## Supplementary material for "Characterization of shared and ancestry-specific signals driving complex traits using multi-ancestry fine-mapping": susiex_nc3.cs80.snp

```
BP	SNP	PIP(CS1)	LogBF(CS1,Pop1)	LogBF(CS1,Pop2)	PIP(CS2)	LogBF(CS2,Pop1)	LogBF(CS2,Pop2)
225907713	chr2:225907713:A:C	9.00115e-11	-1.92278	-2.40076e-10	0.000101935	-1.92415	-2.40076e-10
225907714	chr2:225907714:TTTTA:T	1.07244e-10	-1.74761	-2.40076e-10	0.000175127	-1.38297	-2.40076e-10
225907769	chr2:225907769:T:C	2.57352e-10	-2.33768e-10	-0.872273	0.000299805	-2.33768e-10	-0.845353
225908072	chr2:225908072:T:C	2.25159e-10	-2.33768e-10	-1.00591	0.000250962	-2.33768e-10	-1.02318
225908606	chr2:225908606:C:T	2.32152e-10	-2.33768e-10	-0.975322	0.000275882	-2.33768e-10	-0.928514
225908641	chr2:225908641:A:G	4.49192e-10	-2.33768e-10	-0.315265	0.000501974	-2.33768e-10	-0.329937
225909593	chr2:225909593:G:T	1.89356e-10	-2.33768e-10	-1.17909	0.000215506	-2.33768e-10	-1.1755
225909606	chr2:225909606:T:G	3.29097e-11	-1.77902	-1.14992	4.851e-05	-1.509	-1.15771
225909752	chr2:225909752:A:G	1.98299e-10	-2.33768e-10	-1.13294	0.000227771	-2.33768e-10	-1.12014
225909885	chr2:225909885:T:C	1.96203e-10	-2.33768e-10	-1.14357	0.000221818	-2.33768e-10	-1.14663
225909952	chr2:225909952:C:T	1.89269e-10	-2.33768e-10	-1.17954	0.000215172	-2.33768e-10	-1.17705
225910029	chr2:225910029:G:A	4.15179e-11	-1.75548	-0.941115	6.94977e-05	-1.37736	-0.929836
225910122	chr2:225910122:G:A	2.57454e-10	-2.33768e-10	-0.871876	0.000292265	-2.33768e-10	-0.870823
225910419	chr2:225910419:C:T	3.54548e-11	-1.71287	-1.14159	6.13851e-05	-1.28031	-1.15101
225910910	chr2:225910910:G:A	3.60539e-10	-2.33768e-10	-0.535116	0.000410516	-2.33768e-10	-0.53107
225910940	chr2:225910940:G:A	1.89304e-10	-2.33768e-10	-1.17936	0.000214904	-2.33768e-10	-1.17829
225910942	chr2:225910942:G:A	3.58115e-10	-2.33768e-10	-0.541863	0.000407605	-2.33768e-10	-0.538188
225911084	chr2:225911084:T:C	3.47899e-11	-1.81338	-1.06001	4.94378e-05	-1.57193	-1.07584
225911272	chr2:225911272:G:C	3.09747e-11	-1.82229	-1.16725	4.71607e-05	-1.52829	-1.16663
225911466	chr2:225911466:T:C	2.29526e-10	-2.33768e-10	-0.986701	0.00025889	-2.33768e-10	-0.992083
225911501	chr2:225911501:C:G	1.98157e-10	-2.33768e-10	-1.13366	0.000227586	-2.33768e-10	-1.12096
225911814	chr2:225911814:A:G	3.75394e-11	-1.85666	-0.940666	5.49171e-05	-1.61154	-0.931122
225912620	chr2:225912620:T:C	9.09139e-11	-1.9128	-2.40076e-10	0.000145952	-1.56521	-2.40076e-10
225912796	chr2:225912796:T:A	3.40071e-11	-1.76828	-1.12787	5.55567e-05	-1.41102	-1.12006
225912962	chr2:225912962:A:G	2.14261e-10	-2.33768e-10	-1.05552	0.000246444	-2.33768e-10	-1.04135
225913585	chr2:225913585:T:C	1.90337e-10	-2.33768e-10	-1.17392	0.000217666	-2.33768e-10	-1.16552
225913610	chr2:225913610:G:C	3.41232e-11	-1.71426	-1.17847	5.7938e-05	-1.30967	-1.17944
225913646	chr2:225913646:A:G	4.81134e-11	-1.37565	-1.1735	6.56602e-05	-1.18446	-1.17954
225913688	chr2:225913688:T:G	1.89791e-10	-2.33768e-10	-1.17679	0.000214678	-2.33768e-10	-1.17935
225913839	chr2:225913839:C:T	4.74936e-11	-1.38803	-1.17409	6.44734e-05	-1.20265	-1.17958
225913955	chr2:225913955:T:C	5.83796e-11	-1.52474	-0.831013	7.77329e-05	-1.33106	-0.864148
225914191	chr2:225914191:T:C	2.96507e-10	-2.33768e-10	-0.730647	0.00034904	-2.33768e-10	-0.693298
225914434	chr2:225914434:A:G	2.31122e-10	-2.33768e-10	-0.979772	0.000271573	-2.33768e-10	-0.944254
225914548	chr2:225914548:G:A	2.00895e-10	-2.33768e-10	-1.11993	0.000233533	-2.33768e-10	-1.09516
225914593	chr2:225914593:A:G	7.34381e-10	-2.33768e-10	0.176311	0.000810544	-2.33768e-10	0.14922
225915382	chr2:225915382:T:G	1.99081e-10	-2.33768e-10	-1.12901	0.000231021	-2.33768e-10	-1.10598
225915465	chr2:225915465:T:C	2.16007e-10	-2.33768e-10	-1.04741	0.000247698	-2.33768e-10	-1.03628
225916218	chr2:225916218:G:T	2.4175e-10	-2.33768e-10	-0.934814	0.000269107	-2.33768e-10	-0.953376
225916331	chr2:225916331:C:T	2.43478e-10	-2.33768e-10	-0.92769	0.000283484	-2.33768e-10	-0.901329
225916695	chr2:225916695:T:C	2.29309e-10	-2.33768e-10	-0.987644	0.000263617	-2.33768e-10	-0.973989
225916903	chr2:225916903:T:G	2.00285e-10	-2.33768e-10	-1.12298	0.00023314	-2.33768e-10	-1.09685
225916953	chr2:225916953:A:G	2.00604e-10	-2.33768e-10	-1.12139	0.000233602	-2.33768e-10	-1.09487
225917003	chr2:225917003:C:T	9.04467e-11	-1.91795	-2.40076e-10	0.000101864	-1.92484	-2.40076e-10
225917508	chr2:225917508:T:C	2.11919e-10	-2.33768e-10	-1.06651	0.000249183	-2.33768e-10	-1.0303
225917606	chr2:225917606:T:G	3.96776e-10	-2.33768e-10	-0.439345	0.000430816	-2.33768e-10	-0.482805
225917665	chr2:225917665:G:A	2.45219e-10	-2.33768e-10	-0.920565	0.000285679	-2.33768e-10	-0.893618
225917838	chr2:225917838:T:C	1.90555e-10	-2.33768e-10	-1.17278	0.000218123	-2.33768e-10	-1.16343
225918093	chr2:225918093:C:T	2.02604e-10	-2.33768e-10	-1.11147	0.00023452	-2.33768e-10	-1.09095
225918328	chr2:225918328:A:T	4.36551e-11	-1.50992	-1.13648	8.16345e-05	-1.01379	-1.13244
225918768	chr2:225918768:C:T	2.94093e-10	-2.33768e-10	-0.738821	0.000316248	-2.33768e-10	-0.79196
225918875	chr2:225918875:A:G	6.27811e-11	-1.15721	-1.12585	0.000173474	-0.291302	-1.10116
225918967	chr2:225918967:G:A	3.85548e-11	-1.5913	-1.17934	6.82334e-05	-1.14592	-1.17963
225919064	chr2:225919064:T:C	1.92503e-10	-2.33768e-10	-1.1626	0.000221459	-2.33768e-10	-1.14825
225919231	chr2:225919231:CAAG:C	1.91077e-10	-2.33768e-10	-1.17004	0.000219149	-2.33768e-10	-1.15873
225919293	chr2:225919293:C:T	2.08952e-10	-2.33768e-10	-1.08061	0.000242815	-2.33768e-10	-1.05619
225919663	chr2:225919663:G:A	1.91905e-10	-2.33768e-10	-1.16572	0.000220508	-2.33768e-10	-1.15255
225919810	chr2:225919810:A:G	2.45277e-10	-2.33768e-10	-0.920326	0.00028638	-2.33768e-10	-0.891166
225919872	chr2:225919872:A:T	1.91806e-10	-2.33768e-10	-1.16623	0.000220346	-2.33768e-10	-1.15329
225920250	chr2:225920250:A:T	2.10688e-10	-2.33768e-10	-1.07234	0.000245101	-2.33768e-10	-1.04681
225920627	chr2:225920627:T:C	2.47019e-10	-0.913249	-2.40076e-10	0.000241385	-1.06209	-2.40076e-10
225920777	chr2:225920777:G:T	1.94235e-10	-2.33768e-10	-1.15364	0.000224099	-2.33768e-10	-1.1364
225920859	chr2:225920859:A:G	2.38517e-10	-2.33768e-10	-0.948274	0.00027747	-2.33768e-10	-0.922773
225921147	chr2:225921147:G:GT	1.91682e-10	-2.33768e-10	-1.16688	0.00022015	-2.33768e-10	-1.15417
225921148	chr2:225921148:G:T	1.91682e-10	-2.33768e-10	-1.16688	0.00022015	-2.33768e-10	-1.15417
225921417	chr2:225921417:A:G	1.9069e-10	-2.33768e-10	-1.17207	0.000218491	-2.33768e-10	-1.16174
225922032	chr2:225922032:T:C	2.28929e-10	-2.33768e-10	-0.989302	0.000263249	-2.33768e-10	-0.975384
225922171	chr2:225922171:CT:C	2.46362e-10	-2.33768e-10	-0.915913	0.00028708	-2.33768e-10	-0.888726
225922227	chr2:225922227:T:C	2.4702e-10	-2.33768e-10	-0.913246	0.000287866	-2.33768e-10	-0.885991
225922764	chr2:225922764:G:A	2.32922e-10	-2.33768e-10	-0.972013	0.000268032	-2.33768e-10	-0.957378
225922936	chr2:225922936:C:T	1.91483e-10	-2.33768e-10	-1.16792	0.000219814	-2.33768e-10	-1.1557
225923082	chr2:225923082:G:A	2.86225e-10	-2.33768e-10	-0.765939	0.000325094	-2.33768e-10	-0.764371
225923153	chr2:225923153:C:T	1.89485e-10	-2.33768e-10	-1.17841	0.000215179	-2.33768e-10	-1.17701
225923370	chr2:225923370:C:T	1.90789e-10	-2.33768e-10	-1.17155	0.000218647	-2.33768e-10	-1.16103
225923638	chr2:225923638:C:T	1.06661e-10	-1.75306	-2.40076e-10	0.000108187	-1.86463	-2.40076e-10
225923784	chr2:225923784:A:T	1.68857e-10	-1.29367	-2.40076e-10	0.000158713	-1.48139	-2.40076e-10
225923855	chr2:225923855:A:C	2.28561e-10	-2.33768e-10	-0.990912	0.000262792	-2.33768e-10	-0.977123
225923943	chr2:225923943:T:C	2.02293e-10	-2.33768e-10	-1.113	0.000235954	-2.33768e-10	-1.08485
225924263	chr2:225924263:G:A	2.3412e-10	-2.33768e-10	-0.966884	0.00026946	-2.33768e-10	-0.952064
225924268	chr2:225924268:T:A	2.59144e-10	-2.33768e-10	-0.865331	0.000302667	-2.33768e-10	-0.835852
225924651	chr2:225924651:G:A	1.9223e-10	-2.33768e-10	-1.16402	0.000217025	-2.33768e-10	-1.16847
225924707	chr2:225924707:T:C	1.67465e-10	-0.661274	-0.640667	0.000105097	-1.24047	-0.653127
225925360	chr2:225925360:C:T	2.01387e-10	-2.33768e-10	-1.11749	0.000218878	-2.33768e-10	-1.15997
225925691	chr2:225925691:C:G	4.2772e-11	-1.4896	-1.17723	7.93575e-05	-0.998765	-1.17576
225926130	chr2:225926130:T:TA	2.35303e-10	-2.33768e-10	-0.96184	0.000261927	-2.33768e-10	-0.980421
225926247	chr2:225926247:G:A	2.42334e-10	-2.33768e-10	-0.932401	0.000282878	-2.33768e-10	-0.903469
225926257	chr2:225926257:T:G	5.71242e-11	-1.75977	-0.617717	9.4754e-05	-1.49214	-0.505059
225926486	chr2:225926486:A:G	2.36773e-10	-2.33768e-10	-0.955614	0.00026379	-2.33768e-10	-0.973333
225926735	chr2:225926735:G:C	1.26919e-10	-0.730169	-0.848997	8.07678e-05	-1.28992	-0.866985
225926982	chr2:225926982:A:C	2.51675e-10	-2.33768e-10	-0.894576	0.000293586	-2.33768e-10	-0.866315
225927240	chr2:225927240:G:A	9.75626e-10	-2.33768e-10	0.460364	0.00106335	-2.33768e-10	0.420691
225927408	chr2:225927408:A:C	1.95728e-10	-2.33768e-10	-1.14599	0.000220072	-2.33768e-10	-1.15453
225927444	chr2:225927444:T:C	1.80106e-10	-0.622077	-0.607093	0.000111405	-1.21268	-0.622628
225928352	chr2:225928352:C:T	4.08908e-11	-1.53228	-1.17953	7.43184e-05	-1.06048	-1.17965
225929485	chr2:225929485:A:G	1.03972e-09	-2.33768e-10	0.523995	0.00113466	-2.33768e-10	0.485603
225929860	chr2:225929860:T:C	1.76081e-10	-1.25177	-2.40076e-10	0.000217633	-1.16568	-2.40076e-10
225929962	chr2:225929962:G:A	2.15069e-10	-2.33768e-10	-1.05176	0.000246958	-2.33768e-10	-1.03927
225930142	chr2:225930142:A:C	4.05057e-11	-1.78296	-0.938312	6.19207e-05	-1.54689	-0.875744
225930351	chr2:225930351:G:T	1.89395e-10	-2.33768e-10	-1.17888	0.000214638	-2.33768e-10	-1.17953
225930443	chr2:225930443:T:A	2.07905e-10	-2.33768e-10	-1.08563	0.000241495	-2.33768e-10	-1.06164
225930512	chr2:225930512:C:T	3.74212e-11	-1.68953	-1.11095	5.89302e-05	-1.3998	-1.07234
225931427	chr2:225931427:A:T	2.53848e-10	-2.33768e-10	-0.88598	0.000296423	-2.33768e-10	-0.856698
225931623	chr2:225931623:T:C	1.17873e-09	-2.33768e-10	0.649474	0.00142484	-2.33768e-10	0.71333
225931767	chr2:225931767:G:A	4.02283e-11	-1.54992	-1.17822	7.25371e-05	-1.08529	-1.17909
225932238	chr2:225932238:T:G	2.52683e-10	-2.33768e-10	-0.890581	0.000295599	-2.33768e-10	-0.859481
225932491	chr2:225932491:A:G	2.48785e-10	-2.33768e-10	-0.906129	0.000294951	-2.33768e-10	-0.861675
225932588	chr2:225932588:G:A	9.14339e-11	-1.9071	-2.40076e-10	0.000102331	-1.92028	-2.40076e-10
225932689	chr2:225932689:G:A	1.95236e-10	-2.33768e-10	-1.1485	0.000221375	-2.33768e-10	-1.14863
225933056	chr2:225933056:G:A	9.66834e-10	-2.33768e-10	0.451311	0.00115573	-2.33768e-10	0.503998
225933338	chr2:225933338:C:T	1.95241e-10	-2.33768e-10	-1.14848	0.000221379	-2.33768e-10	-1.14861
225933814	chr2:225933814:A:T	9.38602e-10	-2.33768e-10	0.421675	0.00111883	-2.33768e-10	0.471557
225934080	chr2:225934080:T:C	1.03128e-10	-0.992902	-0.793843	7.03697e-05	-1.48216	-0.812567
225934305	chr2:225934305:A:T	1.95942e-10	-2.33768e-10	-1.1449	0.000222239	-2.33768e-10	-1.14473
225934362	chr2:225934362:T:C	2.06101e-10	-2.33768e-10	-1.09435	0.000239178	-2.33768e-10	-1.07128
225934407	chr2:225934407:G:A	2.31726e-10	-2.33768e-10	-0.977161	0.00026655	-2.33768e-10	-0.962925
225934821	chr2:225934821:C:T	1.17866e-09	-2.33768e-10	0.649417	0.00142495	-2.33768e-10	0.713407
225935206	chr2:225935206:A:G	1.90696e-10	-2.33768e-10	-1.17204	0.000215234	-2.33768e-10	-1.17676
225935208	chr2:225935208:T:C	1.93066e-10	-2.33768e-10	-1.15969	0.000222701	-2.33768e-10	-1.14266
225935333	chr2:225935333:T:C	4.81709e-10	-0.245375	-2.40076e-10	0.00246073	1.25973	-2.40076e-10
225935336	chr2:225935336:G:A	2.88379e-10	-2.33768e-10	-0.758441	0.000337774	-2.33768e-10	-0.726108
225935546	chr2:225935546:A:G	1.93842e-10	-2.33768e-10	-1.15567	0.000221948	-2.33768e-10	-1.14604
225935723	chr2:225935723:T:C	3.56023e-11	-1.73961	-1.11069	5.45588e-05	-1.47714	-1.07207
225936035	chr2:225936035:TC:T	5.68074e-11	-1.58458	-0.798473	0.000101354	-1.16472	-0.765144
225936198	chr2:225936198:T:C	5.4763e-11	-1.46047	-0.959231	4.50022e-05	-1.79131	-0.950467
225936207	chr2:225936207:A:G	3.54592e-11	-1.74481	-1.10952	5.4212e-05	-1.48478	-1.0708
225936359	chr2:225936359:C:T	1.89399e-10	-2.33768e-10	-1.17886	0.000214614	-2.33768e-10	-1.17964
225937638	chr2:225937638:T:G	4.46293e-11	-1.81156	-0.812767	6.77691e-05	-1.57876	-0.753614
225937750	chr2:225937750:T:C	1.97562e-10	-2.33768e-10	-1.13666	0.000227792	-2.33768e-10	-1.12005
225938187	chr2:225938187:C:T	3.22574e-10	-1.27638	0.629996	0.000412222	-1.13031	0.603389
225938426	chr2:225938426:C:A	4.2568e-10	-2.33768e-10	-0.369028	0.000512296	-2.33768e-10	-0.309584
225938850	chr2:225938850:T:C	2.15594e-10	-2.33768e-10	-1.04932	0.000252032	-2.33768e-10	-1.01893
225938985	chr2:225938985:A:G	3.7831e-11	-1.6572	-1.13239	5.87123e-05	-1.32439	-1.15145
225939392	chr2:225939392:G:A	2.16825e-10	-2.33768e-10	-1.04362	0.000253614	-2.33768e-10	-1.01267
225939394	chr2:225939394:T:C	4.41298e-11	-1.58321	-1.05237	3.92361e-05	-1.84163	-1.03726
225939650	chr2:225939650:A:G	1.89375e-10	-2.33768e-10	-1.17899	0.000214632	-2.33768e-10	-1.17956
225939683	chr2:225939683:G:T	3.92948e-11	-1.62	-1.13163	6.03679e-05	-1.32119	-1.12684
225939704	chr2:225939704:C:G	6.08315e-11	-1.25836	-1.05625	6.56768e-05	-1.32205	-1.04169
225940140	chr2:225940140:C:T	2.19511e-10	-2.33768e-10	-1.03131	0.000257079	-2.33768e-10	-0.9991
225940181	chr2:225940181:C:T	1.90056e-10	-2.33768e-10	-1.1754	0.000215069	-2.33768e-10	-1.17753
225940210	chr2:225940210:G:A	4.16385e-10	-2.33768e-10	-0.391106	0.000464025	-2.33768e-10	-0.408546
225940211	chr2:225940211:T:A	8.49632e-11	-0.998042	-0.982456	0.000100633	-1.00072	-0.936283
225940248	chr2:225940248:C:T	7.63759e-10	-2.33768e-10	0.215536	0.000944599	-2.33768e-10	0.302276
225940431	chr2:225940431:T:C	5.55731e-11	-1.37699	-1.02803	6.03156e-05	-1.43663	-1.01226
225940509	chr2:225940509:A:C	1.94379e-10	-2.33768e-10	-1.15291	0.000221865	-2.33768e-10	-1.14642
225940518	chr2:225940518:A:G	2.23182e-10	-2.33768e-10	-1.01473	0.000248311	-2.33768e-10	-1.0338
225940575	chr2:225940575:G:T	5.38783e-11	-1.39286	-1.04313	5.82889e-05	-1.455	-1.02807
225940600	chr2:225940600:C:T	2.31682e-10	-2.33768e-10	-0.977351	0.000257173	-2.33768e-10	-0.998735
225941014	chr2:225941014:T:C	5.78111e-11	-1.34975	-1.01579	6.26517e-05	-1.41155	-0.999343
225941386	chr2:225941386:G:A	2.22114e-10	-2.33768e-10	-1.01952	0.000256789	-2.33768e-10	-1.00023
225941802	chr2:225941802:C:G	3.4915e-11	-1.725	-1.1448	5.10276e-05	-1.48128	-1.13484
225942153	chr2:225942153:A:G	1.89328e-10	-2.33768e-10	-1.17924	0.000214612	-2.33768e-10	-1.17965
225942677	chr2:225942677:C:T	1.89369e-10	-2.33768e-10	-1.17902	0.00021462	-2.33768e-10	-1.17962
225942762	chr2:225942762:A:G	5.11412e-11	-1.59509	-0.893034	4.58028e-05	-1.86515	-0.858986
225942822	chr2:225942822:A:T	1.89808e-10	-2.33768e-10	-1.1767	0.000214881	-2.33768e-10	-1.1784
225943140	chr2:225943140:T:C	7.1744e-11	-1.34731	-0.802305	7.75763e-05	-1.44635	-0.750874
225943237	chr2:225943237:A:G	4.89303e-11	-1.49753	-1.03478	4.17486e-05	-1.79788	-1.01894
225943618	chr2:225943618:T:C	3.30196e-11	-1.78436	-1.14125	4.67374e-05	-1.56921	-1.13473
225943662	chr2:225943662:G:A	3.35757e-11	-1.7378	-1.17111	4.89559e-05	-1.49013	-1.16743
225944320	chr2:225944320:G:A	7.42453e-11	-1.3662	-0.749145	8.05169e-05	-1.46533	-0.694692
225944435	chr2:225944435:A:G	1.90556e-10	-2.33768e-10	-1.17277	0.000215925	-2.33768e-10	-1.17355
225944558	chr2:225944558:T:C	1.94224e-10	-2.33768e-10	-1.1537	0.000221669	-2.33768e-10	-1.1473
225945484	chr2:225945484:A:G	4.42863e-11	-1.5383	-1.09374	3.8327e-05	-1.82065	-1.08168
225945518	chr2:225945518:T:C	1.8929e-10	-2.33768e-10	-1.17943	0.000214613	-2.33768e-10	-1.17965
225945633	chr2:225945633:G:A	2.21298e-10	-2.33768e-10	-1.0232	0.00025945	-2.33768e-10	-0.98992
225945955	chr2:225945955:G:T	5.03434e-11	-1.42021	-1.08364	5.46939e-05	-1.48081	-1.06593
225946058	chr2:225946058:T:C	3.04945e-10	-1.66681	0.964224	0.000401854	-1.50723	0.954831
225946071	chr2:225946071:G:A	1.89253e-10	-2.33768e-10	-1.17963	0.000214648	-2.33768e-10	-1.17948
225946087	chr2:225946087:C:A	4.08363e-11	-1.61337	-1.09978	3.64389e-05	-1.85821	-1.09463
225946267	chr2:225946267:C:T	1.64726e-10	-1.31843	-2.40076e-10	0.000149439	-1.5416	-2.40076e-10
225946524	chr2:225946524:T:G	2.21036e-10	-2.33768e-10	-1.02439	0.000256617	-2.33768e-10	-1.0009
225946691	chr2:225946691:A:G	4.78005e-11	-1.46552	-1.09016	5.20307e-05	-1.52817	-1.06848
225946807	chr2:225946807:C:G	2.11268e-10	-1.06959	-2.40076e-10	0.000192147	-1.29023	-2.40076e-10
225946809	chr2:225946809:A:G	2.1763e-10	-2.33768e-10	-1.03992	0.000252537	-2.33768e-10	-1.01693
225946977	chr2:225946977:A:G	5.14929e-11	-1.37885	-1.10242	5.56859e-05	-1.44222	-1.08654
225947030	chr2:225947030:G:A	1.89261e-10	-2.33768e-10	-1.17959	0.00021477	-2.33768e-10	-1.17892
225947111	chr2:225947111:G:A	5.29735e-11	-1.36992	-1.083	5.74208e-05	-1.43303	-1.06505
225947668	chr2:225947668:A:G	1.00702e-10	-1.36668	-0.443872	0.000116098	-1.43292	-0.361129
225947962	chr2:225947962:C:T	2.24183e-10	-1.01026	-2.40076e-10	0.000292009	-0.871701	-2.40076e-10
225948202	chr2:225948202:G:A	2.32258e-10	-2.33768e-10	-0.974868	0.000250955	-2.33768e-10	-1.02321
225948374	chr2:225948374:C:T	9.60124e-11	-1.42917	-0.429074	8.31805e-05	-1.55373	-0.573747
225948434	chr2:225948434:A:C	4.09402e-10	-2.33768e-10	-0.408018	0.000493087	-2.33768e-10	-0.3478
225948736	chr2:225948736:A:T	1.04938e-10	-1.57891	-0.190439	0.000109605	-1.65461	-0.196988
225948858	chr2:225948858:G:A	9.96613e-11	-1.82094	-2.40076e-10	0.000118249	-1.77569	-2.40076e-10
225949044	chr2:225949044:C:T	1.90631e-10	-2.33768e-10	-1.17238	0.000215561	-2.33768e-10	-1.17524
225949067	chr2:225949067:A:G	5.99801e-11	-1.18724	-1.14147	6.91166e-05	-1.1826	-1.13009
225949186	chr2:225949186:T:C	2.93024e-11	-1.87206	-1.17298	3.21019e-05	-1.90877	-1.1708
225949759	chr2:225949759:C:T	5.9677e-11	-1.80198	-0.531789	6.12631e-05	-1.88982	-0.543489
225950154	chr2:225950154:G:A	4.96369e-11	-1.63562	-0.882366	4.7842e-05	-1.77717	-0.90341
225950511	chr2:225950511:C:T	2.68703e-10	-2.33768e-10	-0.829108	0.000285332	-2.33768e-10	-0.894831
225950537	chr2:225950537:C:T	3.55109e-10	-2.33768e-10	-0.550292	0.000423406	-2.33768e-10	-0.500154
225950962	chr2:225950962:A:T	1.45034e-10	-1.51025	0.0644961	0.000185901	-1.56652	0.243249
225951118	chr2:225951118:T:G	1.39916e-10	-1.51874	0.0370617	0.000179119	-1.57438	0.213942
225951508	chr2:225951508:T:C	6.2982e-11	-1.72522	-0.554649	6.34708e-05	-1.83228	-0.565622
225951678	chr2:225951678:C:T	3.65808e-10	-2.33768e-10	-0.520608	0.000436077	-2.33768e-10	-0.470666
225952890	chr2:225952890:T:C	1.65857e-10	-1.47767	0.166073	0.000213007	-1.53769	0.350528
225952956	chr2:225952956:A:C	1.90236e-10	-2.33768e-10	-1.17445	0.000215105	-2.33768e-10	-1.17736
225953565	chr2:225953565:G:C	1.49155e-10	-1.49705	0.0793222	0.000191036	-1.55517	0.259148
225953836	chr2:225953836:AT:A	5.34779e-11	-1.9247	-0.518743	6.70218e-05	-1.9263	-0.417165
225954407	chr2:225954407:C:T	2.65143e-10	-2.33768e-10	-0.842447	0.000328936	-2.33768e-10	-0.752624
225954687	chr2:225954687:G:A	1.6375e-10	-1.46424	0.139864	0.00021039	-1.52296	0.323434
225954825	chr2:225954825:A:G	1.89251e-10	-2.33768e-10	-1.17964	0.000214673	-2.33768e-10	-1.17937
225954874	chr2:225954874:C:T	1.53078e-10	-1.49472	0.102949	0.000196557	-1.55206	0.284528
225955286	chr2:225955286:A:C	1.54034e-10	-1.49757	0.112031	0.000197885	-1.55484	0.294042
225955356	chr2:225955356:A:G	3.63202e-10	-2.33768e-10	-0.527756	0.000433426	-2.33768e-10	-0.476765
225955543	chr2:225955543:C:A	1.53704e-10	-1.4945	0.106817	0.000197482	-1.55088	0.288044
225955892	chr2:225955892:C:A	3.39517e-11	-1.92423	-0.973545	4.17066e-05	-1.84827	-0.969554
225955909	chr2:225955909:C:A	2.61681e-10	-2.33768e-10	-0.855591	0.00030454	-2.33768e-10	-0.829682
225955937	chr2:225955937:T:C	6.32298e-11	-1.71065	-0.565293	6.34555e-05	-1.82187	-0.576275
225955946	chr2:225955946:G:A	2.11235e-10	-2.33768e-10	-1.06975	0.000243216	-2.33768e-10	-1.05454
225956285	chr2:225956285:T:C	2.52389e-10	-2.33768e-10	-0.891746	0.000298086	-2.33768e-10	-0.851105
225958383	chr2:225958383:G:T	3.70915e-10	-2.33768e-10	-0.506742	0.000442354	-2.33768e-10	-0.456374
225961366	chr2:225961366:T:C	1.89379e-10	-2.33768e-10	-1.17896	0.000214619	-2.33768e-10	-1.17962
225962123	chr2:225962123:G:T	1.96501e-10	-2.33768e-10	-1.14205	0.000223791	-2.33768e-10	-1.13778
225962124	chr2:225962124:T:C	1.89348e-10	-2.33768e-10	-1.17913	0.000215016	-2.33768e-10	-1.17777
225962178	chr2:225962178:C:T	1.92276e-10	-2.33768e-10	-1.16378	0.000219248	-2.33768e-10	-1.15828
225962261	chr2:225962261:A:G	7.73206e-09	-2.33768e-10	2.53041	0.0106649	-2.33768e-10	2.72623
225962411	chr2:225962411:A:G	1.11287e-10	-1.20255	-0.508059	0.000121983	-1.38327	-0.361342
225962581	chr2:225962581:G:A	1.60007e-10	-1.41782	0.0703145	0.000203826	-1.48041	0.249189
225962999	chr2:225962999:C:T	1.1129e-10	-1.71058	-2.40076e-10	0.000156447	-1.49577	-2.40076e-10
225963042	chr2:225963042:T:C	1.67001e-10	-1.44909	0.144373	0.000213802	-1.51117	0.327736
225963124	chr2:225963124:T:C	1.75175e-10	-1.25693	-2.40076e-10	0.000201751	-1.24145	-2.40076e-10
225963472	chr2:225963472:T:C	1.20349e-10	-1.17647	-0.455854	0.000132041	-1.36142	-0.303957
225963882	chr2:225963882:T:A	3.73171e-10	-2.33768e-10	-0.50068	0.000434027	-2.33768e-10	-0.47538
225963981	chr2:225963981:A:G	5.04752e-11	-1.65755	-0.843685	4.88811e-05	-1.79294	-0.866153
225964617	chr2:225964617:C:G	5.01712e-11	-1.64824	-0.859037	4.84836e-05	-1.78622	-0.881045
225965060	chr2:225965060:A:T	1.57437e-10	-1.47112	0.107432	0.000201687	-1.52959	0.287822
225965089	chr2:225965089:CT:C	2.6168e-10	-2.33768e-10	-0.855592	0.00030456	-2.33768e-10	-0.829616
225965098	chr2:225965098:CTTTGT:C	9.17341e-11	-1.90382	-2.40076e-10	0.000101723	-1.92624	-2.40076e-10
225965387	chr2:225965387:A:T	1.4917e-10	-1.50964	0.0920084	0.000191419	-1.56601	0.271985
225965400	chr2:225965400:T:TA	1.84954e-10	-1.20261	-2.40076e-10	0.000167339	-1.42847	-2.40076e-10
225967191	chr2:225967191:A:G	8.12012e-11	-1.03547	-0.990317	7.89621e-05	-1.2556	-0.923919
225967549	chr2:225967549:A:G	1.45545e-10	-1.50349	0.0612543	0.000185961	-1.56319	0.240236
225967577	chr2:225967577:T:C	8.4723e-11	-1.65238	-0.330948	7.39879e-05	-1.90129	-0.343295
225968048	chr2:225968048:G:A	2.91882e-11	-1.87597	-1.17298	3.16258e-05	-1.9197	-1.17481
225968242	chr2:225968242:A:G	7.67508e-09	2.52302	-2.40076e-10	0.00283185	1.4002	-2.40076e-10
225968787	chr2:225968787:G:A	1.06284e-10	-1.25719	-0.499416	0.00011741	-1.43193	-0.350883
225969243	chr2:225969243:A:G	3.21838e-10	-2.33768e-10	-0.648667	0.000382467	-2.33768e-10	-0.601843
225969313	chr2:225969313:T:C	2.39185e-10	-2.33768e-10	-0.94548	0.000281283	-2.33768e-10	-0.909123
225969705	chr2:225969705:C:T	1.15572e-10	-1.67282	-2.40076e-10	0.000130675	-1.67577	-2.40076e-10
225969749	chr2:225969749:TAAC:T	3.03959e-10	-2.33768e-10	-0.705822	0.000360247	-2.33768e-10	-0.661695
225969919	chr2:225969919:C:T	3.94822e-10	-2.33768e-10	-0.444281	0.000459046	-2.33768e-10	-0.419334
225970067	chr2:225970067:C:G	1.37162e-10	-1.49338	-0.00817536	0.000174397	-1.55185	0.164697
225970608	chr2:225970608:A:G	1.47985e-10	-1.44518	0.0195761	0.00018802	-1.50677	0.194836
225970860	chr2:225970860:G:A	4.44635e-11	-1.75025	-0.877795	4.44239e-05	-1.85609	-0.898619
225972595	chr2:225972595:A:T	1.46259e-10	-1.43438	-0.00295452	0.000185444	-1.49541	0.169681
225972803	chr2:225972803:T:C	1.95468e-10	-2.33768e-10	-1.14732	0.00022234	-2.33768e-10	-1.14428
225973050	chr2:225973050:T:C	7.51244e-11	-1.13358	-0.969992	8.6045e-05	-1.1508	-0.942814
225973881	chr2:225973881:CT:C	1.51787e-10	-1.40853	0.00828763	0.000192677	-1.4703	0.182829
225974596	chr2:225974596:A:G	1.87397e-10	-1.18949	-2.40076e-10	0.000174085	-1.38894	-2.40076e-10
225974648	chr2:225974648:T:C	4.67148e-11	-1.7581	-0.820556	4.67803e-05	-1.86012	-0.842902
225975245	chr2:225975245:C:T	3.47481e-10	-2.33768e-10	-0.572007	0.000409166	-2.33768e-10	-0.534364
225975479	chr2:225975479:A:G	7.21988e-11	-1.14945	-0.993843	8.26261e-05	-1.16646	-0.967701
225976172	chr2:225976172:C:A	7.27258e-11	-1.14694	-0.989081	7.20005e-05	-1.34913	-0.922679
225976326	chr2:225976326:T:C	1.80784e-10	-1.37903	0.153619	0.000230697	-1.44383	0.336446
225976334	chr2:225976334:A:T	5.14819e-11	-1.78747	-0.694017	5.31029e-05	-1.87281	-0.703439
225976585	chr2:225976585:A:G	2.35325e-10	-2.33768e-10	-0.961751	0.000272431	-2.33768e-10	-0.941099
225976783	chr2:225976783:G:A	1.13303e-10	-1.69265	-2.40076e-10	0.000139104	-1.61327	-2.40076e-10
225976870	chr2:225976870:C:T	2.30974e-10	-2.33768e-10	-0.98041	0.000270893	-2.33768e-10	-0.94676
225978014	chr2:225978014:C:T	1.4381e-10	-1.42561	-0.0286164	0.000186475	-1.46169	0.1415
225978209	chr2:225978209:A:G	1.98479e-10	-2.33768e-10	-1.13203	0.000227022	-2.33768e-10	-1.12344
225978286	chr2:225978286:C:T	4.6972e-10	-2.33768e-10	-0.27058	0.000585433	-2.33768e-10	-0.176133
225979014	chr2:225979014:G:A	7.32569e-10	-2.33768e-10	0.173842	0.000885489	-2.33768e-10	0.237655
225979527	chr2:225979527:A:T	1.47741e-10	-1.38756	-0.0396919	0.000186145	-1.45219	0.130231
225979616	chr2:225979616:A:G	1.37573e-10	-1.49856	-2.40076e-10	0.000289737	-0.879511	-2.40076e-10
225980179	chr2:225980179:G:A	1.89451e-10	-2.33768e-10	-1.17859	0.000214799	-2.33768e-10	-1.17878
225980379	chr2:225980379:G:A	8.99623e-11	-1.92333	-2.40076e-10	0.000103527	-1.90865	-2.40076e-10
225980425	chr2:225980425:C:A	1.9106e-10	-2.33768e-10	-1.17013	0.000215786	-2.33768e-10	-1.1742
225981111	chr2:225981111:C:T	1.89832e-10	-2.33768e-10	-1.17658	0.00021501	-2.33768e-10	-1.1778
225981161	chr2:225981161:T:C	8.98209e-11	-1.9249	-2.40076e-10	0.000109341	-1.85401	-2.40076e-10
225981221	chr2:225981221:T:C	1.08912e-10	-1.23496	-0.49721	0.000120177	-1.40956	-0.349966
225981895	chr2:225981895:C:T	4.08233e-11	-1.62906	-1.0844	4.79568e-05	-1.67061	-1.00757
225982374	chr2:225982374:T:C	2.99853e-11	-1.85689	-1.16512	3.21591e-05	-1.91589	-1.1619
225982507	chr2:225982507:C:T	1.01504e-10	-1.80261	-2.40076e-10	0.000107128	-1.87446	-2.40076e-10
225982786	chr2:225982786:C:T	1.61159e-10	-1.36117	0.0208407	0.00020414	-1.42557	0.195888
225983075	chr2:225983075:C:T	4.16624e-10	-2.33768e-10	-0.390533	0.000498339	-2.33768e-10	-0.337205
225983131	chr2:225983131:G:T	3.15003e-11	-1.79691	-1.17581	3.14249e-05	-1.92626	-1.17463
225983323	chr2:225983323:G:T	9.61731e-11	-0.823761	-1.03281	0.000255908	0.0424894	-1.04616
225983672	chr2:225983672:A:C	1.38993e-10	-1.48893	0.000633232	0.00017697	-1.54682	0.174318
225984409	chr2:225984409:C:T	2.20179e-10	-2.33768e-10	-1.02828	0.000254085	-2.33768e-10	-1.01081
225984517	chr2:225984517:T:A	7.54614e-11	-1.14262	-0.956475	7.48985e-05	-1.34757	-0.88478
225984728	chr2:225984728:T:C	1.38345e-06	7.71738	-2.40076e-10	0.0115952	2.80987	-2.40076e-10
225985176	chr2:225985176:A:T	1.6278e-10	-1.33032	-2.40076e-10	0.000139945	-1.60724	-2.40076e-10
225985187	chr2:225985187:A:C	2.79387e-10	-0.790117	-2.40076e-10	0.000102665	-1.91701	-2.40076e-10
225985490	chr2:225985490:TAAAC:T	4.70947e-11	-1.73721	-0.833349	4.68253e-05	-1.84663	-0.855429
225986086	chr2:225986086:T:C	7.72122e-11	-1.12762	-0.948542	8.8587e-05	-1.14452	-0.919977
225986164	chr2:225986164:C:T	1.39461e-10	-1.48924	0.00430721	0.000177637	-1.54817	0.179428
225986319	chr2:225986319:T:C	9.28596e-11	-1.31213	-0.579493	0.000102502	-1.47752	-0.441089
225986964	chr2:225986964:A:T	1.92787e-10	-1.16113	-2.40076e-10	0.000178215	-1.36549	-2.40076e-10
225987042	chr2:225987042:T:C	7.91976e-11	-1.57778	-0.472992	9.7606e-05	-1.62981	-0.337739
225988436	chr2:225988436:C:T	3.30722e-11	-1.75409	-1.16993	3.15947e-05	-1.92405	-1.17145
225988496	chr2:225988496:G:A	1.89249e-10	-2.33768e-10	-1.17965	0.000214747	-2.33768e-10	-1.17902
225988531	chr2:225988531:C:A	9.66682e-11	-1.85143	-2.40076e-10	0.000104147	-1.90268	-2.40076e-10
225988950	chr2:225988950:C:T	3.39528e-10	-2.33768e-10	-0.595159	0.000406388	-2.33768e-10	-0.541177
225989028	chr2:225989028:G:A	9.05079e-11	-1.36239	-0.554893	0.000100811	-1.52259	-0.412652
225990557	chr2:225990557:C:CA	1.94796e-10	-2.33768e-10	-1.15077	0.000222264	-2.33768e-10	-1.14462
225990579	chr2:225990579:A:G	4.84819e-11	-1.81353	-0.727997	5.05949e-05	-1.88802	-0.736619
225990709	chr2:225990709:T:C	1.65972e-10	-1.34703	0.0361279	0.00020879	-1.41871	0.211552
225990966	chr2:225990966:G:C	6.65765e-11	-1.14318	-1.08118	7.55733e-05	-1.15996	-1.06343
225991091	chr2:225991091:A:G	1.37955e-10	-1.52039	0.0246044	0.000175643	-1.57995	0.19992
225991156	chr2:225991156:G:A	3.13559e-10	-2.33768e-10	-0.674727	0.000368122	-2.33768e-10	-0.640071
225991878	chr2:225991878:G:A	1.91581e-10	-2.33768e-10	-1.1674	0.000218012	-2.33768e-10	-1.16393
225992227	chr2:225992227:A:G	1.89464e-10	-2.33768e-10	-1.17852	0.000214813	-2.33768e-10	-1.17872
225992449	chr2:225992449:T:C	3.1779e-11	-1.90734	-1.05657	3.52921e-05	-1.91397	-1.07086
225992607	chr2:225992607:C:T	8.45052e-11	-1.05069	-0.935209	9.64501e-05	-1.07264	-0.906819
225992855	chr2:225992855:G:A	5.22199e-10	-2.33768e-10	-0.164667	0.000654201	-2.33768e-10	-0.0650709
225993252	chr2:225993252:C:A	2.09255e-10	-2.33768e-10	-1.07916	0.000240697	-2.33768e-10	-1.06495
225994523	chr2:225994523:T:C	2.87206e-11	-1.89226	-1.17284	3.3797e-05	-1.85021	-1.17791
225994670	chr2:225994670:AAAAT:A	2.49624e-10	-2.33768e-10	-0.902759	0.000282099	-2.33768e-10	-0.906228
225995008	chr2:225995008:T:C	6.26774e-10	-2.33768e-10	0.0178695	0.00070463	-2.33768e-10	0.00918686
225995160	chr2:225995160:T:C	3.44536e-11	-1.87338	-1.00973	4.15606e-05	-1.77465	-1.04669
225995175	chr2:225995175:C:T	6.13316e-11	-1.91076	-0.395659	9.6261e-05	-1.66401	-0.317408
225995294	chr2:225995294:A:T	6.12301e-10	-2.33768e-10	-0.00549257	0.000686521	-2.33768e-10	-0.0168486
225995334	chr2:225995334:G:A	2.40511e-10	-2.33768e-10	-0.939951	0.000280362	-2.33768e-10	-0.912403
225995786	chr2:225995786:G:A	7.41376e-10	-2.33768e-10	0.185792	0.00082914	-2.33768e-10	0.171903
225995826	chr2:225995826:G:A	1.15452e-10	-1.67386	-2.40076e-10	0.000114083	-1.81156	-2.40076e-10
225995851	chr2:225995851:T:C	1.894e-10	-2.33768e-10	-1.17886	0.000214701	-2.33768e-10	-1.17924
225996010	chr2:225996010:T:C	8.97343e-11	-1.92586	-2.40076e-10	0.000103244	-1.91139	-2.40076e-10
225996155	chr2:225996155:G:A	1.57841e-09	-2.33768e-10	0.941458	0.00214017	-2.33768e-10	1.12016
225996807	chr2:225996807:C:A	2.22068e-10	-2.33768e-10	-1.01973	0.000254072	-2.33768e-10	-1.01087
225996990	chr2:225996990:C:T	1.89403e-10	-2.33768e-10	-1.17884	0.000214703	-2.33768e-10	-1.17923
225997184	chr2:225997184:A:G	6.23676e-10	-2.33768e-10	0.0129149	0.000696918	-2.33768e-10	-0.00181707
225997195	chr2:225997195:C:T	5.68178e-10	-2.33768e-10	-0.0802817	0.000682579	-2.33768e-10	-0.0226064
225997567	chr2:225997567:C:T	2.00686e-10	-2.33768e-10	-1.12097	0.000230674	-2.33768e-10	-1.10748
225997581	chr2:225997581:C:T	4.21893e-10	-2.33768e-10	-0.377963	0.000472376	-2.33768e-10	-0.39071
225997748	chr2:225997748:T:G	1.9951e-10	-2.33768e-10	-1.12685	0.00022349	-2.33768e-10	-1.13912
225998298	chr2:225998298:G:A	4.13134e-11	-1.89087	-0.810664	4.37858e-05	-1.91439	-0.854782
225998318	chr2:225998318:G:A	2.1092e-10	-2.33768e-10	-1.07124	0.000242286	-2.33768e-10	-1.05836
225998380	chr2:225998380:T:G	2.76456e-11	-1.92618	-1.17707	3.97874e-05	-1.68548	-1.17946
225998470	chr2:225998470:TC:T	3.06279e-11	-1.91961	-1.08119	3.8055e-05	-1.80077	-1.10868
225998602	chr2:225998602:C:T	3.1755e-11	-1.91283	-1.05184	4.01021e-05	-1.77358	-1.08348
225998984	chr2:225998984:G:T	1.90949e-10	-2.33768e-10	-1.17071	0.000217477	-2.33768e-10	-1.16639
225999118	chr2:225999118:C:T	5.82962e-11	-1.91158	-0.445598	9.11074e-05	-1.66656	-0.369889
226000000	chr2:226000000:T:C	2.44327e-10	-2.33768e-10	-0.92421	0.000282357	-2.33768e-10	-0.905313
226000579	chr2:226000579:G:A	4.71513e-11	-1.92143	-0.64792	8.54894e-05	-1.59013	-0.509959
226000751	chr2:226000751:C:T	9.84571e-11	-1.8331	-2.40076e-10	0.00010426	-1.90159	-2.40076e-10
226001140	chr2:226001140:T:C	3.05609e-11	-1.86699	-1.136	5.54418e-05	-1.377	-1.15616
226001245	chr2:226001245:A:G	3.06113e-11	-1.92286	-1.07849	3.95055e-05	-1.80821	-1.06383
226001510	chr2:226001510:C:T	6.29284e-11	-1.92332	-0.357403	0.000167601	-1.13514	-0.291755
226001942	chr2:226001942:A:G	2.2659e-10	-2.33768e-10	-0.999574	0.000263957	-2.33768e-10	-0.972699
226001964	chr2:226001964:G:A	4.48918e-11	-1.704	-0.914461	6.78282e-05	-1.37516	-0.956351
226002129	chr2:226002129:TCA:T	3.46372e-11	-1.91176	-0.966033	4.24152e-05	-1.81574	-0.985236
226003181	chr2:226003181:C:T	2.07374e-10	-2.33768e-10	-1.08819	0.000239961	-2.33768e-10	-1.06801
226003279	chr2:226003279:G:A	2.90648e-11	-1.87384	-1.17935	3.23097e-05	-1.8967	-1.17642
226003644	chr2:226003644:G:A	3.54783e-11	-1.8981	-0.955692	5.57201e-05	-1.61586	-0.912285
226003730	chr2:226003730:T:G	2.08992e-10	-2.33768e-10	-1.08042	0.000242029	-2.33768e-10	-1.05943
226004305	chr2:226004305:T:C	4.48567e-11	-1.72226	-0.89698	6.70003e-05	-1.40399	-0.939798
226004606	chr2:226004606:C:T	1.90627e-10	-2.33768e-10	-1.1724	0.000216082	-2.33768e-10	-1.17283
226005647	chr2:226005647:G:A	2.08999e-10	-2.33768e-10	-1.08039	0.000239157	-2.33768e-10	-1.07136
226005797	chr2:226005797:C:T	2.35965e-10	-2.33768e-10	-0.959031	0.000265071	-2.33768e-10	-0.968488
226005804	chr2:226005804:T:A	1.89657e-10	-2.33768e-10	-1.1775	0.000215586	-2.33768e-10	-1.17513
226006153	chr2:226006153:C:A	1.74896e-10	-0.194171	-1.06435	0.000183633	-0.259028	-1.07652
226006207	chr2:226006207:G:A	2.13498e-10	-2.33768e-10	-1.05909	0.000247575	-2.33768e-10	-1.03677
226006223	chr2:226006223:A:G	7.38919e-11	-0.978458	-1.14166	3.38186e-05	-1.85534	-1.17214
226006244	chr2:226006244:T:C	1.89982e-10	-2.33768e-10	-1.17579	0.000215045	-2.33768e-10	-1.17764
226006973	chr2:226006973:A:T	2.30116e-10	-2.33768e-10	-0.984132	0.000263562	-2.33768e-10	-0.974199
226007173	chr2:226007173:C:G	3.0105e-11	-1.92581	-1.09221	4.13899e-05	-1.74688	-1.07856
226007254	chr2:226007254:C:T	3.00204e-10	-2.33768e-10	-0.718254	0.000330423	-2.33768e-10	-0.748112
226007345	chr2:226007345:T:C	2.08001e-10	-2.33768e-10	-1.08518	0.000232456	-2.33768e-10	-1.09979
226007467	chr2:226007467:A:G	3.00159e-11	-1.90171	-1.11927	5.35356e-05	-1.48677	-1.08137
226007562	chr2:226007562:T:C	4.52982e-11	-1.69694	-0.912507	6.86355e-05	-1.36529	-0.954388
226008233	chr2:226008233:C:T	8.98672e-11	-1.92438	-2.40076e-10	0.000107488	-1.87111	-2.40076e-10
226008250	chr2:226008250:T:G	5.47968e-10	-2.33768e-10	-0.116499	0.000658051	-2.33768e-10	-0.0592026
226008312	chr2:226008312:A:G	2.07655e-10	-2.33768e-10	-1.08684	0.000239752	-2.33768e-10	-1.06888
226008587	chr2:226008587:G:GT	5.45402e-10	-2.33768e-10	-0.121193	0.000654885	-2.33768e-10	-0.0640262
226008694	chr2:226008694:A:G	7.22311e-10	0.15974	-2.40076e-10	0.000390033	-0.582255	-2.40076e-10
226009267	chr2:226009267:T:C	2.90731e-11	-1.90577	-1.14714	3.69688e-05	-1.77792	-1.16049
226009350	chr2:226009350:C:T	1.89846e-10	-2.33768e-10	-1.1765	0.000214878	-2.33768e-10	-1.17841
226009566	chr2:226009566:G:A	3.27967e-11	-1.90631	-1.02608	5.64191e-05	-1.54745	-0.968223
226009611	chr2:226009611:T:C	2.24371e-10	-2.33768e-10	-1.00941	0.000256881	-2.33768e-10	-0.999873
226010142	chr2:226010142:C:T	6.27335e-10	-2.33768e-10	0.0187646	0.000705645	-2.33768e-10	0.010627
226010493	chr2:226010493:A:G	2.77529e-09	-2.33768e-10	1.50579	0.00385552	-2.33768e-10	1.70877
226010525	chr2:226010525:C:A	8.73977e-11	-1.57828	-0.373965	8.88006e-05	-1.67522	-0.386869
226010774	chr2:226010774:G:C	2.28553e-10	-2.33768e-10	-0.990946	0.000266903	-2.33768e-10	-0.961599
226010805	chr2:226010805:G:T	1.89445e-10	-2.33768e-10	-1.17862	0.000214641	-2.33768e-10	-1.17952
226011691	chr2:226011691:G:A	6.67461e-10	-2.33768e-10	0.0807642	0.00075124	-2.33768e-10	0.0732395
226011735	chr2:226011735:T:C	9.89546e-10	-2.33768e-10	0.47453	0.00120462	-2.33768e-10	0.54543
226012137	chr2:226012137:T:C	2.41582e-10	-2.33768e-10	-0.935506	0.000283197	-2.33768e-10	-0.902342
226012294	chr2:226012294:G:A	3.81362e-10	-2.33768e-10	-0.478966	0.000450229	-2.33768e-10	-0.438729
226012297	chr2:226012297:C:T	1.92454e-10	-2.33768e-10	-1.16286	0.000218748	-2.33768e-10	-1.16057
226013138	chr2:226013138:T:C	3.42083e-11	-1.89975	-0.990498	5.2084e-05	-1.6336	-0.962028
226013260	chr2:226013260:GC:G	2.33037e-10	-2.33768e-10	-0.971519	0.000271565	-2.33768e-10	-0.944285
226013547	chr2:226013547:C:G	2.30581e-10	-2.33768e-10	-0.982116	0.000268733	-2.33768e-10	-0.954765
226013767	chr2:226013767:G:A	4.94538e-11	-1.91293	-0.608745	9.45804e-05	-1.53445	-0.464584
226014301	chr2:226014301:A:G	3.23633e-11	-1.8379	-1.1078	6.66956e-05	-1.29479	-1.05356
226014422	chr2:226014422:A:C	2.11476e-10	-2.33768e-10	-1.06861	0.000243677	-2.33768e-10	-1.05264
226014496	chr2:226014496:A:G	6.27335e-10	-2.33768e-10	0.0187646	0.000705645	-2.33768e-10	0.010627
226014585	chr2:226014585:C:T	5.11242e-11	-1.89306	-0.595402	8.45523e-05	-1.59774	-0.513377
226014859	chr2:226014859:C:T	7.49221e-10	-2.33768e-10	0.196318	0.000797607	-2.33768e-10	0.133131
226014882	chr2:226014882:G:A	5.93172e-11	-1.90058	-0.43924	9.80703e-05	-1.61722	-0.345579
226015143	chr2:226015143:G:T	9.70664e-11	-1.84732	-2.40076e-10	0.000122318	-1.74186	-2.40076e-10
226015283	chr2:226015283:G:C	1.92938e-10	-2.33768e-10	-1.16035	0.000218692	-2.33768e-10	-1.16082
226015481	chr2:226015481:T:C	4.63618e-11	-1.65261	-0.93363	7.25001e-05	-1.29189	-0.97301
226015572	chr2:226015572:AACATATACATATGTCTACATAT:A	2.03581e-10	-2.33768e-10	-1.10665	0.000234782	-2.33768e-10	-1.08983
226015584	chr2:226015584:T:C	9.02045e-11	-1.92064	-2.40076e-10	0.00011049	-1.84356	-2.40076e-10
226015991	chr2:226015991:GT:G	3.90421e-11	-1.74221	-1.01586	5.8301e-05	-1.43792	-1.04494
226016360	chr2:226016360:C:T	6.08829e-09	2.29141	-2.40076e-10	0.00114494	0.494622	-2.40076e-10
226016414	chr2:226016414:C:T	4.43153e-11	-1.69634	-0.935042	6.7735e-05	-1.35852	-0.974359
226016505	chr2:226016505:G:C	2.41452e-10	-2.33768e-10	-0.936045	0.000283037	-2.33768e-10	-0.902909
226016564	chr2:226016564:T:C	3.44213e-11	-1.75963	-1.12441	7.77888e-05	-1.11265	-1.08184
226016567	chr2:226016567:C:T	5.4011e-11	-1.8841	-0.549432	9.10776e-05	-1.57239	-0.464383
226017015	chr2:226017015:A:T	3.58179e-11	-1.72947	-1.1148	8.40472e-05	-1.04785	-1.06926
226017125	chr2:226017125:A:G	4.80452e-11	-1.65584	-0.894739	7.47552e-05	-1.29694	-0.937323
226017416	chr2:226017416:G:C	2.44195e-10	-2.33768e-10	-0.924751	0.00028646	-2.33768e-10	-0.890888
226017784	chr2:226017784:C:T	1.91491e-10	-2.33768e-10	-1.16787	0.0002163	-2.33768e-10	-1.17182
226017952	chr2:226017952:C:T	4.36976e-11	-1.71353	-0.931893	6.60802e-05	-1.38614	-0.971474
226018222	chr2:226018222:A:G	1.92473e-10	-2.33768e-10	-1.16276	0.000218085	-2.33768e-10	-1.1636
226018288	chr2:226018288:G:C	2.06757e-10	-2.33768e-10	-1.09117	0.000238776	-2.33768e-10	-1.07296
226018328	chr2:226018328:T:A	3.067e-11	-1.82323	-1.1762	3.21009e-05	-1.91727	-1.16233
226018471	chr2:226018471:C:T	4.59702e-11	-1.82434	-0.770378	6.40967e-05	-1.56303	-0.825059
226018477	chr2:226018477:C:T	4.58042e-11	-1.82059	-0.777746	6.4115e-05	-1.55587	-0.831933
226018625	chr2:226018625:C:T	1.91465e-10	-2.33768e-10	-1.16801	0.000216276	-2.33768e-10	-1.17193
226018794	chr2:226018794:C:T	2.07063e-10	-2.33768e-10	-1.08969	0.000239157	-2.33768e-10	-1.07136
226018821	chr2:226018821:C:A	9.01102e-11	-1.92168	-2.40076e-10	0.000108862	-1.8584	-2.40076e-10
226018835	chr2:226018835:C:G	1.91465e-10	-2.33768e-10	-1.16801	0.000216276	-2.33768e-10	-1.17193
226018962	chr2:226018962:T:C	2.067e-10	-2.33768e-10	-1.09145	0.000235947	-2.33768e-10	-1.08488
226018971	chr2:226018971:C:A	2.0995e-10	-2.33768e-10	-1.07585	0.0002428	-2.33768e-10	-1.05625
226019045	chr2:226019045:CAAACTT:C	3.25958e-10	-2.33768e-10	-0.635947	0.000383407	-2.33768e-10	-0.599387
226019193	chr2:226019193:C:T	4.56132e-11	-1.81729	-0.785224	6.40845e-05	-1.54943	-0.838856
226019468	chr2:226019468:T:C	1.97313e-10	-2.33768e-10	-1.13792	0.000221357	-2.33768e-10	-1.14871
226019582	chr2:226019582:T:A	2.12985e-10	-2.33768e-10	-1.0615	0.000232281	-2.33768e-10	-1.10054
226019914	chr2:226019914:C:T	1.90857e-10	-2.33768e-10	-1.17119	0.000216591	-2.33768e-10	-1.17047
226019992	chr2:226019992:C:T	3.77069e-11	-1.77308	-1.01979	5.52306e-05	-1.48878	-1.04819
226020015	chr2:226020015:A:C	2.75738e-10	-2.33768e-10	-0.803266	0.000318643	-2.33768e-10	-0.784413
226020066	chr2:226020066:T:A	5.911e-11	-1.926	-0.417312	8.55362e-05	-1.75135	-0.348197
226020184	chr2:226020184:G:A	2.93322e-11	-1.89678	-1.14725	5.26857e-05	-1.46834	-1.1158
226020452	chr2:226020452:A:T	2.10467e-10	-2.33768e-10	-1.07339	0.000236989	-2.33768e-10	-1.08047
226020469	chr2:226020469:CA:C	3.19761e-11	-1.92259	-1.03514	3.82437e-05	-1.85232	-1.05219
226020801	chr2:226020801:A:G	1.91404e-10	-2.33768e-10	-1.16833	0.00021622	-2.33768e-10	-1.17219
226020883	chr2:226020883:G:A	5.81057e-11	-1.92574	-0.434713	8.43747e-05	-1.74638	-0.366838
226020931	chr2:226020931:AC:A	2.07911e-10	-2.33768e-10	-1.0856	0.000240219	-2.33768e-10	-1.06694
226021031	chr2:226021031:A:G	2.63166e-09	1.45265	-2.40076e-10	0.00106928	0.426251	-2.40076e-10
226021262	chr2:226021262:C:A	2.10928e-10	-2.33768e-10	-1.0712	0.000240974	-2.33768e-10	-1.06379
226021437	chr2:226021437:C:T	2.90049e-11	-1.89842	-1.15684	5.15377e-05	-1.47665	-1.12953
226021588	chr2:226021588:A:G	1.91465e-10	-2.33768e-10	-1.16801	0.000216276	-2.33768e-10	-1.17193
226022189	chr2:226022189:G:T	2.47187e-10	-2.33768e-10	-0.91257	0.000290211	-2.33768e-10	-0.877879
226022434	chr2:226022434:A:T	3.80387e-11	-1.92624	-0.85787	4.55097e-05	-1.8361	-0.894463
226022553	chr2:226022553:A:G	6.96529e-10	-2.33768e-10	0.123393	0.000785435	-2.33768e-10	0.117753
226022657	chr2:226022657:G:A	3.58125e-11	-1.92633	-0.918088	4.27559e-05	-1.8425	-0.95048
226022873	chr2:226022873:C:T	8.9692e-11	-1.92633	-2.40076e-10	0.000107029	-1.87538	-2.40076e-10
226022902	chr2:226022902:G:A	2.06116e-10	-2.33768e-10	-1.09427	0.000235254	-2.33768e-10	-1.08782
226023140	chr2:226023140:T:C	1.23603e-10	-1.60564	-2.40076e-10	0.000301243	-0.840566	-2.40076e-10
226023448	chr2:226023448:A:G	6.29796e-11	-1.88353	-0.396378	0.000108144	-1.56544	-0.299587
226023480	chr2:226023480:G:A	4.26462e-11	-1.73383	-0.935952	6.37511e-05	-1.4185	-0.975003
226023482	chr2:226023482:T:C	3.45021e-11	-1.80595	-1.07574	7.54178e-05	-1.21329	-1.01215
226023509	chr2:226023509:G:A	5.83482e-11	-1.85614	-0.500152	0.000103546	-1.49716	-0.411307
226023534	chr2:226023534:G:C	2.36143e-10	-2.33768e-10	-0.958278	0.000276345	-2.33768e-10	-0.926835
226023726	chr2:226023726:A:G	2.93951e-11	-1.88925	-1.15264	5.37349e-05	-1.44097	-1.12346
226023767	chr2:226023767:A:G	3.69852e-11	-1.92617	-0.886027	4.43945e-05	-1.83451	-0.920865
226023875	chr2:226023875:G:A	9.40618e-11	-1.87876	-2.40076e-10	0.000103084	-1.91294	-2.40076e-10
226023900	chr2:226023900:CTG:C	1.91606e-10	-2.33768e-10	-1.16727	0.000216403	-2.33768e-10	-1.17134
226024314	chr2:226024314:T:C	2.09458e-10	-2.33768e-10	-1.07819	0.000242318	-2.33768e-10	-1.05823
226024529	chr2:226024529:G:A	2.15042e-10	-2.33768e-10	-1.05188	0.000242053	-2.33768e-10	-1.05933
226024655	chr2:226024655:G:C	6.76879e-11	-1.91718	-0.290625	0.000109656	-1.68238	-0.168758
226024729	chr2:226024729:C:T	1.3284e-10	-1.89086	0.357292	0.000239239	-1.58845	0.517429
226024738	chr2:226024738:T:C	2.86059e-10	-0.766519	-2.40076e-10	0.000175283	-1.38208	-2.40076e-10
226024755	chr2:226024755:T:C	6.67448e-11	-1.91567	-0.306175	0.000108754	-1.67406	-0.185344
226024883	chr2:226024883:A:T	6.42165e-11	-1.88208	-0.378375	0.000110984	-1.55869	-0.280402
226024989	chr2:226024989:C:T	6.29982e-11	-1.89654	-0.383068	0.00010557	-1.60374	-0.285373
226025235	chr2:226025235:C:G	2.81857e-10	-2.33768e-10	-0.781318	0.000266411	-2.33768e-10	-0.963444
226025312	chr2:226025312:A:G	6.28406e-11	-1.89209	-0.39002	0.000106167	-1.5907	-0.292776
226025341	chr2:226025341:G:A	3.74509e-11	-1.92286	-0.876826	4.61676e-05	-1.80402	-0.912191
226025543	chr2:226025543:T:A	2.08425e-10	-2.33768e-10	-1.08314	0.00024088	-2.33768e-10	-1.06418
226025552	chr2:226025552:C:T	3.38345e-11	-1.83208	-1.06916	7.11833e-05	-1.27902	-1.0042
226025615	chr2:226025615:T:G	6.32146e-11	-1.89074	-0.385445	0.000107301	-1.58495	-0.287897
226025670	chr2:226025670:T:C	7.1756e-10	-2.33768e-10	0.153141	0.000809169	-2.33768e-10	0.147522
226025927	chr2:226025927:T:C	1.60961e-10	-1.34155	-2.40076e-10	0.000424504	-0.497564	-2.40076e-10
226025936	chr2:226025936:A:G	1.08672e-10	-1.73438	-2.40076e-10	0.000133019	-1.658	-2.40076e-10
226025968	chr2:226025968:T:C	3.41114e-11	-1.82524	-1.06785	7.25915e-05	-1.26103	-1.0026
226026230	chr2:226026230:C:A	9.66996e-11	-1.85111	-2.40076e-10	0.000125384	-1.71711	-2.40076e-10
226026318	chr2:226026318:A:G	1.89251e-10	-2.33768e-10	-1.17964	0.000214714	-2.33768e-10	-1.17918
226026708	chr2:226026708:T:C	1.38766e-10	-1.89181	0.401881	0.000249645	-1.59279	0.564346
226026859	chr2:226026859:G:A	2.12821e-10	-2.33768e-10	-1.06226	0.0002396	-2.33768e-10	-1.06951
226026884	chr2:226026884:GAGTCAAT:G	2.13249e-10	-2.33768e-10	-1.06026	0.000240073	-2.33768e-10	-1.06754
226027061	chr2:226027061:C:T	2.15312e-10	-2.33768e-10	-1.05063	0.000242325	-2.33768e-10	-1.05821
226027161	chr2:226027161:CT:C	2.12444e-10	-2.33768e-10	-1.06404	0.000239174	-2.33768e-10	-1.0713
226027508	chr2:226027508:T:C	1.94322e-10	-2.33768e-10	-1.1532	0.000219066	-2.33768e-10	-1.15911
226027517	chr2:226027517:G:A	1.9201e-10	-2.33768e-10	-1.16517	0.000219432	-2.33768e-10	-1.15744
226027737	chr2:226027737:G:A	7.86743e-11	-1.76613	-0.291274	0.000166873	-1.24026	-0.19099
226027918	chr2:226027918:G:A	3.85046e-11	-1.83184	-0.940095	5.24012e-05	-1.60679	-0.982763
226028313	chr2:226028313:T:C	3.1333e-11	-1.90841	-1.06964	3.95497e-05	-1.77343	-1.09749
226028329	chr2:226028329:T:C	4.6101e-11	-1.85569	-0.736188	6.03828e-05	-1.66006	-0.787722
226029328	chr2:226029328:A:G	2.05114e-10	-2.33768e-10	-1.09915	0.00023408	-2.33768e-10	-1.09282
226029590	chr2:226029590:G:T	3.1505e-11	-1.91777	-1.0548	3.53068e-05	-1.91628	-1.06813
226031022	chr2:226031022:T:G	9.77469e-11	-1.84033	-2.40076e-10	0.000265662	-0.966259	-2.40076e-10
226031419	chr2:226031419:G:A	2.12954e-10	-2.33768e-10	-1.06164	0.000240589	-2.33768e-10	-1.06539
226031465	chr2:226031465:C:A	3.49571e-10	-2.33768e-10	-0.566011	0.000401883	-2.33768e-10	-0.552323
226031674	chr2:226031674:A:G	1.0495e-09	-2.33768e-10	0.53335	0.00127808	-2.33768e-10	0.604632
226031786	chr2:226031786:TG:T	5.1802e-09	-2.33768e-10	2.12988	0.00757384	-2.33768e-10	2.38397
226032079	chr2:226032079:C:T	9.46201e-11	-1.87285	-2.40076e-10	0.000118018	-1.77765	-2.40076e-10
226032153	chr2:226032153:A:G	9.01443e-11	-1.9213	-2.40076e-10	0.000110809	-1.84067	-2.40076e-10
226032557	chr2:226032557:C:T	9.00177e-11	-1.92271	-2.40076e-10	0.000104361	-1.90063	-2.40076e-10
226032567	chr2:226032567:G:A	9.21728e-11	-1.89905	-2.40076e-10	0.000112724	-1.82354	-2.40076e-10
226032932	chr2:226032932:G:A	2.96966e-11	-1.85713	-1.17456	5.19216e-05	-1.44094	-1.15781
226033124	chr2:226033124:G:A	1.23403e-10	-1.60726	-2.40076e-10	0.000120759	-1.75469	-2.40076e-10
226033251	chr2:226033251:T:G	2.26934e-10	-2.33768e-10	-0.998059	0.000260035	-2.33768e-10	-0.987668
226033295	chr2:226033295:C:A	1.94e-10	-2.33768e-10	-1.15486	0.000220878	-2.33768e-10	-1.15088
226033420	chr2:226033420:C:T	2.23573e-10	-2.33768e-10	-1.01298	0.000247972	-2.33768e-10	-1.03517
226033886	chr2:226033886:AC:A	3.01581e-11	-1.83767	-1.17859	5.37005e-05	-1.38727	-1.17779
226034063	chr2:226034063:T:C	2.63891e-10	-2.33768e-10	-0.847178	0.000303692	-2.33768e-10	-0.832471
226034138	chr2:226034138:C:T	4.63572e-11	-1.90841	-0.677931	0.000119509	-1.1299	-0.635187
226034175	chr2:226034175:G:A	2.28028e-10	-2.33768e-10	-0.993246	0.000261233	-2.33768e-10	-0.983071
226034340	chr2:226034340:A:G	4.7126e-11	-1.89507	-0.674821	0.000111392	-1.20357	-0.631856
226034574	chr2:226034574:C:T	1.89803e-10	-2.33768e-10	-1.17673	0.000214877	-2.33768e-10	-1.17842
226034696	chr2:226034696:G:T	2.41085e-10	-2.33768e-10	-0.937566	0.00026613	-2.33768e-10	-0.9645
226034996	chr2:226034996:C:A	5.10278e-11	-1.32646	-1.16389	3.46649e-05	-1.8364	-1.16635
226035091	chr2:226035091:T:A	4.63414e-11	-1.91217	-0.674508	0.000123117	-1.10371	-0.631633
226035258	chr2:226035258:A:T	2.96829e-10	-2.33768e-10	-0.729558	0.000328745	-2.33768e-10	-0.753204
226035321	chr2:226035321:T:A	8.56185e-10	-1.65153	1.9813	0.00099957	-1.92512	2.28396
226035605	chr2:226035605:T:C	2.10848e-10	-2.33768e-10	-1.07158	0.0002434	-2.33768e-10	-1.05378
226035606	chr2:226035606:T:C	7.64985e-11	-1.92633	-0.159113	0.000256856	-0.911523	-0.0884478
226035864	chr2:226035864:G:A	2.46951e-10	-2.33768e-10	-0.913525	0.000286449	-2.33768e-10	-0.890924
226036038	chr2:226036038:T:G	4.64256e-11	-1.89803	-0.686833	0.00011156	-1.18947	-0.644454
226036390	chr2:226036390:G:A	5.55227e-11	-1.85715	-0.548776	0.000110996	-1.35045	-0.488548
226036949	chr2:226036949:C:G	7.00267e-10	-1.67134	1.80009	0.000829032	-1.9261	2.09787
226036985	chr2:226036985:C:G	4.83802e-11	-1.89472	-0.648909	0.000114192	-1.20554	-0.60507
226037567	chr2:226037567:G:A	3.04257e-10	-2.33768e-10	-0.704843	0.00035129	-2.33768e-10	-0.686873
226037846	chr2:226037846:T:G	2.87984e-11	-1.88336	-1.17904	4.79036e-05	-1.50976	-1.16953
226037875	chr2:226037875:CTT:C	2.15654e-10	-2.33768e-10	-1.04904	0.000241585	-2.33768e-10	-1.06126
226037925	chr2:226037925:T:C	2.41247e-10	-2.33768e-10	-0.936894	0.000277389	-2.33768e-10	-0.923063
226039034	chr2:226039034:G:A	7.06948e-11	-1.89148	-0.272865	0.00016266	-1.22998	-0.226845
226039743	chr2:226039743:G:A	1.02662e-09	-2.33768e-10	0.511313	0.00106939	-2.33768e-10	0.426355
226039846	chr2:226039846:C:A	9.6474e-11	-1.85344	-2.40076e-10	0.00010578	-1.88712	-2.40076e-10
226040216	chr2:226040216:T:C	1.90376e-10	-2.33768e-10	-1.17371	0.000216324	-2.33768e-10	-1.17171
226040378	chr2:226040378:T:C	3.26462e-11	-1.82108	-1.11591	5.68148e-05	-1.36176	-1.14693
226040415	chr2:226040415:T:C	3.27816e-11	-1.81771	-1.11513	5.68762e-05	-1.35644	-1.15117
226040601	chr2:226040601:C:T	2.12625e-10	-2.33768e-10	-1.06319	0.000240917	-2.33768e-10	-1.06403
226040745	chr2:226040745:C:G	3.97782e-11	-1.61562	-1.12378	3.58838e-05	-1.88123	-1.08697
226040917	chr2:226040917:A:G	3.32962e-10	-2.33768e-10	-0.614688	0.000375674	-2.33768e-10	-0.619762
226041339	chr2:226041339:C:A	3.377e-11	-1.74293	-1.16021	4.90703e-05	-1.51511	-1.14012
226041361	chr2:226041361:A:T	3.34379e-11	-1.75118	-1.16185	4.95688e-05	-1.50265	-1.14248
226041831	chr2:226041831:A:G	6.88152e-10	-2.33768e-10	0.111293	0.000918083	-2.33768e-10	0.273802
226041852	chr2:226041852:A:G	4.13734e-10	-2.33768e-10	-0.397493	0.000493447	-2.33768e-10	-0.347069
226042493	chr2:226042493:A:G	3.14423e-11	-1.8598	-1.11476	5.77872e-05	-1.3914	-1.10031
226042554	chr2:226042554:G:T	2.33701e-10	-2.33768e-10	-0.968675	0.000273996	-2.33768e-10	-0.935371
226042731	chr2:226042731:TA:T	3.2187e-11	-1.78092	-1.17024	5.13108e-05	-1.45546	-1.15513
226043288	chr2:226043288:G:A	4.24125e-11	-1.51907	-1.1562	3.56855e-05	-1.84264	-1.1311
226043371	chr2:226043371:C:A	1.31252e-09	-2.33768e-10	0.75699	0.00173284	-2.33768e-10	0.909031
226043816	chr2:226043816:G:A	2.96751e-10	-2.33768e-10	-0.729823	0.000335197	-2.33768e-10	-0.733766
226044057	chr2:226044057:G:A	1.92814e-10	-2.33768e-10	-1.16099	0.000219193	-2.33768e-10	-1.15853
226044064	chr2:226044064:T:C	6.07393e-10	-2.33768e-10	-0.0135394	0.000803614	-2.33768e-10	0.140633
226044493	chr2:226044493:C:A	3.32227e-11	-1.75579	-1.16369	4.98787e-05	-1.49382	-1.14507
226044506	chr2:226044506:C:G	3.30188e-11	-1.84811	-1.07753	6.32192e-05	-1.31218	-1.0897
226044862	chr2:226044862:TA:T	2.10552e-10	-1.07298	-2.40076e-10	0.000348487	-0.694883	-2.40076e-10
226044899	chr2:226044899:C:T	2.31415e-10	-2.33768e-10	-0.978503	0.000253964	-2.33768e-10	-1.01129
226045146	chr2:226045146:T:C	4.47761e-10	-2.33768e-10	-0.318455	0.000569674	-2.33768e-10	-0.20342
226045345	chr2:226045345:G:A	3.35735e-11	-1.73368	-1.17529	4.73582e-05	-1.52702	-1.16373
226045587	chr2:226045587:G:A	3.32696e-11	-1.74603	-1.17204	4.84849e-05	-1.50931	-1.15792
226045624	chr2:226045624:G:A	1.89522e-10	-2.33768e-10	-1.17821	0.000214792	-2.33768e-10	-1.17882
226045902	chr2:226045902:C:T	3.40856e-11	-1.72294	-1.1709	4.70158e-05	-1.54199	-1.15601
226046021	chr2:226046021:G:C	2.5188e-10	-2.33768e-10	-0.893764	0.000274961	-2.33768e-10	-0.931857
226046105	chr2:226046105:A:G	2.39622e-10	-2.33768e-10	-0.943654	0.000261678	-2.33768e-10	-0.981369
226046330	chr2:226046330:A:G	3.99795e-10	-2.33768e-10	-0.431765	0.000513196	-2.33768e-10	-0.307828
226046400	chr2:226046400:T:C	2.92508e-11	-1.92628	-1.12053	4.07751e-05	-1.7232	-1.11721
226047000	chr2:226047000:A:G	3.32237e-11	-1.74847	-1.17099	4.86657e-05	-1.50735	-1.15616
226047624	chr2:226047624:C:T	5.52292e-10	-2.33768e-10	-0.10864	0.000653118	-2.33768e-10	-0.0667282
226047650	chr2:226047650:A:G	1.86889e-10	-1.1922	-2.40076e-10	0.000342378	-0.712569	-2.40076e-10
226048046	chr2:226048046:A:C	6.8007e-11	-1.58766	-0.615446	5.7185e-05	-1.89666	-0.605532
226049073	chr2:226049073:C:CT	1.91813e-10	-2.33768e-10	-1.16619	0.000217977	-2.33768e-10	-1.1641
226049498	chr2:226049498:A:T	4.03604e-10	-2.33768e-10	-0.422281	0.000518482	-2.33768e-10	-0.29758
226049517	chr2:226049517:T:G	3.191e-10	-2.33768e-10	-0.657212	0.000361047	-2.33768e-10	-0.659477
226049618	chr2:226049618:AT:A	8.9693e-11	-1.92632	-2.40076e-10	0.000106375	-1.88152	-2.40076e-10
226049784	chr2:226049784:A:G	5.72572e-11	-1.23929	-1.13588	4.47127e-05	-1.64605	-1.10218
226050138	chr2:226050138:T:C	3.28776e-11	-1.76004	-1.16989	4.96997e-05	-1.4881	-1.15439
226050414	chr2:226050414:T:C	3.28986e-11	-1.7538	-1.17548	4.89848e-05	-1.49292	-1.16406
226050744	chr2:226050744:G:A	3.38568e-11	-1.72608	-1.1745	4.71048e-05	-1.53395	-1.16216
226050954	chr2:226050954:C:G	1.9043e-10	-2.33768e-10	-1.17343	0.000216463	-2.33768e-10	-1.17107
226050986	chr2:226050986:G:A	4.35082e-11	-1.50501	-1.14476	3.64945e-05	-1.83651	-1.11481
226051008	chr2:226051008:G:A	4.47525e-10	-2.33768e-10	-0.318983	0.000569022	-2.33768e-10	-0.204566
226051149	chr2:226051149:A:G	1.99175e-10	-2.33768e-10	-1.12853	0.000227261	-2.33768e-10	-1.12238
226051653	chr2:226051653:T:C	1.95174e-10	-2.33768e-10	-1.14882	0.000223158	-2.33768e-10	-1.14061
226051665	chr2:226051665:AAAG:A	3.47074e-11	-1.70412	-1.17165	4.59508e-05	-1.56374	-1.15718
226051736	chr2:226051736:C:A	3.39051e-11	-1.7234	-1.17575	4.68145e-05	-1.53774	-1.16456
226051752	chr2:226051752:A:G	3.7867e-11	-1.84414	-0.944498	7.58096e-05	-1.29912	-0.921136
226051846	chr2:226051846:C:T	3.72727e-11	-1.84869	-0.955764	7.40176e-05	-1.3111	-0.933082
226052057	chr2:226052057:T:C	3.93087e-11	-1.77049	-0.980782	8.62953e-05	-1.135	-0.955709
226052118	chr2:226052118:A:C	4.5044e-10	-2.33768e-10	-0.31249	0.000573301	-2.33768e-10	-0.197075
226052349	chr2:226052349:G:C	1.89413e-10	-2.33768e-10	-1.17878	0.000214661	-2.33768e-10	-1.17943
226052593	chr2:226052593:G:A	1.99687e-10	-2.33768e-10	-1.12597	0.00022895	-2.33768e-10	-1.11498
226053181	chr2:226053181:C:T	1.97195e-10	-2.33768e-10	-1.13852	0.000225562	-2.33768e-10	-1.12989
226053536	chr2:226053536:A:T	1.36322e-10	-1.5077	-2.40076e-10	0.000201495	-1.24272	-2.40076e-10
226053615	chr2:226053615:T:C	4.54738e-11	-1.46841	-1.13717	3.75312e-05	-1.81876	-1.10455
226053647	chr2:226053647:A:C	1.06045e-10	-1.75885	-2.40076e-10	0.000105697	-1.88791	-2.40076e-10
226054225	chr2:226054225:T:G	4.10411e-11	-1.75858	-0.949558	9.09987e-05	-1.11486	-0.922779
226054689	chr2:226054689:G:A	9.07142e-11	-1.915	-2.40076e-10	0.000111531	-1.83418	-2.40076e-10
226054822	chr2:226054822:C:T	1.99964e-10	-2.33768e-10	-1.12458	0.000229298	-2.33768e-10	-1.11346
226054856	chr2:226054856:T:A	7.12269e-11	-1.75874	-0.398104	0.00015499	-1.12229	-0.382838
226055188	chr2:226055188:A:G	2.07624e-10	-2.33768e-10	-1.08699	0.000228034	-2.33768e-10	-1.11899
226055310	chr2:226055310:GAGAA:G	3.41516e-11	-1.73319	-1.15872	4.85048e-05	-1.52902	-1.13781
226055376	chr2:226055376:T:C	2.98569e-10	-2.33768e-10	-0.723716	0.000321091	-2.33768e-10	-0.776762
226055522	chr2:226055522:G:C	3.39738e-11	-1.72812	-1.16901	4.74831e-05	-1.53509	-1.15302
226055561	chr2:226055561:G:A	9.46789e-11	-1.87222	-2.40076e-10	0.000120687	-1.75529	-2.40076e-10
226055791	chr2:226055791:T:C	2.33781e-10	-2.33768e-10	-0.968333	0.000256413	-2.33768e-10	-1.00169
226055916	chr2:226055916:A:G	7.3978e-10	-2.33768e-10	0.183637	0.000866156	-2.33768e-10	0.21558
226056059	chr2:226056059:G:A	9.63399e-11	-1.04613	-0.808705	0.000126478	-0.856442	-0.851974
226056186	chr2:226056186:G:T	1.90895e-10	-2.33768e-10	-1.17099	0.000217152	-2.33768e-10	-1.16789
226056372	chr2:226056372:G:A	6.63457e-10	-2.33768e-10	0.0747482	0.000883003	-2.33768e-10	0.234843
226056463	chr2:226056463:AGTTT:A	3.33332e-11	-1.74305	-1.17311	4.83625e-05	-1.50997	-1.15979
226057027	chr2:226057027:A:G	4.04152e-10	-2.33768e-10	-0.420925	0.00051919	-2.33768e-10	-0.296215
226057125	chr2:226057125:G:A	9.46254e-11	-1.87279	-2.40076e-10	0.00010189	-1.92459	-2.40076e-10
226057177	chr2:226057177:T:G	4.50935e-11	-1.46003	-1.15394	3.68285e-05	-1.81461	-1.12761
226057201	chr2:226057201:G:C	3.36373e-11	-1.73238	-1.1747	4.74559e-05	-1.52608	-1.1626
226057521	chr2:226057521:T:A	6.67443e-11	-1.75337	-0.468478	0.000146609	-1.10666	-0.454055
226058086	chr2:226058086:A:G	1.97597e-10	-2.33768e-10	-1.13648	0.000226318	-2.33768e-10	-1.12654
226058142	chr2:226058142:T:C	3.84951e-11	-1.75481	-1.01738	5.15101e-05	-1.58691	-1.0198
226058381	chr2:226058381:CAG:C	1.89487e-10	-2.33768e-10	-1.1784	0.000215019	-2.33768e-10	-1.17776
226058426	chr2:226058426:C:T	4.02328e-10	-2.33768e-10	-0.425448	0.000516479	-2.33768e-10	-0.301451
226058513	chr2:226058513:C:T	3.38375e-11	-1.72677	-1.17438	4.70188e-05	-1.5359	-1.16204
226058685	chr2:226058685:C:T	3.33105e-11	-1.7389	-1.17794	4.76269e-05	-1.51571	-1.16938
226058881	chr2:226058881:TAA:T	3.18848e-11	-1.83144	-1.12915	7.17091e-05	-1.18127	-1.0946
226058951	chr2:226058951:A:G	3.19004e-11	-1.8315	-1.1286	7.1735e-05	-1.1817	-1.09381
226059193	chr2:226059193:G:A	3.31628e-11	-1.74472	-1.17656	4.81748e-05	-1.50736	-1.16629
226059280	chr2:226059280:GT:G	9.59407e-11	-1.85899	-2.40076e-10	0.000111829	-1.83152	-2.40076e-10
226059360	chr2:226059360:T:G	4.21394e-11	-1.73278	-0.948957	9.68236e-05	-1.05352	-0.922079
226059417	chr2:226059417:T:C	2.53528e-10	-2.33768e-10	-0.887241	0.000276472	-2.33768e-10	-0.926375
226059493	chr2:226059493:C:T	3.67652e-11	-1.64261	-1.17555	5.00263e-05	-1.45884	-1.17709
226059675	chr2:226059675:C:T	3.05677e-10	-2.33768e-10	-0.700188	0.00036024	-2.33768e-10	-0.661716
226059694	chr2:226059694:A:G	2.1562e-10	-2.33768e-10	-1.0492	0.000247501	-2.33768e-10	-1.03707
226059910	chr2:226059910:C:T	3.36245e-10	-2.33768e-10	-0.604877	0.000380494	-2.33768e-10	-0.607016
226060688	chr2:226060688:A:G	6.13187e-10	-2.33768e-10	-0.00404618	0.000726752	-2.33768e-10	0.0401004
226060812	chr2:226060812:G:A	4.86505e-11	-1.41701	-1.12104	3.93306e-05	-1.79282	-1.08366
226061009	chr2:226061009:C:G	3.349e-11	-1.73495	-1.17652	4.75119e-05	-1.52136	-1.16615
226061094	chr2:226061094:A:G	1.78715e-10	-1.23692	-2.40076e-10	0.000307688	-0.819398	-2.40076e-10
226061382	chr2:226061382:A:T	4.53868e-10	-2.33768e-10	-0.304909	0.000577942	-2.33768e-10	-0.189012
226061807	chr2:226061807:TG:T	3.33872e-11	-1.73593	-1.17861	4.73284e-05	-1.52028	-1.17109
226062067	chr2:226062067:A:G	4.22146e-11	-1.7923	-0.887651	9.13057e-05	-1.17246	-0.861811
226062642	chr2:226062642:A:G	3.77677e-10	-2.33768e-10	-0.488677	0.000426867	-2.33768e-10	-0.492014
226062997	chr2:226062997:G:A	9.0359e-11	-1.91893	-2.40076e-10	0.000105263	-1.89202	-2.40076e-10
226063254	chr2:226063254:T:C	1.90075e-10	-2.33768e-10	-1.1753	0.00021599	-2.33768e-10	-1.17325
226063265	chr2:226063265:C:T	2.21605e-10	-2.33768e-10	-1.02182	0.00024821	-2.33768e-10	-1.03421
226063311	chr2:226063311:T:G	3.25336e-11	-1.76648	-1.17396	4.98525e-05	-1.47814	-1.16127
226064306	chr2:226064306:T:C	1.39225e-09	-2.33768e-10	0.815961	0.00184208	-2.33768e-10	0.970166
226065485	chr2:226065485:G:T	3.32953e-11	-1.7395	-1.1778	4.76831e-05	-1.51494	-1.16897
226065949	chr2:226065949:C:T	3.19514e-11	-1.78253	-1.17597	5.13788e-05	-1.44425	-1.16501
226066446	chr2:226066446:G:A	3.32015e-11	-1.75414	-1.16598	4.97886e-05	-1.4924	-1.1483
226066846	chr2:226066846:C:T	3.30626e-11	-1.7578	-1.16651	5.00591e-05	-1.48617	-1.14911
226067115	chr2:226067115:C:T	4.73712e-11	-1.41366	-1.15105	3.67817e-05	-1.80269	-1.14079
226067328	chr2:226067328:C:T	1.89293e-10	-2.33768e-10	-1.17942	0.000214613	-2.33768e-10	-1.17965
226067465	chr2:226067465:A:T	2.13946e-10	-2.33768e-10	-1.05699	0.000239865	-2.33768e-10	-1.06841
226067776	chr2:226067776:T:C	2.17299e-10	-2.33768e-10	-1.04144	0.000249516	-2.33768e-10	-1.02896
226067827	chr2:226067827:A:G	3.06178e-11	-1.9215	-1.07964	3.44736e-05	-1.89879	-1.10951
226067878	chr2:226067878:T:A	5.10706e-10	-2.33768e-10	-0.186922	0.000602099	-2.33768e-10	-0.148064
226068041	chr2:226068041:G:A	2.92539e-10	-2.33768e-10	-0.744119	0.000330508	-2.33768e-10	-0.747855
226068057	chr2:226068057:G:A	3.32212e-11	-1.75354	-1.16599	4.51837e-05	-1.58919	-1.14856
226068140	chr2:226068140:T:C	2.04881e-10	-2.33768e-10	-1.10029	0.000248929	-2.33768e-10	-1.03132
226068222	chr2:226068222:T:C	3.46736e-11	-1.72295	-1.15379	4.8196e-05	-1.54254	-1.13067
226068537	chr2:226068537:C:A	1.90022e-10	-2.33768e-10	-1.17558	0.000215203	-2.33768e-10	-1.1769
226068823	chr2:226068823:C:T	4.68504e-11	-1.44136	-1.1344	3.8167e-05	-1.80562	-1.1009
226069164	chr2:226069164:G:T	4.57899e-11	-1.4619	-1.13675	3.76612e-05	-1.81585	-1.104
226069292	chr2:226069292:G:A	4.85928e-11	-1.36912	-1.17012	3.67526e-05	-1.78039	-1.16389
226069496	chr2:226069496:T:C	3.38372e-11	-1.75518	-1.14598	5.09338e-05	-1.49745	-1.12051
226069655	chr2:226069655:T:C	7.05107e-10	-2.33768e-10	0.135634	0.000941969	-2.33768e-10	0.299486
226070030	chr2:226070030:C:A	3.08972e-10	-2.33768e-10	-0.689466	0.00033136	-2.33768e-10	-0.74528
226070121	chr2:226070121:T:A	4.77019e-11	-1.38055	-1.17719	3.61835e-05	-1.78622	-1.17367
226070365	chr2:226070365:T:C	3.26053e-11	-1.76301	-1.17523	4.9465e-05	-1.48349	-1.16373
226070427	chr2:226070427:T:G	8.44801e-11	-1.3015	-0.684703	5.87214e-05	-1.77945	-0.696231
226070513	chr2:226070513:G:T	3.39111e-11	-1.7368	-1.16218	4.85287e-05	-1.52352	-1.14281
226070528	chr2:226070528:A:G	3.17449e-11	-1.82469	-1.14029	7.16316e-05	-1.16764	-1.10931
226070783	chr2:226070783:T:C	1.50151e-10	-1.4714	0.0603265	0.000120998	-1.85251	0.0997999
226070814	chr2:226070814:T:C	3.05609e-11	-1.91891	-1.08408	3.41683e-05	-1.9039	-1.11328
226070835	chr2:226070835:A:G	2.98564e-10	-2.33768e-10	-0.723732	0.000337377	-2.33768e-10	-0.727283
226070911	chr2:226070911:T:C	1.9133e-10	-2.33768e-10	-1.16872	0.000217051	-2.33768e-10	-1.16835
226071668	chr2:226071668:A:G	6.29351e-10	-2.33768e-10	0.0219738	0.000834244	-2.33768e-10	0.17804
226071723	chr2:226071723:G:A	4.52825e-11	-1.47136	-1.13843	3.74062e-05	-1.82043	-1.10622
226071767	chr2:226071767:T:C	4.50606e-11	-1.47204	-1.14267	3.71809e-05	-1.82077	-1.11192
226071875	chr2:226071875:C:T	7.8249e-11	-1.30424	-0.758579	5.45352e-05	-1.78094	-0.768704
226071982	chr2:226071982:A:G	3.38818e-11	-1.73734	-1.1625	4.85112e-05	-1.52342	-1.14328
226072132	chr2:226072132:C:T	3.40423e-11	-1.74039	-1.15472	4.92855e-05	-1.51856	-1.1323
226072150	chr2:226072150:T:C	2.50036e-10	-2.33768e-10	-0.901109	0.000292197	-2.33768e-10	-0.871057
226072845	chr2:226072845:T:A	3.09947e-10	-2.33768e-10	-0.686316	0.000332354	-2.33768e-10	-0.742286
226073057	chr2:226073057:C:T	6.75577e-10	-2.33768e-10	0.0928505	0.000707626	-2.33768e-10	0.0134302
226073384	chr2:226073384:T:C	1.89319e-10	-2.33768e-10	-1.17928	0.000214619	-2.33768e-10	-1.17962
226073395	chr2:226073395:G:A	3.11125e-11	-1.82839	-1.15672	6.97099e-05	-1.17237	-1.13178
226073700	chr2:226073700:C:T	2.43968e-10	-2.33768e-10	-0.925677	0.00027265	-2.33768e-10	-0.940297
226074425	chr2:226074425:T:A	4.25975e-11	-1.81881	-0.852111	8.92497e-05	-1.23231	-0.824739
226074790	chr2:226074790:C:T	8.00343e-11	-1.27082	-0.76944	5.49587e-05	-1.7646	-0.777305
226075245	chr2:226075245:C:T	6.65683e-10	-2.33768e-10	0.0780982	0.000887048	-2.33768e-10	0.239413
226075275	chr2:226075275:C:T	2.41013e-10	-2.33768e-10	-0.937864	0.000263723	-2.33768e-10	-0.973586
226075437	chr2:226075437:C:T	3.43598e-11	-1.71443	-1.1714	4.64158e-05	-1.55312	-1.15772
226075465	chr2:226075465:T:A	3.01798e-10	-2.33768e-10	-0.712957	0.000324295	-2.33768e-10	-0.766831
226075490	chr2:226075490:A:C	2.23488e-10	-2.33768e-10	-1.01336	0.000261184	-2.33768e-10	-0.983259
226075856	chr2:226075856:G:A	4.70198e-11	-1.43149	-1.14066	3.80739e-05	-1.80075	-1.1082
226076253	chr2:226076253:C:T	8.41136e-11	-1.88242	-0.108132	0.000114422	-1.86885	0.0602593
226076399	chr2:226076399:T:C	3.31292e-11	-1.75217	-1.17013	4.90471e-05	-1.50003	-1.15568
226076519	chr2:226076519:G:A	4.22408e-10	-2.33768e-10	-0.376745	0.000513629	-2.33768e-10	-0.306984
226076614	chr2:226076614:T:C	3.22267e-10	-2.33768e-10	-0.647335	0.000357594	-2.33768e-10	-0.669086
226076871	chr2:226076871:T:C	1.89776e-10	-2.33768e-10	-1.17687	0.000214938	-2.33768e-10	-1.17814
226076926	chr2:226076926:A:T	3.71335e-10	-2.33768e-10	-0.505612	0.000441271	-2.33768e-10	-0.458827
226077048	chr2:226077048:A:G	1.00374e-10	-1.27686	-0.53695	6.89727e-05	-1.76762	-0.547156
226077410	chr2:226077410:A:AC	2.15054e-10	-2.33768e-10	-1.05183	0.000246853	-2.33768e-10	-1.03969
226077562	chr2:226077562:T:C	3.73035e-10	-2.33768e-10	-0.501044	0.000422049	-2.33768e-10	-0.503363
226077585	chr2:226077585:A:C	4.44657e-11	-1.817	-0.810997	9.31553e-05	-1.23182	-0.782393
226077875	chr2:226077875:G:A	1.90193e-10	-2.33768e-10	-1.17468	0.00021546	-2.33768e-10	-1.17571
226078004	chr2:226078004:G:C	9.8667e-11	-1.83097	-2.40076e-10	0.000132443	-1.66233	-2.40076e-10
226078375	chr2:226078375:G:A	2.10545e-10	-2.33768e-10	-1.07302	0.000258203	-2.33768e-10	-0.994738
226078789	chr2:226078789:A:G	9.80363e-11	-1.27945	-0.557932	6.74876e-05	-1.76888	-0.567663
226079052	chr2:226079052:T:C	9.72159e-11	-1.28478	-0.561	6.70951e-05	-1.77139	-0.570981
226079129	chr2:226079129:A:G	3.03293e-10	-2.33768e-10	-0.708016	0.000357384	-2.33768e-10	-0.669675
226079434	chr2:226079434:G:A	3.41265e-11	-1.71667	-1.17597	4.63639e-05	-1.54633	-1.16563
226079451	chr2:226079451:C:T	3.36132e-10	-2.33768e-10	-0.605212	0.000425342	-2.33768e-10	-0.495591
226079566	chr2:226079566:C:A	3.3829e-11	-1.72604	-1.17536	4.70524e-05	-1.53276	-1.16446
226079745	chr2:226079745:T:C	2.99942e-11	-1.91649	-1.10522	3.34552e-05	-1.90757	-1.13071
226079859	chr2:226079859:A:G	1.93902e-10	-1.15536	-2.40076e-10	0.000242546	-1.05729	-2.40076e-10
226080466	chr2:226080466:G:A	5.51922e-11	-1.2843	-1.12759	4.03667e-05	-1.73694	-1.11354
226080868	chr2:226080868:C:A	4.56021e-11	-1.70216	-0.900598	0.000108784	-0.988153	-0.870965
226081719	chr2:226081719:G:A	5.50081e-11	-1.26898	-1.14626	3.98556e-05	-1.72841	-1.13481
226082059	chr2:226082059:C:T	3.18719e-10	-2.33768e-10	-0.658408	0.000360471	-2.33768e-10	-0.661073
226082740	chr2:226082740:A:G	1.92313e-10	-2.33768e-10	-1.16359	0.000218222	-2.33768e-10	-1.16297
226082890	chr2:226082890:T:G	1.01652e-10	-1.24894	-0.552216	6.88228e-05	-1.75452	-0.562428
226082968	chr2:226082968:C:T	2.82917e-10	-2.33768e-10	-0.777564	0.000328664	-2.33768e-10	-0.753449
226082969	chr2:226082969:G:A	2.88481e-10	-2.33768e-10	-0.758087	0.000332296	-2.33768e-10	-0.74246
226083333	chr2:226083333:T:C	7.90852e-11	-1.682	-0.370189	0.000186912	-0.963115	-0.354732
226083368	chr2:226083368:C:T	5.78156e-11	-1.4315	-0.93396	4.76941e-05	-1.81253	-0.87115
226083646	chr2:226083646:A:T	6.70231e-11	-1.04132	-1.17635	4.36065e-05	-1.6007	-1.17258
226083742	chr2:226083742:G:A	5.98395e-11	-1.15282	-1.17823	4.09762e-05	-1.6601	-1.17539
226083805	chr2:226083805:C:T	5.78569e-10	-2.33768e-10	-0.0621587	0.000682685	-2.33768e-10	-0.0224521
226083844	chr2:226083844:C:T	1.90359e-10	-2.33768e-10	-1.1738	0.00021615	-2.33768e-10	-1.17251
226083921	chr2:226083921:C:G	3.58893e-10	-2.33768e-10	-0.539693	0.000456884	-2.33768e-10	-0.424057
226084303	chr2:226084303:G:T	3.3763e-11	-1.74976	-1.15359	5.05893e-05	-1.49552	-1.12923
226084310	chr2:226084310:AG:A	4.91932e-11	-1.3692	-1.15776	3.83369e-05	-1.7699	-1.13218
226084441	chr2:226084441:G:A	4.83597e-11	-1.37297	-1.17108	3.74776e-05	-1.77152	-1.15322
226084490	chr2:226084490:T:C	4.75443e-11	-1.68888	-0.872172	0.000114051	-0.970268	-0.841576
226084907	chr2:226084907:T:A	5.93868e-11	-1.45708	-0.881568	5.00902e-05	-1.82172	-0.81294
226085122	chr2:226085122:G:T	2.35181e-10	-2.33768e-10	-0.962361	0.000257886	-2.33768e-10	-0.995967
226085656	chr2:226085656:G:A	2.2833e-10	-2.33768e-10	-0.991923	0.000263555	-2.33768e-10	-0.974224
226085661	chr2:226085661:G:GC	2.28022e-10	-2.33768e-10	-0.993273	0.000263185	-2.33768e-10	-0.975628
226085663	chr2:226085663:A:AACACTTT	2.28167e-10	-2.33768e-10	-0.992636	0.000263362	-2.33768e-10	-0.974956
226085962	chr2:226085962:AG:A	5.35202e-11	-1.50165	-0.941003	0.000148647	-0.606692	-0.940221
226086294	chr2:226086294:A:G	5.91854e-10	-2.33768e-10	-0.0394553	0.000782404	-2.33768e-10	0.113885
226086692	chr2:226086692:G:A	2.7164e-10	-2.33768e-10	-0.81824	0.000318595	-2.33768e-10	-0.784563
226086696	chr2:226086696:G:A	4.08932e-11	-1.75001	-0.961739	8.6935e-05	-1.14326	-0.940065
226087017	chr2:226087017:A:C	7.38193e-11	-1.26199	-0.859109	4.90981e-05	-1.78805	-0.866612
226087049	chr2:226087049:A:G	9.24562e-11	-1.89598	-2.40076e-10	0.000254822	-1.00792	-2.40076e-10
226087226	chr2:226087226:C:A	3.38029e-11	-1.75196	-1.15021	5.05765e-05	-1.4975	-1.12749
226087388	chr2:226087388:C:G	6.1315e-11	-1.53449	-0.7722	5.96385e-05	-1.6767	-0.783486
226087846	chr2:226087846:G:C	5.15512e-10	-2.33768e-10	-0.177556	0.000612331	-2.33768e-10	-0.131213
226088042	chr2:226088042:A:G	7.52799e-10	-2.33768e-10	0.201082	0.00100612	-2.33768e-10	0.365372
226088575	chr2:226088575:C:T	4.60411e-11	-1.42179	-1.17139	3.56576e-05	-1.8205	-1.15402
226088639	chr2:226088639:T:C	3.89383e-11	-1.74496	-1.01578	8.30644e-05	-1.13187	-0.996996
226088788	chr2:226088788:T:G	3.59436e-11	-1.67601	-1.16476	5.21788e-05	-1.41421	-1.1796
226089204	chr2:226089204:TTTAGA:T	4.93794e-11	-1.37125	-1.15193	3.65803e-05	-1.80742	-1.14155
226089640	chr2:226089640:A:G	4.5068e-11	-1.51137	-1.10317	3.71687e-05	-1.86559	-1.06743
226089855	chr2:226089855:T:C	3.1274e-11	-1.92507	-1.05486	3.56672e-05	-1.88627	-1.08798
226089860	chr2:226089860:G:A	1.90741e-10	-2.33768e-10	-1.1718	0.000215735	-2.33768e-10	-1.17444
226090217	chr2:226090217:T:A	6.38278e-11	-1.46065	-0.805874	5.30095e-05	-1.84397	-0.734045
226090445	chr2:226090445:C:T	1.93063e-10	-2.33768e-10	-1.1597	0.000218356	-2.33768e-10	-1.16236
226090572	chr2:226090572:G:A	2.78706e-10	-0.79256	-2.40076e-10	0.000606105	-0.141432	-2.40076e-10
226090890	chr2:226090890:A:G	3.13824e-11	-1.9253	-1.05117	3.69752e-05	-1.85511	-1.08313
226090893	chr2:226090893:A:G	3.14772e-11	-1.80733	-1.16612	5.43066e-05	-1.40398	-1.14986
226092047	chr2:226092047:G:A	3.2442e-11	-1.7773	-1.16596	5.13395e-05	-1.46067	-1.14936
226092462	chr2:226092462:G:A	5.96648e-11	-1.70143	-0.632545	0.000132891	-1.06653	-0.592426
226092597	chr2:226092597:A:G	3.22017e-11	-1.78871	-1.16199	5.26572e-05	-1.44109	-1.14359
226092771	chr2:226092771:C:A	1.15464e-10	-1.4103	-0.263459	9.69858e-05	-1.82327	-0.15065
226093001	chr2:226093001:A:G	1.90149e-10	-2.33768e-10	-1.17491	0.000215279	-2.33768e-10	-1.17655
226093046	chr2:226093046:C:A	4.97861e-11	-1.7379	-0.777082	0.000108174	-1.12533	-0.739416
226093270	chr2:226093270:A:G	9.48616e-10	-2.33768e-10	0.432288	0.00128044	-2.33768e-10	0.606476
226093317	chr2:226093317:A:G	6.59974e-11	-1.37948	-0.853621	5.22861e-05	-1.81014	-0.78161
226093338	chr2:226093338:G:A	4.56298e-10	-2.33768e-10	-0.299569	0.000590545	-2.33768e-10	-0.16744
226093414	chr2:226093414:T:A	5.29579e-10	-2.33768e-10	-0.150634	0.000692555	-2.33768e-10	-0.00809704
226093550	chr2:226093550:C:A	5.84639e-11	-1.27791	-1.07639	4.15822e-05	-1.76432	-1.0565
226093753	chr2:226093753:G:A	5.8079e-11	-1.22431	-1.13661	3.99494e-05	-1.7373	-1.12357
226094001	chr2:226094001:A:T	4.45507e-10	-2.33768e-10	-0.323503	0.000575502	-2.33768e-10	-0.193242
226094016	chr2:226094016:A:G	5.91e-11	-1.19936	-1.14413	4.01249e-05	-1.72427	-1.13222
226094134	chr2:226094134:G:A	3.04494e-11	-1.92523	-1.08142	3.60524e-05	-1.85426	-1.10926
226094308	chr2:226094308:C:T	4.58383e-10	-2.33768e-10	-0.29501	0.000593421	-2.33768e-10	-0.162581
226094671	chr2:226094671:G:A	2.62494e-10	-1.3765	0.524011	0.00019994	-1.83591	0.585438
226094677	chr2:226094677:G:C	1.84305e-10	-1.31167	0.105541	0.000133912	-1.80907	0.157766
226094894	chr2:226094894:T:C	1.74128e-10	-1.42355	0.16063	0.000135301	-1.85461	0.213622
226095183	chr2:226095183:C:T	1.89313e-10	-2.33768e-10	-1.17931	0.000214613	-2.33768e-10	-1.17965
226095839	chr2:226095839:T:G	2.67263e-10	-1.37346	0.538975	0.000203011	-1.83473	0.599501
226095981	chr2:226095981:T:G	7.79675e-11	-1.71734	-0.349082	0.000179687	-1.08225	-0.275019
226096286	chr2:226096286:C:A	5.77682e-11	-1.71116	-0.655113	0.000128628	-1.07583	-0.61573
226096541	chr2:226096541:T:C	8.13883e-11	-1.6687	-0.354787	0.000198528	-0.976505	-0.281052
226096822	chr2:226096822:C:T	2.7838e-10	-2.33768e-10	-0.793728	0.000326222	-2.33768e-10	-0.760906
226096904	chr2:226096904:G:A	1.89535e-10	-2.33768e-10	-1.17814	0.000214713	-2.33768e-10	-1.17918
226096972	chr2:226096972:A:G	2.1553e-10	-1.38842	0.338808	0.000164624	-1.84099	0.396167
226097212	chr2:226097212:T:C	3.20416e-11	-1.78633	-1.16935	5.18196e-05	-1.44608	-1.15464
226097361	chr2:226097361:AAAGCAAAAGGAAATTGGAGAAGACTTAAAGT:A	2.26393e-10	-2.33768e-10	-1.00044	0.000254676	-2.33768e-10	-1.00849
226097709	chr2:226097709:A:T	1.89028e-10	-1.18082	-2.40076e-10	0.000348154	-0.695841	-2.40076e-10
226097827	chr2:226097827:T:C	7.64354e-11	-1.25215	-0.834118	5.0552e-05	-1.78363	-0.841851
226097844	chr2:226097844:T:C	7.58897e-11	-1.24271	-0.850723	4.99371e-05	-1.77939	-0.858335
226097885	chr2:226097885:A:G	2.54192e-10	-2.33768e-10	-0.884628	0.000276216	-2.33768e-10	-0.927302
226097948	chr2:226097948:A:G	9.98268e-11	-1.39135	-0.427933	7.47231e-05	-1.84088	-0.393814
226098134	chr2:226098134:G:A	1.26558e-10	-1.42778	-0.154241	9.75318e-05	-1.85465	-0.113659
226098490	chr2:226098490:A:G	3.22692e-11	-1.8107	-1.13791	5.70153e-05	-1.39377	-1.1114
226099246	chr2:226099246:T:C	3.35835e-11	-1.77694	-1.13174	5.38132e-05	-1.45925	-1.10372
226099455	chr2:226099455:A:G	2.35259e-10	-2.33768e-10	-0.962031	0.000276085	-2.33768e-10	-0.927778
226099581	chr2:226099581:A:T	2.23323e-10	-2.33768e-10	-1.0141	0.000260975	-2.33768e-10	-0.984061
226099756	chr2:226099756:T:C	6.02706e-11	-1.71633	-0.607546	0.000139108	-1.05868	-0.554556
226099855	chr2:226099855:T:C	3.21228e-11	-1.90478	-1.04837	3.47022e-05	-1.91916	-1.08253
226099893	chr2:226099893:G:A	3.16679e-10	-2.33768e-10	-0.664829	0.000398383	-2.33768e-10	-0.561071
226100006	chr2:226100006:A:G	3.64404e-10	-2.33768e-10	-0.524452	0.000412403	-2.33768e-10	-0.526483
226100274	chr2:226100274:T:C	2.4715e-10	-2.33768e-10	-0.912721	0.000262234	-2.33768e-10	-0.979249
226100527	chr2:226100527:T:C	7.48711e-10	-2.33768e-10	0.195637	0.000997605	-2.33768e-10	0.356872
226100631	chr2:226100631:G:T	3.2342e-11	-1.7946	-1.15175	5.45544e-05	-1.41971	-1.12958
226101268	chr2:226101268:C:T	3.25801e-11	-1.792	-1.14702	5.45701e-05	-1.42592	-1.12308
226101297	chr2:226101297:A:T	5.13317e-11	-1.32644	-1.15797	3.70817e-05	-1.78669	-1.14867
226101456	chr2:226101456:A:G	1.78444e-10	-1.23844	-2.40076e-10	0.000141875	-1.59354	-2.40076e-10
226101460	chr2:226101460:C:T	4.06349e-11	-1.73478	-0.983312	8.82011e-05	-1.10636	-0.962508
226101802	chr2:226101802:T:C	1.89266e-10	-2.33768e-10	-1.17956	0.000214677	-2.33768e-10	-1.17935
226101982	chr2:226101982:G:A	2.75697e-10	-2.33768e-10	-0.803412	0.000311288	-2.33768e-10	-0.807768
226101996	chr2:226101996:C:T	2.81289e-10	-2.33768e-10	-0.783332	0.000328177	-2.33768e-10	-0.754931
226102134	chr2:226102134:AG:A	4.67102e-11	-1.43616	-1.14259	3.69717e-05	-1.82723	-1.1111
226102223	chr2:226102223:T:C	1.89468e-10	-2.33768e-10	-1.1785	0.000214698	-2.33768e-10	-1.17925
226102554	chr2:226102554:C:G	5.36317e-11	-1.49902	-0.941552	4.50696e-05	-1.85984	-0.880436
226102663	chr2:226102663:A:T	5.12378e-11	-1.30711	-1.17913	3.62929e-05	-1.77724	-1.17962
226102710	chr2:226102710:T:G	4.71369e-11	-1.42186	-1.1478	3.69428e-05	-1.8208	-1.11832
226102766	chr2:226102766:T:A	1.22173e-10	-1.61728	-2.40076e-10	0.000116278	-1.7925	-2.40076e-10
226103103	chr2:226103103:C:A	5.11988e-11	-1.3094	-1.1776	3.62549e-05	-1.77855	-1.17936
226103263	chr2:226103263:A:G	5.25415e-11	-1.28385	-1.17726	3.67217e-05	-1.76589	-1.17922
226103519	chr2:226103519:C:T	1.37351e-10	-1.50018	-2.40076e-10	0.0002185	-1.1617	-2.40076e-10
226103697	chr2:226103697:C:T	4.66942e-11	-1.44062	-1.13847	3.7114e-05	-1.82889	-1.1056
226104608	chr2:226104608:G:A	4.58407e-11	-1.43446	-1.16308	3.59135e-05	-1.82678	-1.14059
226105073	chr2:226105073:A:G	7.72595e-11	-1.21342	-0.862123	5.00788e-05	-1.76492	-0.869969
226105121	chr2:226105121:C:T	9.01689e-11	-1.23377	-0.687266	5.74707e-05	-1.77792	-0.719293
226105511	chr2:226105511:T:C	4.02869e-11	-1.74685	-0.979841	8.58838e-05	-1.13589	-0.959605
226105610	chr2:226105610:T:C	1.8925e-10	-2.33768e-10	-1.17965	0.000214747	-2.33768e-10	-1.17903
226106019	chr2:226106019:T:C	5.23046e-11	-1.29913	-1.1665	3.72034e-05	-1.77285	-1.15923
226106370	chr2:226106370:G:A	5.01991e-11	-1.34494	-1.16178	3.66005e-05	-1.79514	-1.15329
226106413	chr2:226106413:C:T	3.23468e-11	-1.78971	-1.15649	5.3559e-05	-1.43102	-1.13668
226106629	chr2:226106629:T:C	1.90736e-10	-2.33768e-10	-1.17183	0.000216386	-2.33768e-10	-1.17142
226106733	chr2:226106733:G:T	3.27964e-11	-1.77747	-1.15492	5.25741e-05	-1.45177	-1.13449
226106817	chr2:226106817:T:G	2.72439e-10	-2.33768e-10	-0.815303	0.000318216	-2.33768e-10	-0.785755
226106850	chr2:226106850:G:A	4.96455e-11	-1.33957	-1.17824	3.57273e-05	-1.79301	-1.17956
226107077	chr2:226107077:T:C	4.57664e-11	-1.41951	-1.17965	3.44739e-05	-1.82935	-1.17893
226107130	chr2:226107130:A:C	4.78055e-11	-1.37736	-1.17821	3.5081e-05	-1.81127	-1.17955
226107318	chr2:226107318:A:G	3.28114e-10	-2.33768e-10	-0.629356	0.00035112	-2.33768e-10	-0.687358
226107431	chr2:226107431:C:G	3.35633e-10	-2.33768e-10	-0.606697	0.000424456	-2.33768e-10	-0.497678
226107632	chr2:226107632:C:T	3.2747e-11	-1.77969	-1.15421	5.27393e-05	-1.44949	-1.13363
226107780	chr2:226107780:C:T	6.22175e-10	-2.33768e-10	0.0105051	0.000737728	-2.33768e-10	0.0550895
226107917	chr2:226107917:A:T	4.69744e-11	-1.70461	-0.868507	0.000104084	-1.06525	-0.838033
226107971	chr2:226107971:A:C	3.25175e-11	-1.92565	-1.01529	3.70816e-05	-1.88252	-1.05285
226107988	chr2:226107988:A:T	9.43388e-11	-1.87582	-2.40076e-10	0.000116075	-1.79425	-2.40076e-10
226108173	chr2:226108173:G:A	3.18496e-11	-1.80167	-1.16002	5.4597e-05	-1.40703	-1.14148
226108236	chr2:226108236:C:T	4.99147e-11	-1.36048	-1.15192	3.6759e-05	-1.80255	-1.14156
226108334	chr2:226108334:C:A	3.19138e-11	-1.79995	-1.15973	5.44519e-05	-1.41009	-1.14108
226108459	chr2:226108459:A:T	5.02994e-11	-1.34764	-1.15708	3.67622e-05	-1.79636	-1.14765
226108641	chr2:226108641:C:T	3.91178e-11	-1.79065	-0.965488	7.96102e-05	-1.22775	-0.943595
226108707	chr2:226108707:A:G	2.0176e-10	-2.33768e-10	-1.11564	0.000217743	-2.33768e-10	-1.16517
226108829	chr2:226108829:G:A	3.2192e-10	-2.33768e-10	-0.648412	0.000344835	-2.33768e-10	-0.70542
226109005	chr2:226109005:C:T	7.15717e-10	-2.33768e-10	0.150568	0.000953089	-2.33768e-10	0.311223
226109044	chr2:226109044:C:T	3.20426e-10	-2.33768e-10	-0.653064	0.000343277	-2.33768e-10	-0.709947
226109143	chr2:226109143:G:A	7.13278e-10	-2.33768e-10	0.147155	0.000949675	-2.33768e-10	0.307634
226109188	chr2:226109188:T:C	2.23323e-10	-2.33768e-10	-1.0141	0.000260975	-2.33768e-10	-0.984061
226109220	chr2:226109220:C:T	2.75014e-10	-2.33768e-10	-0.805893	0.000297208	-2.33768e-10	-0.854053
226109223	chr2:226109223:A:C	2.75031e-10	-2.33768e-10	-0.805833	0.000297211	-2.33768e-10	-0.854042
226109369	chr2:226109369:G:A	1.8937e-10	-2.33768e-10	-1.17901	0.000214646	-2.33768e-10	-1.17949
226109533	chr2:226109533:G:A	3.50219e-10	-2.33768e-10	-0.564156	0.000444579	-2.33768e-10	-0.451358
226109768	chr2:226109768:T:C	3.22429e-11	-1.78229	-1.16712	5.08864e-05	-1.44041	-1.17848
226109777	chr2:226109777:C:T	2.65112e-10	-2.33768e-10	-0.842563	0.000309269	-2.33768e-10	-0.814275
226110028	chr2:226110028:T:C	5.03146e-11	-1.32684	-1.17759	3.59351e-05	-1.78743	-1.17934
226110049	chr2:226110049:C:T	3.25572e-11	-1.77971	-1.16	5.21403e-05	-1.45303	-1.14152
226110381	chr2:226110381:G:A	4.99439e-11	-1.68355	-0.828263	0.000112847	-1.0265	-0.795955
226110447	chr2:226110447:C:T	4.85439e-11	-1.37196	-1.16829	3.58269e-05	-1.80849	-1.16129
226110590	chr2:226110590:T:C	3.38406e-11	-1.8079	-1.09316	5.17198e-05	-1.50576	-1.09689
226110727	chr2:226110727:A:G	5.912e-10	-2.33768e-10	-0.0405612	0.000781072	-2.33768e-10	0.112182
226111018	chr2:226111018:T:C	4.99671e-11	-1.3355	-1.17585	3.58069e-05	-1.79181	-1.17853
226111342	chr2:226111342:A:G	5.41085e-11	-1.90066	-0.53107	5.58832e-05	-1.91791	-0.607308
226111575	chr2:226111575:G:A	3.19452e-11	-1.80325	-1.15545	5.48734e-05	-1.40807	-1.13539
226111623	chr2:226111623:C:G	4.34722e-11	-1.49591	-1.15469	3.54382e-05	-1.85262	-1.12808
226111703	chr2:226111703:A:G	7.08038e-10	-2.33768e-10	0.139782	0.000942432	-2.33768e-10	0.299979
226111904	chr2:226111904:T:C	7.14733e-10	0.149193	-2.40076e-10	0.000372614	-0.627942	-2.40076e-10
226112173	chr2:226112173:C:T	3.0917e-11	-1.82525	-1.16616	6.35401e-05	-1.21949	-1.17733
226112281	chr2:226112281:T:C	4.89831e-11	-1.67749	-0.853749	0.000110997	-1.01647	-0.822516
226112466	chr2:226112466:A:T	3.32665e-11	-1.76836	-1.1498	5.18088e-05	-1.4731	-1.12783
226112514	chr2:226112514:G:A	2.01606e-10	-2.33768e-10	-1.1164	0.000230027	-2.33768e-10	-1.11029
226112587	chr2:226112587:G:A	6.55002e-11	-1.51643	-0.724234	5.30432e-05	-1.88257	-0.694807
226112963	chr2:226112963:T:C	3.63313e-10	0.56929	-1.09674	3.98702e-05	-1.71856	-1.14429
226113024	chr2:226113024:C:T	1.91834e-10	-2.33768e-10	-1.16609	0.000216643	-2.33768e-10	-1.17023
226113402	chr2:226113402:A:G	4.74861e-11	-1.42205	-1.14023	3.73198e-05	-1.82095	-1.10801
226113535	chr2:226113535:G:A	4.10339e-10	-2.33768e-10	-0.405732	0.00048423	-2.33768e-10	-0.365926
226113774	chr2:226113774:C:T	3.18486e-11	-1.78809	-1.17363	6.49507e-05	-1.20568	-1.16918
226115054	chr2:226115054:T:G	3.50258e-10	-2.33768e-10	-0.564045	0.000371367	-2.33768e-10	-0.631296
226115463	chr2:226115463:A:G	4.26254e-10	-2.33768e-10	-0.367681	0.000503765	-2.33768e-10	-0.326375
226115660	chr2:226115660:T:C	3.84649e-11	-1.75928	-1.01369	8.08944e-05	-1.16086	-0.99448
226115782	chr2:226115782:G:A	2.61214e-10	-2.33768e-10	-0.857375	0.000295187	-2.33768e-10	-0.860876
226116520	chr2:226116520:T:C	6.63394e-10	-2.33768e-10	0.0746527	0.000882569	-2.33768e-10	0.234351
226117545	chr2:226117545:C:T	4.44132e-11	-1.4572	-1.17197	3.51009e-05	-1.83543	-1.15483
226117649	chr2:226117649:A:T	7.18396e-10	0.154305	-2.40076e-10	0.000511464	-0.311208	-2.40076e-10
226117943	chr2:226117943:T:C	1.04988e-10	-1.76887	-2.40076e-10	0.00014635	-1.56248	-2.40076e-10
226118540	chr2:226118540:A:G	3.16605e-10	-2.33768e-10	-0.665061	0.000369088	-2.33768e-10	-0.637451
226119064	chr2:226119064:G:C	1.07022e-10	-1.74968	-2.40076e-10	0.000102494	-1.91869	-2.40076e-10
226119161	chr2:226119161:A:G	7.49721e-10	-2.33768e-10	0.196985	0.00100111	-2.33768e-10	0.360376
226119514	chr2:226119514:G:A	5.3563e-10	-2.33768e-10	-0.139272	0.000576744	-2.33768e-10	-0.191086
226119546	chr2:226119546:G:A	6.6434e-11	-1.26232	-0.964191	4.51044e-05	-1.74586	-0.993649
226119860	chr2:226119860:A:C	1.91753e-10	-2.33768e-10	-1.16651	0.000216668	-2.33768e-10	-1.17012
226120002	chr2:226120002:C:T	4.8588e-11	-1.37724	-1.1621	3.7012e-05	-1.79828	-1.13896
226120079	chr2:226120079:G:T	5.20315e-11	-1.30688	-1.16399	3.82775e-05	-1.76161	-1.14201
226120356	chr2:226120356:G:A	3.46657e-11	-1.7129	-1.16407	4.54745e-05	-1.55398	-1.17735
226121258	chr2:226121258:T:G	4.76807e-11	-1.65281	-0.905382	0.000110415	-0.968208	-0.876031
226121392	chr2:226121392:T:A	9.39833e-11	-1.8796	-2.40076e-10	0.000102101	-1.92252	-2.40076e-10
226121543	chr2:226121543:A:G	6.24931e-10	-2.33768e-10	0.0149247	0.000828345	-2.33768e-10	0.170945
226121898	chr2:226121898:T:C	1.36846e-10	-1.50386	-2.40076e-10	0.000198106	-1.25968	-2.40076e-10
226121991	chr2:226121991:A:G	3.47841e-11	-1.72679	-1.14676	4.86079e-05	-1.54173	-1.12297
226122306	chr2:226122306:A:G	6.97113e-11	-1.1894	-0.98895	4.57054e-05	-1.70679	-1.01947
226122568	chr2:226122568:G:A	3.44855e-11	-1.72897	-1.1532	4.86332e-05	-1.53291	-1.13127
226122724	chr2:226122724:T:C	1.89715e-10	-2.33768e-10	-1.17719	0.000214882	-2.33768e-10	-1.1784
226122851	chr2:226122851:T:C	4.7381e-11	-1.40343	-1.16107	3.36628e-05	-1.87456	-1.15753
226122853	chr2:226122853:A:G	1.06165e-10	-1.75772	-2.40076e-10	0.000108365	-1.86298	-2.40076e-10
226123546	chr2:226123546:A:T	5.25714e-11	-1.31993	-1.14062	3.92787e-05	-1.76954	-1.10826
226123655	chr2:226123655:A:G	4.42233e-10	-2.33768e-10	-0.330879	0.000526452	-2.33768e-10	-0.282325
226123748	chr2:226123748:T:C	7.11352e-10	-2.33768e-10	0.144452	0.000950414	-2.33768e-10	0.308412
226123787	chr2:226123787:T:A	3.51497e-11	-1.69091	-1.17219	4.43934e-05	-1.57579	-1.1796
226124246	chr2:226124246:T:C	9.8264e-11	-1.10147	-0.733593	6.05635e-05	-1.7072	-0.737595
226124255	chr2:226124255:A:G	3.88175e-10	-2.33768e-10	-0.461259	0.00041167	-2.33768e-10	-0.528263
226124773	chr2:226124773:C:T	9.74087e-11	-1.8438	-2.40076e-10	0.000331983	-0.743401	-2.40076e-10
226124945	chr2:226124945:C:T	2.67335e-10	-2.33768e-10	-0.834212	0.00029795	-2.33768e-10	-0.851561
226125191	chr2:226125191:A:G	1.02834e-10	-1.04413	-0.745475	6.16734e-05	-1.67696	-0.749667
226125547	chr2:226125547:T:C	9.99746e-11	-1.07686	-0.740943	6.08699e-05	-1.69474	-0.745011
226126082	chr2:226126082:C:T	3.5603e-11	-1.69578	-1.15451	4.63545e-05	-1.57894	-1.13323
226126307	chr2:226126307:T:C	9.33834e-11	-1.886	-2.40076e-10	0.000101923	-1.92427	-2.40076e-10
226126708	chr2:226126708:G:A	4.67815e-11	-1.77795	-0.799283	9.67764e-05	-1.10942	-0.866658
226126794	chr2:226126794:T:G	4.58658e-11	-1.75156	-0.845436	9.83911e-05	-1.14222	-0.817313
226127110	chr2:226127110:G:A	6.43284e-11	-1.25171	-1.00701	4.35138e-05	-1.73906	-1.03635
226127178	chr2:226127178:CTT:C	3.22652e-10	-2.33768e-10	-0.646142	0.000406526	-2.33768e-10	-0.540836
226127205	chr2:226127205:C:T	4.91059e-10	-2.33768e-10	-0.226152	0.000586131	-2.33768e-10	-0.174942
226127206	chr2:226127206:G:A	9.82934e-11	-1.83476	-2.40076e-10	0.000125724	-1.71439	-2.40076e-10
226127310	chr2:226127310:A:G	7.47136e-11	-1.33322	-0.77583	5.43793e-05	-1.80916	-0.743338
226127493	chr2:226127493:A:G	4.01885e-11	-1.71363	-1.01551	5.14802e-05	-1.56376	-1.04353
226127614	chr2:226127614:A:T	3.29874e-10	-2.33768e-10	-0.624005	0.000416174	-2.33768e-10	-0.517383
226127738	chr2:226127738:C:A	3.39102e-11	-1.81155	-1.08745	5.58665e-05	-1.43558	-1.08993
226128597	chr2:226128597:A:G	6.36964e-11	-1.10093	-1.16766	8.00579e-05	-1.00385	-1.16188
226129564	chr2:226129564:T:C	2.60434e-10	-2.33768e-10	-0.860365	0.000288936	-2.33768e-10	-0.882279
226129674	chr2:226129674:A:G	2.13354e-10	-2.33768e-10	-1.05976	0.000246852	-2.33768e-10	-1.0397
226129719	chr2:226129719:A:G	2.92101e-11	-1.87139	-1.17681	3.3497e-05	-1.86417	-1.17286
226129729	chr2:226129729:T:G	2.34084e-10	-2.33768e-10	-0.967037	0.00025963	-2.33768e-10	-0.989229
226130007	chr2:226130007:T:C	3.30678e-10	-2.33768e-10	-0.621572	0.00037391	-2.33768e-10	-0.624471
226130426	chr2:226130426:G:A	3.48555e-11	-1.70534	-1.16616	3.72427e-05	-1.77231	-1.15871
226131013	chr2:226131013:G:GA	4.37473e-10	-0.89393	0.552229	0.000689512	-0.47973	0.467228
226131166	chr2:226131166:G:A	4.48373e-10	-2.33768e-10	-0.317091	0.000491692	-2.33768e-10	-0.350632
226131381	chr2:226131381:G:A	1.94437e-10	-2.33768e-10	-1.15261	0.000219208	-2.33768e-10	-1.15847
226131478	chr2:226131478:T:C	6.05934e-11	-1.67031	-0.648216	5.21464e-05	-1.91939	-0.675043
226131697	chr2:226131697:A:G	1.01502e-10	-1.80264	-2.40076e-10	0.000128701	-1.69099	-2.40076e-10
226131734	chr2:226131734:A:G	5.94804e-10	-2.33768e-10	-0.0344838	0.000648606	-2.33768e-10	-0.0736592
226132322	chr2:226132322:A:C	6.42322e-10	-2.33768e-10	0.0423742	0.000719709	-2.33768e-10	0.0303612
226132384	chr2:226132384:T:C	4.21356e-10	-0.817348	0.438111	0.000676414	-0.389319	0.357639
226132738	chr2:226132738:A:G	9.58719e-11	-0.909981	-0.949722	5.56365e-05	-1.56886	-0.960784
226132821	chr2:226132821:T:C	8.96993e-11	-1.92625	-2.40076e-10	0.000154368	-1.50914	-2.40076e-10
226133320	chr2:226133320:A:G	6.7579e-10	-2.33768e-10	0.0931668	0.000739957	-2.33768e-10	0.058107
226133670	chr2:226133670:G:C	1.05835e-10	-0.777093	-0.983738	5.44168e-05	-1.55831	-0.993508
226133837	chr2:226133837:C:T	2.68433e-10	-2.33768e-10	-0.830115	0.000299993	-2.33768e-10	-0.844726
226133903	chr2:226133903:C:T	9.01053e-10	-2.33768e-10	0.380848	0.00104966	-2.33768e-10	0.407736
226134013	chr2:226134013:C:T	2.25678e-10	-2.33768e-10	-1.00361	0.000262129	-2.33768e-10	-0.979647
226134540	chr2:226134540:C:T	2.04014e-10	-2.33768e-10	-1.10453	0.000232331	-2.33768e-10	-1.10032
226134795	chr2:226134795:A:T	6.40946e-10	-2.33768e-10	0.0402295	0.000702283	-2.33768e-10	0.00585081
226135056	chr2:226135056:G:C	7.5017e-11	-0.92587	-1.17913	3.9067e-05	-1.70465	-1.17856
226135481	chr2:226135481:T:C	5.15483e-10	-2.33768e-10	-0.177611	0.000562811	-2.33768e-10	-0.215542
226136214	chr2:226136214:CAT:C	9.63406e-10	-2.33768e-10	0.447758	0.00106626	-2.33768e-10	0.423432
226136270	chr2:226136270:G:A	1.08029e-10	-0.899448	-0.840868	0.000190654	-0.474627	-0.823397
226136434	chr2:226136434:C:A	2.48433e-10	-0.907541	-2.40076e-10	0.000427009	-0.49168	-2.40076e-10
226136622	chr2:226136622:C:T	2.99362e-10	-2.33768e-10	-0.721061	0.000333621	-2.33768e-10	-0.73848
226136703	chr2:226136703:G:T	2.72795e-10	-2.33768e-10	-0.813997	0.000302969	-2.33768e-10	-0.834856
226136808	chr2:226136808:A:C	2.02736e-10	-2.33768e-10	-1.11081	0.00023228	-2.33768e-10	-1.10054
226137061	chr2:226137061:G:A	3.86142e-10	-2.33768e-10	-0.46651	0.000412183	-2.33768e-10	-0.527019
226137192	chr2:226137192:A:G	5.6678e-10	-2.33768e-10	-0.0827449	0.000618553	-2.33768e-10	-0.121103
226137265	chr2:226137265:G:C	1.99664e-10	-2.33768e-10	-1.12608	0.000222765	-2.33768e-10	-1.14237
226137383	chr2:226137383:C:T	1.26346e-10	-1.58369	-2.40076e-10	0.000121617	-1.74761	-2.40076e-10
226137434	chr2:226137434:A:C	7.01662e-10	-2.33768e-10	0.130736	0.000786657	-2.33768e-10	0.119308
226137687	chr2:226137687:G:T	1.94761e-10	-2.33768e-10	-1.15094	0.000218313	-2.33768e-10	-1.16255
226137854	chr2:226137854:G:C	6.41367e-10	-0.759811	0.800697	0.00103512	-0.334579	0.728365
226138386	chr2:226138386:A:G	3.56326e-11	-1.92211	-0.927345	4.23899e-05	-1.89266	-0.908918
226138571	chr2:226138571:T:C	2.28331e-10	-2.33768e-10	-0.991918	0.000265437	-2.33768e-10	-0.967107
226138699	chr2:226138699:T:A	2.91646e-10	-2.33768e-10	-0.747175	0.000329215	-2.33768e-10	-0.751773
226138737	chr2:226138737:T:A	2.98534e-11	-1.86397	-1.16244	3.2526e-05	-1.89842	-1.16803
226138767	chr2:226138767:C:T	1.10488e-10	-0.967652	-0.750157	5.80854e-05	-1.73622	-0.750354
226139642	chr2:226139642:G:T	2.79103e-10	-0.791136	-2.40076e-10	0.000627653	-0.106499	-2.40076e-10
226139869	chr2:226139869:T:C	2.34323e-10	-2.33768e-10	-0.966016	0.000264672	-2.33768e-10	-0.969992
226139990	chr2:226139990:T:C	2.0037e-10	-2.33768e-10	-1.12255	0.000229314	-2.33768e-10	-1.11339
226140148	chr2:226140148:G:C	2.31606e-10	-2.33768e-10	-0.97768	0.000262006	-2.33768e-10	-0.980118
226140601	chr2:226140601:A:G	2.00265e-10	-2.33768e-10	-1.12307	0.000229186	-2.33768e-10	-1.11395
226140634	chr2:226140634:G:A	1.11121e-10	-0.729953	-0.982143	5.51382e-05	-1.54743	-0.99121
226140854	chr2:226140854:G:A	2.0037e-10	-2.33768e-10	-1.12255	0.000229314	-2.33768e-10	-1.11339
226140965	chr2:226140965:T:C	4.11236e-11	-1.92633	-0.779802	4.83602e-05	-1.91249	-0.75732
226140997	chr2:226140997:A:G	1.04996e-10	-0.764217	-1.00457	5.30024e-05	-1.56499	-1.01316
226141052	chr2:226141052:G:A	1.02812e-10	-0.789268	-1.00054	5.23909e-05	-1.58059	-1.00916
226141530	chr2:226141530:G:A	3.13722e-10	-2.33768e-10	-0.67421	0.000337848	-2.33768e-10	-0.72589
226141674	chr2:226141674:C:T	2.29564e-09	-2.33768e-10	1.31605	0.00304942	-2.33768e-10	1.47422
226141755	chr2:226141755:T:C	1.08273e-10	-0.746299	-0.99176	5.42801e-05	-1.55366	-1.00066
226142089	chr2:226142089:G:A	9.84407e-11	-0.856436	-0.976826	5.16585e-05	-1.62893	-0.974896
226142315	chr2:226142315:A:G	6.73953e-11	-1.63466	-0.577483	7.29024e-05	-1.64893	-0.610435
226142495	chr2:226142495:A:G	2.25409e-10	-2.33768e-10	-1.0048	0.000261819	-2.33768e-10	-0.980832
226142608	chr2:226142608:T:C	1.61575e-10	-0.952968	-0.384776	8.48607e-05	-1.69677	-0.410707
226142614	chr2:226142614:A:G	2.99275e-11	-1.8443	-1.17964	3.25903e-05	-1.88533	-1.17914
226142694	chr2:226142694:T:C	1.09642e-10	-0.790957	-0.934534	5.60486e-05	-1.57699	-0.945274
226142730	chr2:226142730:A:G	2.68011e-10	-2.33768e-10	-0.831688	0.00024995	-2.33768e-10	-1.02722
226142884	chr2:226142884:C:T	3.00795e-10	-2.33768e-10	-0.716287	0.000339612	-2.33768e-10	-0.720681
226142955	chr2:226142955:G:T	5.0208e-10	-2.33768e-10	-0.203958	0.000560998	-2.33768e-10	-0.218768
226143316	chr2:226143316:C:T	3.14251e-10	-2.33768e-10	-0.672525	0.000354151	-2.33768e-10	-0.678763
226143456	chr2:226143456:G:A	2.65314e-10	-2.33768e-10	-0.841803	0.00030367	-2.33768e-10	-0.832544
226143604	chr2:226143604:T:C	4.50232e-11	-1.75883	-0.856709	6.41826e-05	-1.54484	-0.841909
226143997	chr2:226143997:C:T	2.70962e-10	-2.33768e-10	-0.820738	0.000296668	-2.33768e-10	-0.855873
226144028	chr2:226144028:A:G	9.48434e-10	-2.33768e-10	0.432096	0.00113384	-2.33768e-10	0.484877
226144851	chr2:226144851:G:T	2.05786e-10	-2.33768e-10	-1.09588	0.00023682	-2.33768e-10	-1.08119
226144911	chr2:226144911:G:A	3.68739e-11	-1.74461	-1.0706	0.000216996	-0.144544	-1.02406
226145115	chr2:226145115:A:T	1.89901e-10	-2.33768e-10	-1.17621	0.000215948	-2.33768e-10	-1.17345
226145274	chr2:226145274:A:C	2.03726e-10	-2.33768e-10	-1.10594	0.000234231	-2.33768e-10	-1.09218
226145296	chr2:226145296:G:A	5.61058e-10	-2.33768e-10	-0.0928915	0.000702954	-2.33768e-10	0.00680668
226145486	chr2:226145486:C:T	3.46284e-11	-1.77088	-1.10716	0.000199824	-0.116989	-1.13406
226145494	chr2:226145494:C:T	2.0113e-10	-2.33768e-10	-1.11877	0.000226364	-2.33768e-10	-1.12634
226145508	chr2:226145508:G:A	4.37158e-11	-1.61524	-1.02977	5.28701e-05	-1.5392	-1.04145
226146020	chr2:226146020:ATAAG:A	3.10025e-11	-1.89675	-1.09189	9.82315e-05	-0.928274	-1.03288
226146352	chr2:226146352:C:T	3.81219e-11	-1.72903	-1.05289	0.00023097	-0.102774	-1.00342
226146493	chr2:226146493:G:A	2.03198e-10	-2.33768e-10	-1.10853	0.000228561	-2.33768e-10	-1.11668
226146718	chr2:226146718:C:T	5.47041e-10	-2.33768e-10	-0.118192	0.000684709	-2.33768e-10	-0.019492
226146961	chr2:226146961:C:T	4.25048e-11	-1.79571	-0.877389	4.41349e-05	-1.9	-0.861231
226147167	chr2:226147167:C:A	3.59808e-11	-1.76286	-1.07687	0.000183141	-0.268446	-1.06978
226147261	chr2:226147261:CT:C	3.18203e-11	-1.83195	-1.13066	6.68206e-05	-1.25769	-1.08879
226147444	chr2:226147444:A:T	7.51657e-11	-1.92277	-0.180253	0.000420452	-0.508217	0.0010619
226147459	chr2:226147459:T:C	3.38477e-10	-2.33768e-10	-0.598261	0.000395013	-2.33768e-10	-0.569566
226147907	chr2:226147907:T:C	7.1483e-11	-1.92486	-0.228401	0.000378941	-0.560233	-0.0508726
226147974	chr2:226147974:G:A	4.96217e-11	-1.67123	-0.847055	0.000384656	0.146895	-0.743031
226148334	chr2:226148334:G:A	2.42657e-10	-0.931066	-2.40076e-10	0.0012261	0.563109	-2.40076e-10
226148473	chr2:226148473:T:G	4.27582e-11	-1.62891	-1.03825	5.11289e-05	-1.56586	-1.04827
226148820	chr2:226148820:G:A	1.95102e-10	-2.33768e-10	-1.14919	0.000223444	-2.33768e-10	-1.13932
226148904	chr2:226148904:A:G	3.00406e-11	-1.87687	-1.14329	8.2822e-05	-1.02998	-1.10181
226148994	chr2:226148994:C:T	2.98201e-11	-1.85104	-1.1765	3.39768e-05	-1.85045	-1.17236
226149180	chr2:226149180:C:T	3.96426e-11	-1.82624	-0.916575	0.000197958	-0.417634	-0.842797
226149198	chr2:226149198:T:G	1.60826e-07	5.56536	-2.40076e-10	0.00362688	1.64764	-2.40076e-10
226149248	chr2:226149248:A:G	2.98171e-11	-1.85124	-1.1764	3.39787e-05	-1.85053	-1.17222
226149346	chr2:226149346:A:C	5.44734e-11	-1.44738	-0.977624	6.73942e-05	-1.36744	-0.970482
226149697	chr2:226149697:A:G	2.94644e-10	-2.33768e-10	-0.736948	0.00032553	-2.33768e-10	-0.763029
226149725	chr2:226149725:A:G	5.30551e-11	-1.92525	-0.526136	0.000268727	-0.568631	-0.386157
226150214	chr2:226150214:T:C	1.93325e-10	-2.33768e-10	-1.15834	0.000220707	-2.33768e-10	-1.15165
226150544	chr2:226150544:G:A	3.27305e-11	-1.82058	-1.11383	0.000148424	-0.449423	-1.09899
226151276	chr2:226151276:G:A	1.93731e-10	-2.33768e-10	-1.15625	0.000228146	-2.33768e-10	-1.1185
226151488	chr2:226151488:C:T	1.28951e-09	0.7393	-2.40076e-10	0.000482599	-0.369298	-2.40076e-10
226151595	chr2:226151595:C:CT	6.00919e-11	-1.92347	-0.403371	0.000254923	-0.763623	-0.243899
226152074	chr2:226152074:G:C	3.07742e-11	-1.83576	-1.16028	0.000141627	-0.456639	-1.13865
226152268	chr2:226152268:A:G	3.00694e-11	-1.85526	-1.16395	7.38824e-05	-1.11185	-1.13416
226152587	chr2:226152587:A:G	4.39239e-10	-2.33768e-10	-0.337673	0.000542144	-2.33768e-10	-0.252953
226153492	chr2:226153492:A:G	1.88267e-09	-2.33768e-10	1.11773	0.00228518	-2.33768e-10	1.18571
226153495	chr2:226153495:G:A	8.4065e-10	-2.33768e-10	0.311459	0.00108679	-2.33768e-10	0.4425
226153496	chr2:226153496:G:A	3.06259e-11	-1.82393	-1.17694	3.48819e-05	-1.82343	-1.17308
226153505	chr2:226153505:A:T	3.75592e-11	-1.73476	-1.06204	0.000238182	0.0144488	-1.0899
226153576	chr2:226153576:G:A	5.59217e-11	-1.64472	-0.754048	0.000463923	0.240693	-0.649458
226153756	chr2:226153756:A:G	3.56277e-11	-1.76411	-1.08548	0.000182523	-0.26218	-1.07943
226153800	chr2:226153800:C:T	3.1703e-11	-1.90228	-1.06402	3.56006e-05	-1.89935	-1.07678
226154154	chr2:226154154:T:A	4.99806e-11	-1.61541	-0.89567	6.12863e-05	-1.54591	-0.887017
226154336	chr2:226154336:TTGTTG:T	1.27599e-10	-1.57382	-2.40076e-10	0.000151335	-1.52899	-2.40076e-10
226154342	chr2:226154342:T:A	3.13051e-11	-1.90965	-1.06929	3.51398e-05	-1.90744	-1.08172
226154745	chr2:226154745:C:T	3.6491e-11	-1.71546	-1.11019	4.82086e-05	-1.54881	-1.12414
226154799	chr2:226154799:G:A	3.9103e-11	-1.71857	-1.03795	4.90414e-05	-1.62617	-1.02965
226155038	chr2:226155038:G:A	9.73179e-10	-2.33768e-10	0.457852	0.00115925	-2.33768e-10	0.507041
226155683	chr2:226155683:G:A	1.66745e-10	-0.135631	-1.17062	3.32931e-05	-1.88921	-1.15393
226155805	chr2:226155805:C:T	3.2525e-11	-1.82102	-1.11969	5.61266e-05	-1.375	-1.14587
226155863	chr2:226155863:T:C	1.89497e-10	-2.33768e-10	-1.17834	0.000214841	-2.33768e-10	-1.17859
226155937	chr2:226155937:A:G	3.40553e-11	-1.74462	-1.15011	3.2577e-05	-1.9035	-1.16138
226156441	chr2:226156441:A:T	1.94489e-10	-2.33768e-10	-1.15234	0.000223037	-2.33768e-10	-1.14115
226157251	chr2:226157251:C:T	9.65668e-11	-1.85248	-2.40076e-10	0.000133521	-1.65423	-2.40076e-10
226157320	chr2:226157320:T:C	3.0424e-11	-1.82797	-1.17951	3.41366e-05	-1.83877	-1.17934
226157403	chr2:226157403:C:T	6.28803e-11	-1.13996	-1.14152	3.64871e-05	-1.82339	-1.12814
226157451	chr2:226157451:T:C	1.29202e-09	-2.33768e-10	0.741243	0.00160727	-2.33768e-10	0.833807
226157589	chr2:226157589:C:T	1.11633e-10	-1.7075	-2.40076e-10	0.00015886	-1.48046	-2.40076e-10
226157836	chr2:226157836:T:G	8.24092e-11	-1.78364	-0.22738	9.15584e-05	-1.88723	-0.144277
226157947	chr2:226157947:C:T	3.63241e-10	-2.33768e-10	-0.52765	0.000420994	-2.33768e-10	-0.505866
226158410	chr2:226158410:C:T	2.21877e-10	-2.33768e-10	-1.02059	0.000245325	-2.33768e-10	-1.0459
226158430	chr2:226158430:C:G	1.76193e-10	-0.89044	-0.360695	8.06609e-05	-1.75692	-0.401313
226158580	chr2:226158580:C:G	2.01279e-10	-2.33768e-10	-1.11803	0.000227808	-2.33768e-10	-1.11998
226158784	chr2:226158784:T:C	2.12997e-10	-2.33768e-10	-1.06144	0.000250817	-2.33768e-10	-1.02376
226158919	chr2:226158919:T:C	4.07849e-11	-1.73137	-0.983028	4.09617e-05	-1.81997	-1.01588
226159041	chr2:226159041:A:G	2.04287e-10	-2.33768e-10	-1.10319	0.000231153	-2.33768e-10	-1.10541
226159219	chr2:226159219:A:G	2.35663e-10	-2.33768e-10	-0.960315	0.000263386	-2.33768e-10	-0.974866
226160126	chr2:226160126:G:A	2.1599e-10	-2.33768e-10	-1.04748	0.000239501	-2.33768e-10	-1.06993
226160405	chr2:226160405:GTCAA:G	2.87343e-11	-1.89773	-1.1669	4.16965e-05	-1.66838	-1.14969
226160617	chr2:226160617:C:A	3.08873e-10	-2.33768e-10	-0.689786	0.000376109	-2.33768e-10	-0.618608
226160793	chr2:226160793:T:A	2.02931e-10	-2.33768e-10	-1.10985	0.000235187	-2.33768e-10	-1.0881
226160897	chr2:226160897:C:T	1.30493e-09	-2.33768e-10	0.751188	0.00161963	-2.33768e-10	0.841469
226160999	chr2:226160999:G:T	1.45267e-09	-2.33768e-10	0.858443	0.00174756	-2.33768e-10	0.917493
226161301	chr2:226161301:A:G	1.24843e-09	-2.33768e-10	0.706927	0.00134302	-2.33768e-10	0.654194
226161413	chr2:226161413:T:C	2.95896e-11	-1.92039	-1.1149	3.28711e-05	-1.92532	-1.13057
226161490	chr2:226161490:G:A	2.13857e-10	-2.33768e-10	-1.05741	0.000252038	-2.33768e-10	-1.0189
226161716	chr2:226161716:CT:C	1.03941e-09	-2.33768e-10	0.523689	0.00112185	-2.33768e-10	0.474245
226161811	chr2:226161811:A:T	2.16042e-10	-2.33768e-10	-1.04724	0.000242726	-2.33768e-10	-1.05655
226161815	chr2:226161815:T:C	5.69322e-11	-1.48337	-0.897481	7.27509e-05	-1.39172	-0.869721
226161983	chr2:226161983:G:C	2.20792e-10	-2.33768e-10	-1.0255	0.000247692	-2.33768e-10	-1.0363
226162028	chr2:226162028:T:A	3.30146e-11	-1.76348	-1.16228	3.43791e-05	-1.83801	-1.17302
226162147	chr2:226162147:G:A	1.94554e-10	-2.33768e-10	-1.15201	0.000217288	-2.33768e-10	-1.16726
226162148	chr2:226162148:T:A	2.83636e-11	-1.91358	-1.16402	4.2273e-05	-1.6314	-1.17294
226162684	chr2:226162684:C:T	2.67685e-10	-2.33768e-10	-0.832905	0.000299103	-2.33768e-10	-0.847696
226162967	chr2:226162967:T:C	1.95546e-10	-2.33768e-10	-1.14692	0.000224439	-2.33768e-10	-1.13488
226163526	chr2:226163526:C:T	6.61132e-10	0.0712381	-2.40076e-10	0.000496802	-0.340295	-2.40076e-10
226163589	chr2:226163589:A:G	2.61793e-10	-2.33768e-10	-0.855162	0.000302757	-2.33768e-10	-0.835554
226163599	chr2:226163599:G:A	1.94683e-10	-2.33768e-10	-1.15134	0.000217384	-2.33768e-10	-1.16682
226163819	chr2:226163819:G:A	1.91365e-10	-2.33768e-10	-1.16853	0.000217992	-2.33768e-10	-1.16403
226164059	chr2:226164059:G:A	2.35256e-10	-2.33768e-10	-0.962044	0.000297727	-2.33768e-10	-0.852307
226164115	chr2:226164115:T:A	2.35853e-10	-0.79713	-0.162378	9.9618e-05	-1.74162	-0.205518
226164130	chr2:226164130:C:T	6.9632e-11	-1.43769	-0.741799	9.04119e-05	-1.33668	-0.707433
226164156	chr2:226164156:G:A	1.10124e-09	-2.33768e-10	0.581473	0.001367	-2.33768e-10	0.671886
226164249	chr2:226164249:T:G	2.07965e-10	-2.33768e-10	-1.08534	0.000243193	-2.33768e-10	-1.05463
226164341	chr2:226164341:AAAT:A	3.97589e-11	-1.82703	-0.912852	4.09037e-05	-1.88545	-0.951815
226164466	chr2:226164466:C:T	1.65718e-10	-1.31243	-2.40076e-10	0.000274074	-0.935088	-2.40076e-10
226164783	chr2:226164783:G:A	1.65775e-10	-1.31208	-2.40076e-10	0.000265297	-0.967635	-2.40076e-10
226164972	chr2:226164972:CATAG:C	3.76436e-11	-1.65118	-1.14337	3.29456e-05	-1.89484	-1.15879
226165163	chr2:226165163:G:A	1.14483e-09	-2.33768e-10	0.620294	0.00142124	-2.33768e-10	0.710798
226165415	chr2:226165415:A:G	4.96011e-10	-2.33768e-10	-0.216118	0.000579648	-2.33768e-10	-0.186065
226165543	chr2:226165543:T:C	4.28313e-10	-2.33768e-10	-0.362863	0.000496522	-2.33768e-10	-0.340858
226165617	chr2:226165617:T:C	4.41941e-10	-2.33768e-10	-0.331541	0.000514689	-2.33768e-10	-0.304922
226165657	chr2:226165657:G:A	4.23337e-10	-2.33768e-10	-0.374546	0.000492693	-2.33768e-10	-0.3486
226165796	chr2:226165796:C:T	9.83514e-11	-1.83417	-2.40076e-10	0.000109752	-1.85027	-2.40076e-10
226166232	chr2:226166232:T:G	3.02085e-10	-2.33768e-10	-0.712008	0.000366918	-2.33768e-10	-0.643346
226166624	chr2:226166624:G:T	3.23605e-10	-2.33768e-10	-0.643191	0.000395317	-2.33768e-10	-0.568797
226167268	chr2:226167268:G:A	2.09978e-10	-2.33768e-10	-1.07571	0.000247031	-2.33768e-10	-1.03897
226167326	chr2:226167326:G:A	1.96079e-10	-2.33768e-10	-1.1442	0.000225146	-2.33768e-10	-1.13174
226167850	chr2:226167850:C:T	2.22552e-10	-2.33768e-10	-1.01755	0.000263656	-2.33768e-10	-0.973839
226167899	chr2:226167899:T:C	2.20364e-10	-2.33768e-10	-1.02744	0.000260732	-2.33768e-10	-0.984993
226168326	chr2:226168326:T:C	8.04783e-10	-2.33768e-10	0.267857	0.000934898	-2.33768e-10	0.291952
226168615	chr2:226168615:A:G	2.07696e-10	-2.33768e-10	-1.08664	0.000242816	-2.33768e-10	-1.05618
226168800	chr2:226168800:T:G	4.84691e-10	-2.33768e-10	-0.239204	0.000566361	-2.33768e-10	-0.209253
226169033	chr2:226169033:G:A	2.34965e-10	-2.33768e-10	-0.96328	0.000278322	-2.33768e-10	-0.919707
226169337	chr2:226169337:T:C	2.29067e-10	-2.33768e-10	-0.9887	0.000270611	-2.33768e-10	-0.947803
226169616	chr2:226169616:G:A	1.9598e-10	-2.33768e-10	-1.1447	0.000225014	-2.33768e-10	-1.13232
226169783	chr2:226169783:G:A	5.01553e-11	-1.64839	-0.859198	6.61945e-05	-1.52602	-0.829872
226169799	chr2:226169799:A:G	2.75484e-10	-2.33768e-10	-0.804186	0.000307737	-2.33768e-10	-0.819239
226169975	chr2:226169975:T:C	1.91927e-10	-2.33768e-10	-1.1656	0.000218752	-2.33768e-10	-1.16055
226169983	chr2:226169983:T:C	2.33893e-10	-2.33768e-10	-0.967853	0.000261511	-2.33768e-10	-0.982008
226170274	chr2:226170274:G:C	1.89249e-10	-2.33768e-10	-1.17965	0.000215257	-2.33768e-10	-1.17665
226170523	chr2:226170523:A:G	1.2111e-09	-2.33768e-10	0.676567	0.0015027	-2.33768e-10	0.766535
226170649	chr2:226170649:C:T	5.48254e-10	-2.33768e-10	-0.115978	0.000608304	-2.33768e-10	-0.137811
226171477	chr2:226171477:CTTAT:C	4.5843e-10	-2.33768e-10	-0.294908	0.000528742	-2.33768e-10	-0.277985
226171593	chr2:226171593:G:A	1.89309e-10	-2.33768e-10	-1.17933	0.000214704	-2.33768e-10	-1.17923
226171768	chr2:226171768:A:G	3.49755e-11	-1.89989	-0.968178	3.7407e-05	-1.92393	-1.0027
226171818	chr2:226171818:C:T	1.90007e-10	-2.33768e-10	-1.17565	0.00021725	-2.33768e-10	-1.16744
226171887	chr2:226171887:A:C	4.78649e-11	-1.77683	-0.777506	6.40262e-05	-1.64535	-0.743844
226171899	chr2:226171899:T:G	2.0646e-10	-2.33768e-10	-1.09261	0.000241108	-2.33768e-10	-1.06324
226172037	chr2:226172037:A:G	3.73177e-10	-2.33768e-10	-0.500662	0.00045431	-2.33768e-10	-0.429706
226172195	chr2:226172195:C:T	3.5123e-11	-1.6843	-1.17956	3.32031e-05	-1.87137	-1.17447
226172380	chr2:226172380:C:G	3.65306e-11	-1.90108	-0.923488	3.89805e-05	-1.92426	-0.96116
226172482	chr2:226172482:G:T	3.87817e-10	-2.33768e-10	-0.462182	0.000426749	-2.33768e-10	-0.49229
226172699	chr2:226172699:G:A	1.89851e-10	-2.33768e-10	-1.17648	0.000214613	-2.33768e-10	-1.17965
226172709	chr2:226172709:A:C	2.27025e-10	-2.33768e-10	-0.997657	0.000267949	-2.33768e-10	-0.95769
226173122	chr2:226173122:A:G	4.3388e-11	-1.80294	-0.849594	5.70901e-05	-1.68522	-0.818639
226173200	chr2:226173200:C:T	1.20066e-10	-1.63467	-2.40076e-10	0.000175511	-1.38079	-2.40076e-10
226173733	chr2:226173733:T:C	2.21848e-10	-2.33768e-10	-1.02072	0.000258712	-2.33768e-10	-0.99277
226173870	chr2:226173870:T:C	3.3358e-11	-1.74711	-1.16831	6.63426e-05	-1.18458	-1.16907
226173973	chr2:226173973:A:G	2.02216e-10	-2.33768e-10	-1.11338	0.000235339	-2.33768e-10	-1.08746
226174102	chr2:226174102:T:C	5.11717e-11	-1.74163	-0.745896	6.94241e-05	-1.59802	-0.710236
226174145	chr2:226174145:T:C	2.05313e-10	-2.33768e-10	-1.09818	0.000239572	-2.33768e-10	-1.06963
226174394	chr2:226174394:G:A	7.41321e-10	-2.33768e-10	0.185717	0.000893616	-2.33768e-10	0.246791
226174399	chr2:226174399:T:C	2.34606e-10	-2.33768e-10	-0.964809	0.000275173	-2.33768e-10	-0.931085
226175013	chr2:226175013:G:A	2.19662e-10	-2.33768e-10	-1.03062	0.000259735	-2.33768e-10	-0.988825
226175155	chr2:226175155:T:A	2.9526e-11	-1.8998	-1.13764	3.2293e-05	-1.92317	-1.15046
226175228	chr2:226175228:G:A	2.22701e-10	-2.33768e-10	-1.01689	0.000263797	-2.33768e-10	-0.973304
226175940	chr2:226175940:C:T	2.2946e-10	-2.33768e-10	-0.986986	0.000290523	-2.33768e-10	-0.876801
226176098	chr2:226176098:TA:T	1.46613e-09	-2.33768e-10	0.867663	0.0016212	-2.33768e-10	0.842438
226176185	chr2:226176185:T:C	3.4579e-11	-1.91141	-0.968061	3.73295e-05	-1.92626	-1.00245
226176324	chr2:226176324:C:T	1.96522e-10	-2.33768e-10	-1.14194	0.000225741	-2.33768e-10	-1.1291
226176690	chr2:226176690:G:A	7.82248e-11	-0.900818	-1.16231	3.80722e-05	-1.73687	-1.17213
226176811	chr2:226176811:A:C	9.39777e-11	-0.770087	-1.10957	4.19876e-05	-1.67941	-1.1317
226177321	chr2:226177321:C:T	7.46153e-10	-2.33768e-10	0.192215	0.000899531	-2.33768e-10	0.253388
226177615	chr2:226177615:T:C	2.21092e-10	-2.33768e-10	-1.02414	0.000257764	-2.33768e-10	-0.996442
226177631	chr2:226177631:T:C	3.73484e-10	-2.33768e-10	-0.49984	0.000457143	-2.33768e-10	-0.423488
226177825	chr2:226177825:T:A	1.89302e-10	-2.33768e-10	-1.17937	0.000214904	-2.33768e-10	-1.1783
226178324	chr2:226178324:G:A	1.40972e-10	-1.47415	-2.40076e-10	0.000304823	-0.828753	-2.40076e-10
226178376	chr2:226178376:C:T	2.05078e-10	-2.33768e-10	-1.09933	0.000228466	-2.33768e-10	-1.1171
226178430	chr2:226178430:T:C	2.05914e-10	-2.33768e-10	-1.09526	0.000229274	-2.33768e-10	-1.11357
226179179	chr2:226179179:G:A	2.08958e-10	-2.33768e-10	-1.08058	0.000232295	-2.33768e-10	-1.10048
226179205	chr2:226179205:T:A	2.94722e-11	-1.88487	-1.1544	3.20495e-05	-1.91683	-1.16437
226179484	chr2:226179484:A:G	1.95359e-10	-2.33768e-10	-1.14788	0.00022419	-2.33768e-10	-1.13599
226179552	chr2:226179552:G:A	1.59306e-10	-0.836794	-0.515096	7.09173e-05	-1.73509	-0.551885
226179800	chr2:226179800:G:C	3.61126e-10	-2.33768e-10	-0.53349	0.00042144	-2.33768e-10	-0.504809
226179832	chr2:226179832:A:G	2.92409e-10	-2.33768e-10	-0.744562	0.000377415	-2.33768e-10	-0.615141
226180043	chr2:226180043:A:G	3.91926e-10	-2.33768e-10	-0.451642	0.000495535	-2.33768e-10	-0.342848
226180450	chr2:226180450:G:A	7.54504e-11	-0.949067	-1.15017	3.7621e-05	-1.75697	-1.16395
226180696	chr2:226180696:A:G	2.88572e-10	-2.33768e-10	-0.757772	0.000371745	-2.33768e-10	-0.630278
226180703	chr2:226180703:A:G	1.94514e-10	-2.33768e-10	-1.15221	0.000223051	-2.33768e-10	-1.14108
226180739	chr2:226180739:C:T	2.1364e-10	-2.33768e-10	-1.05842	0.00023701	-2.33768e-10	-1.08038
226180985	chr2:226180985:A:T	3.54145e-10	-2.33768e-10	-0.55301	0.00044501	-2.33768e-10	-0.450389
226181344	chr2:226181344:C:T	7.82186e-11	-0.934796	-1.12841	3.84691e-05	-1.75108	-1.14755
226181626	chr2:226181626:T:C	4.55998e-11	-1.74366	-0.859151	6.20721e-05	-1.59306	-0.827126
226181718	chr2:226181718:C:T	1.93854e-10	-2.33768e-10	-1.15561	0.000222145	-2.33768e-10	-1.14516
226181795	chr2:226181795:A:G	1.9726e-10	-2.33768e-10	-1.1382	0.000227379	-2.33768e-10	-1.12187
226181919	chr2:226181919:T:G	2.09653e-10	-2.33768e-10	-1.07726	0.000246206	-2.33768e-10	-1.04232
226182544	chr2:226182544:A:G	2.60722e-10	-2.33768e-10	-0.859261	0.000311226	-2.33768e-10	-0.807964
226182565	chr2:226182565:A:T	3.20231e-10	-2.33768e-10	-0.653673	0.000385743	-2.33768e-10	-0.593314
226182584	chr2:226182584:T:C	2.13543e-10	-2.33768e-10	-1.05888	0.000240429	-2.33768e-10	-1.06606
226182664	chr2:226182664:T:C	6.68224e-11	-1.04478	-1.1759	3.52108e-05	-1.80822	-1.17892
226182797	chr2:226182797:GC:G	2.61242e-10	-2.33768e-10	-0.857269	0.000299653	-2.33768e-10	-0.845861
226182913	chr2:226182913:C:T	1.9042e-10	-2.33768e-10	-1.17348	0.00021474	-2.33768e-10	-1.17906
226182969	chr2:226182969:C:T	3.99166e-10	-2.33768e-10	-0.433339	0.000512789	-2.33768e-10	-0.308622
226183055	chr2:226183055:C:T	4.13147e-11	-1.76878	-0.932713	4.63724e-05	-1.86128	-0.850502
226183243	chr2:226183243:CTT:C	2.045e-10	-2.33768e-10	-1.10215	0.000238769	-2.33768e-10	-1.07299
226183402	chr2:226183402:T:C	3.67617e-10	-2.33768e-10	-0.515674	0.000469235	-2.33768e-10	-0.397382
226184579	chr2:226184579:TTAAAA:T	3.86266e-10	-2.33768e-10	-0.46619	0.000495008	-2.33768e-10	-0.343911
226184661	chr2:226184661:A:C	3.85907e-10	-2.33768e-10	-0.467119	0.000494499	-2.33768e-10	-0.34494
226184725	chr2:226184725:C:T	3.78565e-10	-2.33768e-10	-0.486328	0.000484325	-2.33768e-10	-0.36573
226184791	chr2:226184791:C:T	3.34128e-11	-1.81426	-1.09952	3.45661e-05	-1.92612	-1.07949
226184992	chr2:226184992:T:C	1.91331e-10	-2.33768e-10	-1.16871	0.000215177	-2.33768e-10	-1.17703
226185016	chr2:226185016:C:T	3.5507e-10	-2.33768e-10	-0.550401	0.000409635	-2.33768e-10	-0.533219
226185021	chr2:226185021:C:T	2.35224e-10	-2.33768e-10	-0.962177	0.000261307	-2.33768e-10	-0.982789
226185029	chr2:226185029:A:T	3.92027e-10	-2.33768e-10	-0.451385	0.000502991	-2.33768e-10	-0.327912
226185038	chr2:226185038:C:T	2.90978e-11	-1.89989	-1.15216	3.18997e-05	-1.92318	-1.16271
226185194	chr2:226185194:C:T	3.14273e-10	-2.33768e-10	-0.672454	0.000378038	-2.33768e-10	-0.61349
226185853	chr2:226185853:T:C	1.14527e-10	-1.68191	-2.40076e-10	0.000136463	-1.63243	-2.40076e-10
226186240	chr2:226186240:G:A	4.64743e-10	-2.33768e-10	-0.281232	0.000537543	-2.33768e-10	-0.261476
226186443	chr2:226186443:A:C	3.7309e-10	-2.33768e-10	-0.500897	0.000475605	-2.33768e-10	-0.383897
226186477	chr2:226186477:A:G	2.04059e-10	-2.33768e-10	-1.10431	0.000225164	-2.33768e-10	-1.13166
226186630	chr2:226186630:G:A	9.96319e-11	-1.82123	-2.40076e-10	0.000101713	-1.92633	-2.40076e-10
226187432	chr2:226187432:G:A	3.11417e-10	-2.33768e-10	-0.681583	0.000374558	-2.33768e-10	-0.622738
226187702	chr2:226187702:C:A	2.7348e-10	-2.33768e-10	-0.811488	0.0003378	-2.33768e-10	-0.726031
226187835	chr2:226187835:G:A	4.47909e-10	-2.33768e-10	-0.318126	0.00057827	-2.33768e-10	-0.188444
226188068	chr2:226188068:T:C	2.91004e-10	-2.33768e-10	-0.74938	0.000352936	-2.33768e-10	-0.682198
226188126	chr2:226188126:A:C	2.32021e-10	-2.33768e-10	-0.97589	0.000262091	-2.33768e-10	-0.979794
226188264	chr2:226188264:C:G	2.22493e-10	-2.33768e-10	-1.01782	0.000247104	-2.33768e-10	-1.03867
226188269	chr2:226188269:T:C	3.06836e-10	-2.33768e-10	-0.696403	0.000356521	-2.33768e-10	-0.672091
226188348	chr2:226188348:G:A	2.30648e-10	-2.33768e-10	-0.981822	0.000260037	-2.33768e-10	-0.987661
226188436	chr2:226188436:A:G	2.84211e-10	-2.33768e-10	-0.773	0.000344074	-2.33768e-10	-0.707628
226188653	chr2:226188653:A:G	3.27864e-10	-2.33768e-10	-0.630118	0.00040135	-2.33768e-10	-0.553653
226188857	chr2:226188857:C:A	3.43136e-10	-2.33768e-10	-0.58459	0.000421071	-2.33768e-10	-0.505684
226189223	chr2:226189223:G:A	3.40593e-10	-2.33768e-10	-0.592028	0.000411873	-2.33768e-10	-0.527771
226189417	chr2:226189417:C:T	2.0072e-10	-2.33768e-10	-1.1208	0.000234145	-2.33768e-10	-1.09255
226189536	chr2:226189536:C:T	3.31916e-10	-2.33768e-10	-0.617833	0.000406588	-2.33768e-10	-0.540685
226189665	chr2:226189665:A:G	3.80033e-11	-1.67674	-1.1083	3.65353e-05	-1.88038	-1.06983
226189880	chr2:226189880:T:C	1.19022e-10	-1.64341	-2.40076e-10	0.000403968	-0.54715	-2.40076e-10
226190007	chr2:226190007:G:C	2.19043e-10	-2.33768e-10	-1.03345	0.000255177	-2.33768e-10	-1.00653
226190443	chr2:226190443:G:T	3.18468e-11	-1.91713	-1.04465	3.47928e-05	-1.92606	-1.07301
226190645	chr2:226190645:A:G	1.9139e-10	-2.33768e-10	-1.1684	0.000218668	-2.33768e-10	-1.16093
226191276	chr2:226191276:G:A	2.32215e-10	-2.33768e-10	-0.975053	0.000292608	-2.33768e-10	-0.869652
226191872	chr2:226191872:A:G	3.31154e-10	-2.33768e-10	-0.620132	0.000405645	-2.33768e-10	-0.543007
226191967	chr2:226191967:T:C	1.98868e-10	-2.33768e-10	-1.13007	0.000230687	-2.33768e-10	-1.10742
226192016	chr2:226192016:A:G	3.29974e-10	-2.33768e-10	-0.623703	0.000404106	-2.33768e-10	-0.546808
226192173	chr2:226192173:C:T	1.9003e-10	-2.33768e-10	-1.17553	0.000214634	-2.33768e-10	-1.17955
226192862	chr2:226192862:G:A	7.66978e-10	0.219743	-2.40076e-10	0.0018269	0.961893	-2.40076e-10
226193091	chr2:226193091:C:T	2.91616e-10	-2.33768e-10	-0.747279	0.00033835	-2.33768e-10	-0.724404
226193218	chr2:226193218:C:T	3.39456e-10	-2.33768e-10	-0.595373	0.000416487	-2.33768e-10	-0.51663
226193261	chr2:226193261:T:C	3.36596e-10	-2.33768e-10	-0.603832	0.000412749	-2.33768e-10	-0.525646
226193306	chr2:226193306:A:G	3.07141e-10	-2.33768e-10	-0.695409	0.000342074	-2.33768e-10	-0.713457
226193484	chr2:226193484:C:T	2.89962e-10	-2.33768e-10	-0.752966	0.00035157	-2.33768e-10	-0.686077
226193884	chr2:226193884:T:C	1.90799e-10	-2.33768e-10	-1.1715	0.000214895	-2.33768e-10	-1.17834
226193909	chr2:226193909:C:T	4.15507e-11	-1.61847	-1.07734	3.70489e-05	-1.90272	-1.03353
226193943	chr2:226193943:C:T	3.0265e-10	-2.33768e-10	-0.710139	0.000368891	-2.33768e-10	-0.637983
226194264	chr2:226194264:C:T	7.91495e-10	0.251207	-2.40076e-10	0.000910782	0.265818	-2.40076e-10
226194300	chr2:226194300:C:T	3.12426e-10	-2.33768e-10	-0.67835	0.000381864	-2.33768e-10	-0.60342
226194401	chr2:226194401:G:C	3.2854e-10	-2.33768e-10	-0.628057	0.000402902	-2.33768e-10	-0.549792
226194425	chr2:226194425:A:G	3.16818e-10	-2.33768e-10	-0.664387	0.000387524	-2.33768e-10	-0.588708
226194520	chr2:226194520:T:G	3.15996e-10	-2.33768e-10	-0.666987	0.000386351	-2.33768e-10	-0.59174
226194567	chr2:226194567:C:A	3.16361e-11	-1.91346	-1.05495	3.44637e-05	-1.92633	-1.08225
226194741	chr2:226194741:C:G	3.18323e-10	-2.33768e-10	-0.659651	0.000389511	-2.33768e-10	-0.583593
226194783	chr2:226194783:A:T	1.91498e-10	-2.33768e-10	-1.16784	0.000216192	-2.33768e-10	-1.17232
226194930	chr2:226194930:T:C	9.51272e-11	-1.8675	-2.40076e-10	0.000102048	-1.92304	-2.40076e-10
226195176	chr2:226195176:A:G	4.82302e-10	-2.33768e-10	-0.244145	0.000566361	-2.33768e-10	-0.209254
226195205	chr2:226195205:T:C	3.28288e-10	-2.33768e-10	-0.628826	0.000402592	-2.33768e-10	-0.550561
226195214	chr2:226195214:T:C	3.37009e-10	-2.33768e-10	-0.602607	0.000413984	-2.33768e-10	-0.522659
226195432	chr2:226195432:T:C	2.81191e-10	-2.33768e-10	-0.783681	0.000340607	-2.33768e-10	-0.717755
226195476	chr2:226195476:C:A	3.25735e-10	-2.33768e-10	-0.636633	0.000399227	-2.33768e-10	-0.558956
226195519	chr2:226195519:A:T	3.20947e-10	-2.33768e-10	-0.651441	0.000392974	-2.33768e-10	-0.574742
226195575	chr2:226195575:T:C	3.22015e-10	-2.33768e-10	-0.648118	0.000394354	-2.33768e-10	-0.571236
226195762	chr2:226195762:T:C	2.30648e-10	-2.33768e-10	-0.981822	0.000260037	-2.33768e-10	-0.987661
226195923	chr2:226195923:CTTATT:C	3.24739e-10	-2.33768e-10	-0.639694	0.000397926	-2.33768e-10	-0.562221
226195941	chr2:226195941:T:C	5.02763e-11	-1.55896	-0.946224	4.81413e-05	-1.75208	-0.922268
226196067	chr2:226196067:AC:A	3.21946e-10	-2.33768e-10	-0.648331	0.000394227	-2.33768e-10	-0.571559
226196150	chr2:226196150:T:C	3.2546e-10	-2.33768e-10	-0.637476	0.000398897	-2.33768e-10	-0.559783
226196197	chr2:226196197:T:A	2.86179e-10	-2.33768e-10	-0.766098	0.000347153	-2.33768e-10	-0.698719
226196397	chr2:226196397:T:C	2.8788e-10	-2.33768e-10	-0.760173	0.00034936	-2.33768e-10	-0.692382
226196494	chr2:226196494:T:C	3.18135e-10	-2.33768e-10	-0.660241	0.000389259	-2.33768e-10	-0.584241
226197441	chr2:226197441:C:A	3.2495e-10	-2.33768e-10	-0.639043	0.000398221	-2.33768e-10	-0.561478
226197544	chr2:226197544:A:G	2.84299e-10	-0.772688	-2.40076e-10	0.000235414	-1.08714	-2.40076e-10
226197736	chr2:226197736:C:T	3.21254e-10	-2.33768e-10	-0.650483	0.000393338	-2.33768e-10	-0.573815
226197835	chr2:226197835:G:A	3.2554e-10	-2.33768e-10	-0.637229	0.000399	-2.33768e-10	-0.559523
226197963	chr2:226197963:C:T	4.03274e-11	-1.5607	-1.16499	3.80374e-05	-1.7587	-1.15121
226198310	chr2:226198310:T:C	3.25728e-10	-2.33768e-10	-0.636653	0.000399262	-2.33768e-10	-0.558868
226198740	chr2:226198740:A:G	2.96378e-10	-2.33768e-10	-0.731082	0.000360199	-2.33768e-10	-0.66183
226198878	chr2:226198878:A:G	3.18481e-10	-2.33768e-10	-0.659155	0.000389844	-2.33768e-10	-0.582739
226199028	chr2:226199028:G:T	3.31026e-10	-2.33768e-10	-0.620519	0.00040621	-2.33768e-10	-0.541615
226199096	chr2:226199096:A:G	3.20159e-10	-2.33768e-10	-0.653897	0.000391988	-2.33768e-10	-0.577255
226199132	chr2:226199132:A:C	3.22175e-10	-2.33768e-10	-0.647621	0.000394593	-2.33768e-10	-0.57063
226199313	chr2:226199313:G:A	3.2199e-10	-2.33768e-10	-0.648197	0.000394366	-2.33768e-10	-0.571206
226199645	chr2:226199645:G:A	2.40557e-10	-2.33768e-10	-0.939761	0.00026618	-2.33768e-10	-0.964311
226199679	chr2:226199679:GC:G	3.94849e-10	-2.33768e-10	-0.444212	0.000481047	-2.33768e-10	-0.37252
226200178	chr2:226200178:T:C	1.9444e-10	-2.33768e-10	-1.15259	0.000222951	-2.33768e-10	-1.14153
226200250	chr2:226200250:G:A	2.35949e-10	-2.33768e-10	-0.959102	0.000298591	-2.33768e-10	-0.849409
226200310	chr2:226200310:T:C	4.32136e-10	-2.33768e-10	-0.353976	0.00048557	-2.33768e-10	-0.363163
226200809	chr2:226200809:TTA:T	8.53121e-11	-0.811835	-1.16456	4.01033e-05	-1.68522	-1.17181
226201095	chr2:226201095:C:T	5.14386e-11	-1.69811	-0.78422	7.17119e-05	-1.53048	-0.74535
226201366	chr2:226201366:T:C	3.19313e-10	-2.33768e-10	-0.656543	0.000390634	-2.33768e-10	-0.580714
226201665	chr2:226201665:G:A	2.42248e-10	-2.33768e-10	-0.932754	0.000267953	-2.33768e-10	-0.957673
226201748	chr2:226201748:T:C	2.96827e-11	-1.85618	-1.17597	3.22997e-05	-1.90452	-1.1689
226201755	chr2:226201755:T:C	4.82023e-11	-1.47873	-1.06858	3.6592e-05	-1.92445	-1.0242
226201811	chr2:226201811:C:T	2.20183e-10	-2.33768e-10	-1.02825	0.000256608	-2.33768e-10	-1.00094
226201858	chr2:226201858:A:C	4.26044e-11	-1.53442	-1.13634	3.35493e-05	-1.91832	-1.11715
226202268	chr2:226202268:A:T	3.29742e-10	-2.33768e-10	-0.624407	0.000404501	-2.33768e-10	-0.545831
226202533	chr2:226202533:G:A	4.06955e-10	-2.33768e-10	-0.414014	0.000471043	-2.33768e-10	-0.393535
226202969	chr2:226202969:A:C	3.08236e-10	-2.33768e-10	-0.69185	0.000376288	-2.33768e-10	-0.618131
226203252	chr2:226203252:A:T	2.15557e-10	-2.33768e-10	-1.04949	0.000241487	-2.33768e-10	-1.06167
226203714	chr2:226203714:C:T	4.66013e-11	-1.89463	-0.686459	4.99377e-05	-1.90419	-0.733515
226204257	chr2:226204257:C:T	4.45659e-11	-1.44613	-1.17962	4.12087e-05	-1.65057	-1.17926
226204509	chr2:226204509:C:T	7.19298e-10	-2.33768e-10	0.15556	0.00080435	-2.33768e-10	0.141549
226204763	chr2:226204763:T:G	2.34698e-10	-2.33768e-10	-0.964415	0.000265085	-2.33768e-10	-0.968436
226205024	chr2:226205024:T:C	9.09191e-11	-1.91275	-2.40076e-10	0.000103544	-1.90849	-2.40076e-10
226205290	chr2:226205290:T:G	4.62346e-10	-2.33768e-10	-0.286403	0.000536987	-2.33768e-10	-0.262511
226205535	chr2:226205535:A:G	1.92945e-10	-2.33768e-10	-1.16031	0.000216783	-2.33768e-10	-1.16959
226205731	chr2:226205731:C:T	1.89361e-10	-2.33768e-10	-1.17906	0.000215312	-2.33768e-10	-1.1764
226205814	chr2:226205814:T:A	3.55388e-10	-2.33768e-10	-0.549505	0.000430757	-2.33768e-10	-0.48294
226206668	chr2:226206668:T:C	2.19518e-10	-2.33768e-10	-1.03128	0.000255779	-2.33768e-10	-1.00417
226207116	chr2:226207116:T:G	3.59421e-11	-1.83794	-1.00287	6.13488e-05	-1.44329	-0.988622
226207142	chr2:226207142:G:C	7.1784e-10	-2.33768e-10	0.15353	0.000802705	-2.33768e-10	0.139502
226207290	chr2:226207290:C:T	1.89249e-10	-2.33768e-10	-1.17965	0.000214865	-2.33768e-10	-1.17848
226208178	chr2:226208178:A:T	2.38425e-10	-2.33768e-10	-0.948661	0.000302397	-2.33768e-10	-0.836746
226208328	chr2:226208328:T:C	1.95519e-10	-2.33768e-10	-1.14706	0.000219993	-2.33768e-10	-1.15489
226208541	chr2:226208541:A:G	5.73176e-10	-2.33768e-10	-0.0715239	0.000625702	-2.33768e-10	-0.10961
226208806	chr2:226208806:T:C	3.12899e-10	-2.33768e-10	-0.676836	0.00038241	-2.33768e-10	-0.601992
226209044	chr2:226209044:G:A	2.23709e-10	-2.33768e-10	-1.01237	0.000280127	-2.33768e-10	-0.913242
226209882	chr2:226209882:C:T	2.41551e-10	-2.33768e-10	-0.935636	0.00026662	-2.33768e-10	-0.96266
226209950	chr2:226209950:C:T	1.10686e-10	-1.71602	-2.40076e-10	0.000183894	-1.33413	-2.40076e-10
226210627	chr2:226210627:A:T	6.23207e-11	-1.14791	-1.14252	5.46998e-05	-1.42211	-1.12451
226210770	chr2:226210770:G:A	3.5394e-10	-2.33768e-10	-0.553589	0.000428786	-2.33768e-10	-0.487527
226211327	chr2:226211327:G:A	3.41518e-11	-1.90223	-0.989669	3.66607e-05	-1.92467	-1.02211
226211430	chr2:226211430:A:G	2.55741e-10	-2.33768e-10	-0.87855	0.000291283	-2.33768e-10	-0.874191
226211875	chr2:226211875:T:C	2.97521e-10	-2.33768e-10	-0.727232	0.00034956	-2.33768e-10	-0.691811
226212222	chr2:226212222:G:A	3.18172e-11	-1.90155	-1.06115	3.45269e-05	-1.92398	-1.08277
226212737	chr2:226212737:A:T	6.58225e-11	-1.11515	-1.1206	5.77689e-05	-1.39361	-1.09843
226212926	chr2:226212926:G:C	3.64826e-10	-2.33768e-10	-0.523296	0.000442605	-2.33768e-10	-0.455807
226213768	chr2:226213768:G:A	1.95583e-10	-2.33768e-10	-1.14673	0.000226467	-2.33768e-10	-1.12589
226213929	chr2:226213929:C:T	4.52806e-11	-1.46875	-1.14109	4.176e-05	-1.68593	-1.13062
226214028	chr2:226214028:C:T	2.55772e-10	-2.33768e-10	-0.87843	0.000282313	-2.33768e-10	-0.905471
226214091	chr2:226214091:G:A	9.80055e-11	-0.66611	-1.17158	4.24526e-05	-1.6235	-1.1766
226214094	chr2:226214094:A:T	2.63227e-10	-2.33768e-10	-0.849699	0.000319297	-2.33768e-10	-0.782365
226214153	chr2:226214153:C:T	3.80633e-11	-1.6448	-1.13867	3.88316e-05	-1.78427	-1.10498
226214757	chr2:226214757:C:A	2.52016e-10	-2.33768e-10	-0.893222	0.00030436	-2.33768e-10	-0.830273
226215405	chr2:226215405:CAATT:C	6.04358e-11	-1.19268	-1.12846	5.20838e-05	-1.4845	-1.11114
226216739	chr2:226216739:G:A	4.33581e-11	-1.47792	-1.1753	4.0951e-05	-1.65646	-1.17965
226217028	chr2:226217028:A:G	2.80019e-10	-2.33768e-10	-0.787858	0.000312149	-2.33768e-10	-0.805006
226217352	chr2:226217352:A:T	2.06653e-10	-2.33768e-10	-1.09167	0.000216292	-2.33768e-10	-1.17186
226217735	chr2:226217735:A:G	1.91965e-10	-2.33768e-10	-1.1654	0.000216729	-2.33768e-10	-1.16984
226217964	chr2:226217964:T:C	5.80241e-11	-1.28046	-1.08139	5.11549e-05	-1.49685	-1.11677
226218093	chr2:226218093:G:T	2.47255e-10	0.216799	-1.1291	6.98334e-05	-1.1519	-1.15047
226218095	chr2:226218095:G:T	2.50901e-10	0.231439	-1.1291	7.04432e-05	-1.14321	-1.15047
226218371	chr2:226218371:C:T	3.4397e-10	-0.582162	-2.40076e-10	0.0002591	-0.991273	-2.40076e-10
226218404	chr2:226218404:A:C	2.25969e-10	-2.33768e-10	-1.00232	0.000259609	-2.33768e-10	-0.989308
226218574	chr2:226218574:G:A	2.07348e-10	-2.33768e-10	-1.08832	0.000253265	-2.33768e-10	-1.01405
226218960	chr2:226218960:A:G	5.12488e-10	-2.33768e-10	-0.183438	0.000601101	-2.33768e-10	-0.149723
226219050	chr2:226219050:T:C	2.03953e-10	-1.10483	-2.40076e-10	0.00018698	-1.31748	-2.40076e-10
226219208	chr2:226219208:C:T	2.97839e-11	-1.84952	-1.17922	3.59878e-05	-1.79058	-1.17472
226219340	chr2:226219340:A:G	1.89676e-10	-2.33768e-10	-1.1774	0.000215183	-2.33768e-10	-1.177
226219562	chr2:226219562:C:T	5.52141e-11	-1.5284	-0.883102	5.29877e-05	-1.66944	-0.908983
226220291	chr2:226220291:T:G	6.15662e-11	-1.16452	-1.13809	5.41173e-05	-1.39374	-1.16359
226221125	chr2:226221125:C:T	1.93611e-10	-2.33768e-10	-1.15687	0.000217582	-2.33768e-10	-1.16591
226221302	chr2:226221302:C:T	2.97813e-10	0.206529	-0.932778	8.11504e-05	-1.183	-0.969182
226221658	chr2:226221658:A:C	7.51173e-11	-0.924016	-1.17965	6.52169e-05	-1.19642	-1.17434
226221663	chr2:226221663:G:A	1.9712e-10	-2.33768e-10	-1.1389	0.000219135	-2.33768e-10	-1.1588
226222492	chr2:226222492:A:G	2.7065e-10	-2.33768e-10	-0.821889	0.000303594	-2.33768e-10	-0.832793
226222549	chr2:226222549:C:T	7.54498e-11	-0.923754	-1.17549	6.51175e-05	-1.19277	-1.17953
226222568	chr2:226222568:G:A	4.30976e-11	-1.65925	-1	5.99676e-05	-1.49116	-0.963521
226222862	chr2:226222862:G:A	9.89498e-11	-0.664652	-1.16345	8.14248e-05	-0.971484	-1.17732
226222993	chr2:226222993:A:T	2.65967e-10	-2.33768e-10	-0.839345	0.000312733	-2.33768e-10	-0.803137
226223059	chr2:226223059:C:A	7.40781e-11	-0.940348	-1.17725	6.42265e-05	-1.20711	-1.17896
226223066	chr2:226223066:C:A	7.79381e-11	-0.889231	-1.17757	6.71255e-05	-1.16316	-1.17876
226223092	chr2:226223092:T:C	2.59518e-10	-2.33768e-10	-0.863891	0.000298833	-2.33768e-10	-0.8486
226223350	chr2:226223350:G:A	2.02254e-10	-2.33768e-10	-1.11319	0.000244664	-2.33768e-10	-1.0486
226223535	chr2:226223535:G:T	1.93131e-10	-2.33768e-10	-1.15935	0.000221259	-2.33768e-10	-1.14915
226223642	chr2:226223642:C:A	2.30872e-10	-2.33768e-10	-0.980855	0.000282447	-2.33768e-10	-0.904996
226223718	chr2:226223718:C:T	4.38179e-10	-2.33768e-10	-0.340089	0.000480895	-2.33768e-10	-0.372837
226223743	chr2:226223743:C:T	6.06507e-11	-1.44751	-0.870077	5.72787e-05	-1.60363	-0.896925
226223861	chr2:226223861:A:C	4.84729e-11	-1.66023	-0.881479	7.07121e-05	-1.454	-0.83587
226224036	chr2:226224036:TAGAA:T	6.03491e-11	-1.50032	-0.822248	5.74768e-05	-1.64725	-0.849854
226224147	chr2:226224147:G:T	2.93261e-10	-2.33768e-10	-0.741654	0.000370223	-2.33768e-10	-0.634379
226224270	chr2:226224270:C:A	8.08002e-11	-0.851537	-1.1792	6.99069e-05	-1.13082	-1.1705
226224562	chr2:226224562:T:C	2.95218e-11	-1.86835	-1.16924	3.52194e-05	-1.81202	-1.17487
226224586	chr2:226224586:A:G	7.11827e-11	-1.11871	-1.03875	6.14617e-05	-1.33672	-1.09335
226224606	chr2:226224606:C:T	2.55405e-10	-2.33768e-10	-0.879867	0.000318192	-2.33768e-10	-0.785832
226224730	chr2:226224730:C:T	7.47047e-11	-0.931336	-1.17784	6.57134e-05	-1.19741	-1.16577
226224877	chr2:226224877:G:A	2.54497e-10	-2.33768e-10	-0.883429	0.000299503	-2.33768e-10	-0.84636
226225092	chr2:226225092:C:T	7.47909e-11	-0.928392	-1.17963	6.53842e-05	-1.19496	-1.17325
226225266	chr2:226225266:T:G	2.05096e-10	-2.33768e-10	-1.09924	0.000249397	-2.33768e-10	-1.02944
226225352	chr2:226225352:T:C	3.03578e-11	-1.84445	-1.16522	3.64782e-05	-1.77949	-1.17228
226225506	chr2:226225506:T:C	7.51252e-11	-0.924285	-1.17927	6.53013e-05	-1.19292	-1.17655
226225695	chr2:226225695:A:T	7.20658e-11	-0.971699	-1.17344	6.2675e-05	-1.23087	-1.17965
226225829	chr2:226225829:G:C	7.58956e-11	-0.935134	-1.15822	6.47664e-05	-1.20279	-1.17491
226225846	chr2:226225846:G:A	1.96253e-10	-2.33768e-10	-1.14331	0.000225785	-2.33768e-10	-1.1289
226226122	chr2:226226122:G:T	7.4659e-11	-0.930864	-1.17892	6.50602e-05	-1.19613	-1.17704
226226256	chr2:226226256:C:A	7.34329e-11	-0.953596	-1.17275	6.36712e-05	-1.21513	-1.17962
226226621	chr2:226226621:C:T	6.94058e-11	-1.00501	-1.17774	6.10832e-05	-1.25787	-1.17838
226227434	chr2:226227434:T:A	4.22502e-11	-1.7193	-0.959805	6.02493e-05	-1.53321	-0.916785
226227689	chr2:226227689:T:A	8.06825e-11	-1.16442	-0.867778	4.50444e-05	-1.89599	-0.844847
226227750	chr2:226227750:A:G	3.5721e-10	-2.33768e-10	-0.544393	0.000400814	-2.33768e-10	-0.554988
226227793	chr2:226227793:A:G	3.22575e-11	-1.88431	-1.06465	3.73845e-05	-1.83358	-1.09365
226228013	chr2:226228013:A:C	1.3927e-10	-1.4863	-2.40076e-10	0.000224939	-1.13266	-2.40076e-10
226228217	chr2:226228217:C:T	3.01292e-11	-1.85763	-1.15959	3.59295e-05	-1.79884	-1.16809
226228585	chr2:226228585:A:G	3.298e-10	-2.33768e-10	-0.624229	0.00036703	-2.33768e-10	-0.643041
226228860	chr2:226228860:T:C	2.63462e-10	-2.33768e-10	-0.848805	0.000305484	-2.33768e-10	-0.826587
226228905	chr2:226228905:G:A	7.59205e-10	0.209555	-2.40076e-10	0.000875481	0.226288	-2.40076e-10
226228907	chr2:226228907:G:A	7.83632e-10	0.241224	-2.40076e-10	0.000904026	0.258373	-2.40076e-10
226228936	chr2:226228936:A:G	1.92844e-10	-2.33768e-10	-1.16083	0.000218843	-2.33768e-10	-1.16013
226229029	chr2:226229029:T:C	7.02656e-11	-1.32691	-0.84352	4.65283e-05	-1.91462	-0.793804
226230038	chr2:226230038:A:T	2.61302e-10	-2.33768e-10	-0.85704	0.000291727	-2.33768e-10	-0.872667
226230040	chr2:226230040:A:C	1.90408e-10	-2.33768e-10	-1.17355	0.000216006	-2.33768e-10	-1.17318
226230042	chr2:226230042:A:G	7.25565e-11	-1.41264	-0.725714	5.63005e-05	-1.92323	-0.594554
226230293	chr2:226230293:G:A	1.89362e-10	-2.33768e-10	-1.17905	0.000214762	-2.33768e-10	-1.17895
226230369	chr2:226230369:TA:T	1.90007e-10	-2.33768e-10	-1.17566	0.000215536	-2.33768e-10	-1.17536
226230412	chr2:226230412:T:C	1.89577e-10	-2.33768e-10	-1.17792	0.00021954	-2.33768e-10	-1.15695
226230443	chr2:226230443:T:C	5.71323e-11	-1.23287	-1.14448	3.23377e-05	-1.90441	-1.16784
226230504	chr2:226230504:C:A	5.55834e-11	-1.28249	-1.12234	3.25548e-05	-1.91223	-1.15333
226231343	chr2:226231343:T:A	2.60647e-10	-2.33768e-10	-0.859549	0.000291013	-2.33768e-10	-0.875119
226232644	chr2:226232644:G:C	2.98883e-11	-1.85589	-1.16936	3.57692e-05	-1.79612	-1.17527
226233474	chr2:226233474:T:C	2.60932e-10	-2.33768e-10	-0.858456	0.000285839	-2.33768e-10	-0.893056
226233671	chr2:226233671:A:G	4.04235e-11	-1.58724	-1.13606	5.94369e-05	-1.34918	-1.11439
226234019	chr2:226234019:A:T	1.90517e-10	-2.33768e-10	-1.17298	0.000216132	-2.33768e-10	-1.17259
226234464	chr2:226234464:C:T	6.46705e-11	-1.18799	-1.06542	3.78478e-05	-1.88261	-1.0323
226234818	chr2:226234818:A:G	6.19215e-11	-1.23006	-1.06679	3.74144e-05	-1.89255	-1.03388
226235138	chr2:226235138:T:C	6.78841e-11	-1.11903	-1.08589	3.75454e-05	-1.86695	-1.05599
226235259	chr2:226235259:T:C	6.46681e-11	-1.13585	-1.11759	3.36587e-05	-1.88179	-1.15042
226235753	chr2:226235753:A:G	1.91909e-10	-2.33768e-10	-1.1657	0.000217749	-2.33768e-10	-1.16514
226235774	chr2:226235774:A:G	6.68334e-11	-1.12417	-1.09634	3.71631e-05	-1.8654	-1.06776
226235982	chr2:226235982:G:T	6.798e-11	-1.0287	-1.1748	3.43491e-05	-1.8549	-1.15701
226236265	chr2:226236265:T:C	8.97025e-11	-1.92622	-2.40076e-10	0.00010553	-1.88949	-2.40076e-10
226236362	chr2:226236362:T:C	1.96392e-10	-2.33768e-10	-1.1426	0.00022595	-2.33768e-10	-1.12817
226236695	chr2:226236695:A:G	7.53198e-11	-1.11688	-0.984094	4.17799e-05	-1.87196	-0.944113
226236929	chr2:226236929:G:A	7.54663e-10	-2.33768e-10	0.203555	0.000914711	-2.33768e-10	0.270123
226237175	chr2:226237175:A:G	1.9089e-10	-2.33768e-10	-1.17102	0.000223524	-2.33768e-10	-1.13897
226238141	chr2:226238141:C:T	1.97619e-10	-2.33768e-10	-1.13638	0.000217324	-2.33768e-10	-1.1671
226238429	chr2:226238429:T:C	1.90697e-10	-2.33768e-10	-1.17203	0.000216518	-2.33768e-10	-1.17081
226238685	chr2:226238685:C:T	2.08922e-10	-2.33768e-10	-1.08076	0.000235399	-2.33768e-10	-1.08721
226238737	chr2:226238737:A:G	1.9106e-10	-2.33768e-10	-1.17013	0.000216057	-2.33768e-10	-1.17294
226239001	chr2:226239001:A:C	4.54026e-11	-1.43094	-1.17621	3.13838e-05	-1.92518	-1.17701
226239043	chr2:226239043:T:C	1.95305e-10	-2.33768e-10	-1.14815	0.000218889	-2.33768e-10	-1.15992
226239395	chr2:226239395:T:C	5.96848e-11	-1.18834	-1.1453	3.2309e-05	-1.90908	-1.16405
226239819	chr2:226239819:G:A	4.14555e-11	-1.90466	-0.793436	4.94631e-05	-1.8398	-0.807457
226240297	chr2:226240297:A:G	5.35277e-10	0.57114	-0.711072	0.000126966	-0.963797	-0.740771
226240900	chr2:226240900:C:T	1.90302e-10	-1.1741	-2.40076e-10	0.000175616	-1.38019	-2.40076e-10
226241036	chr2:226241036:AAGG:A	5.35448e-11	-1.28948	-1.15272	3.38895e-05	-1.91068	-1.1147
226241106	chr2:226241106:A:C	1.96877e-10	-2.33768e-10	-1.14014	0.000220589	-2.33768e-10	-1.15218
226241205	chr2:226241205:C:T	4.91761e-11	-1.39576	-1.13155	3.23385e-05	-1.91956	-1.15267
226241501	chr2:226241501:A:G	6.12984e-11	-1.14131	-1.16565	3.23797e-05	-1.8928	-1.17815
226241645	chr2:226241645:G:A	6.47784e-11	-1.07266	-1.17908	3.28988e-05	-1.87739	-1.17766
226241968	chr2:226241968:G:C	2.06413e-10	-2.33768e-10	-1.09284	0.000231452	-2.33768e-10	-1.10411
226242044	chr2:226242044:T:C	1.98034e-10	-2.33768e-10	-1.13428	0.000223647	-2.33768e-10	-1.13842
226242074	chr2:226242074:C:T	1.96282e-10	-2.33768e-10	-1.14316	0.000221759	-2.33768e-10	-1.14689
226242319	chr2:226242319:A:G	6.4541e-11	-1.07862	-1.1768	3.27939e-05	-1.87879	-1.17945
226242500	chr2:226242500:A:G	1.99986e-10	-2.33768e-10	-1.12447	0.000225743	-2.33768e-10	-1.12909
226242592	chr2:226242592:C:T	2.12394e-10	-2.33768e-10	-1.06427	0.000239537	-2.33768e-10	-1.06978
226242721	chr2:226242721:A:G	3.60004e-10	-2.33768e-10	-0.5366	0.000420894	-2.33768e-10	-0.506105
226242779	chr2:226242779:T:A	7.06583e-11	-1.82028	-0.34458	0.000131338	-1.36413	-0.306577
226242785	chr2:226242785:C:T	4.84856e-11	-1.36217	-1.17928	3.19028e-05	-1.91799	-1.1678
226242906	chr2:226242906:T:C	4.08909e-10	-2.33768e-10	-0.409223	0.000439362	-2.33768e-10	-0.463161
226242956	chr2:226242956:G:C	2.82743e-10	-2.33768e-10	-0.778178	0.000308288	-2.33768e-10	-0.817451
226243009	chr2:226243009:T:C	2.09086e-10	-2.33768e-10	-1.07997	0.000233445	-2.33768e-10	-1.09554
226243234	chr2:226243234:A:G	3.35863e-11	-1.82726	-1.08134	7.50959e-05	-1.12592	-1.1038
226243317	chr2:226243317:G:A	2.48653e-10	-2.33768e-10	-0.906658	0.000292878	-2.33768e-10	-0.868728
226243367	chr2:226243367:T:G	2.97426e-11	-1.86919	-1.16095	6.13776e-05	-1.26374	-1.1677
226243738	chr2:226243738:T:C	3.39122e-10	-2.33768e-10	-0.596357	0.000392059	-2.33768e-10	-0.577073
226244310	chr2:226244310:C:T	1.92344e-10	-2.33768e-10	-1.16343	0.000219547	-2.33768e-10	-1.15692
226244375	chr2:226244375:T:C	2.88283e-10	-2.33768e-10	-0.758774	0.000344018	-2.33768e-10	-0.707791
226244488	chr2:226244488:G:A	4.09763e-11	-1.91534	-0.794385	5.09188e-05	-1.81234	-0.805911
226244564	chr2:226244564:A:G	2.1031e-10	-2.33768e-10	-1.07413	0.0002347	-2.33768e-10	-1.09018
226245006	chr2:226245006:A:G	2.39176e-10	-2.33768e-10	-0.945515	0.000282899	-2.33768e-10	-0.903396
226246153	chr2:226246153:T:C	3.18268e-10	-2.33768e-10	-0.659823	0.000375488	-2.33768e-10	-0.620259
226246796	chr2:226246796:T:C	3.5087e-10	-2.33768e-10	-0.5623	0.000405911	-2.33768e-10	-0.54235
226246879	chr2:226246879:C:A	1.91161e-10	-2.33768e-10	-1.1696	0.000215329	-2.33768e-10	-1.17632
226247237	chr2:226247237:A:G	7.46658e-10	-2.33768e-10	0.192891	0.000803794	-2.33768e-10	0.140857
226247249	chr2:226247249:A:G	5.44398e-10	0.528264	-0.651299	0.000130749	-0.991525	-0.683678
226247271	chr2:226247271:C:T	3.29192e-11	-1.78094	-1.14772	7.76024e-05	-1.04812	-1.14877
226247305	chr2:226247305:A:C	2.01111e-10	-2.33768e-10	-1.11886	0.000232619	-2.33768e-10	-1.09908
226247313	chr2:226247313:C:T	2.50532e-10	-2.33768e-10	-0.899131	0.000297611	-2.33768e-10	-0.852699
226247719	chr2:226247719:T:C	2.10067e-10	-2.33768e-10	-1.07529	0.000226573	-2.33768e-10	-1.12542
226247955	chr2:226247955:C:T	3.51498e-10	-2.33768e-10	-0.560512	0.000406653	-2.33768e-10	-0.540525
226248149	chr2:226248149:T:C	2.14532e-10	-2.33768e-10	-1.05426	0.000246434	-2.33768e-10	-1.04139
226248486	chr2:226248486:C:T	3.6168e-11	-1.92411	-0.910427	4.74995e-05	-1.7708	-0.916961
226248936	chr2:226248936:C:T	3.05042e-11	-1.82894	-1.17591	3.72393e-05	-1.75981	-1.17131
226248952	chr2:226248952:T:C	5.03131e-10	0.416088	-0.617954	0.000126366	-1.05807	-0.651234
226250273	chr2:226250273:G:T	1.8937e-10	-2.33768e-10	-1.17901	0.000215331	-2.33768e-10	-1.17631
226251009	chr2:226251009:T:C	2.06647e-10	-2.33768e-10	-1.09171	0.000231691	-2.33768e-10	-1.10308
226251404	chr2:226251404:T:A	9.42138e-11	-1.87715	-2.40076e-10	0.000492477	-0.349038	-2.40076e-10
226251649	chr2:226251649:A:G	5.1253e-11	-1.36842	-1.11752	3.51893e-05	-1.92289	-1.06485
226252105	chr2:226252105:T:G	2.39603e-10	-2.33768e-10	-0.943733	0.000283421	-2.33768e-10	-0.901552
226253781	chr2:226253781:T:C	5.03234e-10	-2.33768e-10	-0.20166	0.000559984	-2.33768e-10	-0.220577
226253813	chr2:226253813:G:T	3.10364e-11	-1.81518	-1.17237	6.97974e-05	-1.12967	-1.17322
226253977	chr2:226253977:T:C	2.22631e-10	-2.33768e-10	-1.0172	0.000246497	-2.33768e-10	-1.04114
226254212	chr2:226254212:C:T	1.96629e-10	-2.33768e-10	-1.1414	0.000219161	-2.33768e-10	-1.15868
226254651	chr2:226254651:C:T	1.98945e-10	-2.33768e-10	-1.12969	0.000222437	-2.33768e-10	-1.14384
226255099	chr2:226255099:C:T	2.48013e-10	-2.33768e-10	-0.909237	0.000294738	-2.33768e-10	-0.862398
226255543	chr2:226255543:T:C	3.82609e-10	-2.33768e-10	-0.475702	0.000411997	-2.33768e-10	-0.52747
226255574	chr2:226255574:A:G	2.49832e-10	-2.33768e-10	-0.901927	0.000296829	-2.33768e-10	-0.855329
226255748	chr2:226255748:C:T	3.66035e-10	-2.33768e-10	-0.519986	0.000404897	-2.33768e-10	-0.544854
226255872	chr2:226255872:C:T	1.23642e-09	1.10439	-0.407128	0.000258697	-0.5473	-0.445529
226255976	chr2:226255976:T:C	1.9181e-10	-2.33768e-10	-1.16621	0.00021713	-2.33768e-10	-1.16799
226256057	chr2:226256057:G:T	2.11888e-10	-2.33768e-10	-1.06666	0.000246269	-2.33768e-10	-1.04206
226256160	chr2:226256160:C:T	7.64377e-10	-2.33768e-10	0.216345	0.000818042	-2.33768e-10	0.158429
226256220	chr2:226256220:C:T	5.09196e-10	-2.33768e-10	-0.189883	0.000541233	-2.33768e-10	-0.254635
226256683	chr2:226256683:T:C	9.13227e-11	-1.90832	-2.40076e-10	0.00011417	-1.8108	-2.40076e-10
226257202	chr2:226257202:A:G	6.0469e-11	-1.33942	-0.981167	4.07654e-05	-1.91384	-0.926816
226257591	chr2:226257591:T:C	1.90631e-10	-2.33768e-10	-1.17238	0.000217805	-2.33768e-10	-1.16488
226258370	chr2:226258370:C:T	5.01996e-11	-1.34075	-1.16596	3.20797e-05	-1.90865	-1.17161
226258504	chr2:226258504:T:C	1.89447e-10	-2.33768e-10	-1.1786	0.000214616	-2.33768e-10	-1.17964
226258529	chr2:226258529:C:T	1.89391e-10	-2.33768e-10	-1.1789	0.000215084	-2.33768e-10	-1.17746
226258723	chr2:226258723:C:T	4.43234e-11	-1.46215	-1.16905	3.18045e-05	-1.92086	-1.16801
226258868	chr2:226258868:A:G	4.55423e-11	-1.54526	-1.05882	3.51233e-05	-1.9227	-1.06692
226259065	chr2:226259065:C:T	1.93167e-10	-2.33768e-10	-1.15916	0.000221184	-2.33768e-10	-1.14949
226259082	chr2:226259082:C:A	9.96156e-11	-1.8214	-2.40076e-10	0.000142807	-1.58699	-2.40076e-10
226259093	chr2:226259093:T:C	3.24111e-10	-2.33768e-10	-0.641629	0.000393359	-2.33768e-10	-0.573763
226259600	chr2:226259600:AG:A	3.67385e-11	-1.69541	-1.12348	5.0656e-05	-1.52053	-1.1029
226259913	chr2:226259913:C:T	1.92267e-10	-2.33768e-10	-1.16383	0.000214862	-2.33768e-10	-1.17849
226260477	chr2:226260477:G:A	1.8925e-10	-2.33768e-10	-1.17965	0.000215305	-2.33768e-10	-1.17643
226260538	chr2:226260538:G:A	5.32913e-11	-1.45488	-0.992068	3.87178e-05	-1.92262	-0.969567
226260700	chr2:226260700:T:A	4.62162e-11	-1.55335	-1.03604	3.59342e-05	-1.92193	-1.04486
226261247	chr2:226261247:A:G	1.46737e-10	-1.43407	-2.40076e-10	0.000131426	-1.67004	-2.40076e-10
226261523	chr2:226261523:G:T	2.84553e-11	-1.92627	-1.14811	3.25947e-05	-1.91398	-1.15035
226262355	chr2:226262355:A:T	1.99951e-10	-2.33768e-10	-1.12464	0.000225125	-2.33768e-10	-1.13183
226262474	chr2:226262474:T:A	9.58419e-11	-1.61827	-0.241743	0.000258015	-0.719664	-0.275803
226262701	chr2:226262701:T:C	3.46437e-10	0.599668	-1.17468	8.0446e-05	-0.983814	-1.17709
226262875	chr2:226262875:C:G	9.39732e-11	-1.87971	-2.40076e-10	0.000102446	-1.91915	-2.40076e-10
226263029	chr2:226263029:G:T	3.93836e-10	-2.33768e-10	-0.446781	0.0004243	-2.33768e-10	-0.498044
226263369	chr2:226263369:C:T	1.89838e-10	-2.33768e-10	-1.17655	0.000215853	-2.33768e-10	-1.17389
226263540	chr2:226263540:G:T	1.98029e-10	-2.33768e-10	-1.1343	0.000217545	-2.33768e-10	-1.16608
226263650	chr2:226263650:C:T	2.54213e-10	-2.33768e-10	-0.884542	0.000303434	-2.33768e-10	-0.83332
226263828	chr2:226263828:G:A	3.197e-11	-1.80079	-1.15712	4.17694e-05	-1.66182	-1.1545
226264183	chr2:226264183:G:A	4.40702e-11	-1.50254	-1.13439	3.30914e-05	-1.92583	-1.12338
226264201	chr2:226264201:C:A	4.68849e-11	-1.49003	-1.08499	3.50674e-05	-1.92491	-1.0663
226264234	chr2:226264234:A:C	1.92799e-10	-2.33768e-10	-1.16107	0.000221438	-2.33768e-10	-1.14834
226264757	chr2:226264757:T:A	4.98517e-11	-1.49088	-1.02278	4.59333e-05	-1.69287	-1.02842
226264839	chr2:226264839:T:C	4.85288e-11	-1.48518	-1.05538	4.43046e-05	-1.69758	-1.05982
226264907	chr2:226264907:G:A	4.04953e-11	-1.91666	-0.804874	7.1045e-05	-1.45297	-0.832202
226265091	chr2:226265091:T:C	2.95623e-11	-1.92616	-1.11006	3.57248e-05	-1.8794	-1.09324
226265093	chr2:226265093:T:G	1.91939e-10	-2.33768e-10	-1.16554	0.000215456	-2.33768e-10	-1.17573
226265271	chr2:226265271:A:G	1.8957e-10	-2.33768e-10	-1.17796	0.000215826	-2.33768e-10	-1.17401
226266182	chr2:226266182:T:G	1.99448e-10	-2.33768e-10	-1.12716	0.000228208	-2.33768e-10	-1.11823
226266213	chr2:226266213:C:A	1.90472e-10	-2.33768e-10	-1.17321	0.000214733	-2.33768e-10	-1.17909
226266373	chr2:226266373:G:A	2.99309e-11	-1.88253	-1.14129	3.7329e-05	-1.78991	-1.13881
226266458	chr2:226266458:T:C	1.89464e-10	0.000999829	-1.17952	7.95396e-05	-0.992607	-1.17962
226266535	chr2:226266535:T:C	2.05916e-10	-2.33768e-10	-1.09525	0.000237603	-2.33768e-10	-1.07788
226266662	chr2:226266662:A:C	2.11579e-10	-2.33768e-10	-1.06812	0.0002449	-2.33768e-10	-1.04763
226266744	chr2:226266744:CA:C	3.82926e-09	-2.33768e-10	1.82771	0.00451335	-2.33768e-10	1.86631
226266777	chr2:226266777:T:C	2.07187e-10	-1.08909	-2.40076e-10	0.000424479	-0.497624	-2.40076e-10
226266891	chr2:226266891:A:C	4.39175e-10	-0.337818	-2.40076e-10	0.000242064	-1.05928	-2.40076e-10
226267064	chr2:226267064:C:A	4.20236e-11	-1.9061	-0.778386	6.84576e-05	-1.51534	-0.806933
226267832	chr2:226267832:T:C	1.23753e-10	-1.60443	-2.40076e-10	0.000120967	-1.75296	-2.40076e-10
226268174	chr2:226268174:T:C	3.44776e-11	-1.88697	-0.99544	5.21261e-05	-1.61042	-0.984396
226268258	chr2:226268258:A:G	4.91886e-11	-1.88536	-0.641698	7.21944e-05	-1.59547	-0.673657
226268504	chr2:226268504:C:T	4.1886e-11	-1.59826	-1.08951	3.51417e-05	-1.91492	-1.07418
226268578	chr2:226268578:G:A	5.02883e-11	-1.87903	-0.625914	7.20693e-05	-1.61253	-0.658324
226268813	chr2:226268813:A:T	1.37447e-10	-1.49948	-2.40076e-10	0.000101724	-1.92623	-2.40076e-10
226268982	chr2:226268982:C:A	1.94855e-10	-2.33768e-10	-1.15046	0.000216191	-2.33768e-10	-1.17233
226269663	chr2:226269663:C:T	4.32993e-11	-1.47641	-1.17817	4.11368e-05	-1.6548	-1.17678
226269820	chr2:226269820:A:G	2.91919e-11	-1.88535	-1.16348	3.63001e-05	-1.79513	-1.16154
226270059	chr2:226270059:C:T	2.87405e-11	-1.90073	-1.16368	3.52383e-05	-1.82455	-1.16181
226270241	chr2:226270241:T:C	2.15993e-10	-2.33768e-10	-1.04747	0.000250455	-2.33768e-10	-1.02521
226270387	chr2:226270387:A:T	2.04981e-10	-2.33768e-10	-1.0998	0.00023661	-2.33768e-10	-1.08207
226270789	chr2:226270789:C:T	1.04204e-10	-1.77637	-2.40076e-10	0.000165901	-1.43709	-2.40076e-10
226270837	chr2:226270837:G:A	1.97866e-10	-2.33768e-10	-1.13513	0.000223357	-2.33768e-10	-1.13971
226271078	chr2:226271078:C:T	1.91074e-10	-2.33768e-10	-1.17005	0.000218934	-2.33768e-10	-1.15971
226271304	chr2:226271304:C:T	4.18295e-11	-1.58579	-1.10332	3.4528e-05	-1.91769	-1.08902
226271486	chr2:226271486:A:G	4.26174e-11	-1.55031	-1.12014	3.37266e-05	-1.92236	-1.10784
226271625	chr2:226271625:C:G	4.52365e-11	-1.43157	-1.17924	3.85432e-05	-1.71755	-1.17916
226272098	chr2:226272098:T:C	4.58741e-11	-1.4259	-1.17092	3.90915e-05	-1.72141	-1.16117
226272409	chr2:226272409:T:C	4.16051e-11	-1.60853	-1.08596	3.53472e-05	-1.91283	-1.07043
226272782	chr2:226272782:A:G	2.14792e-10	-2.33768e-10	-1.05305	0.000228212	-2.33768e-10	-1.11821
226272807	chr2:226272807:G:A	4.14206e-11	-1.90418	-0.794762	6.68689e-05	-1.52347	-0.822279
226273002	chr2:226273002:C:T	1.90495e-10	-2.33768e-10	-1.17309	0.000216256	-2.33768e-10	-1.17202
226273104	chr2:226273104:A:G	1.90212e-10	-2.33768e-10	-1.17458	0.000217029	-2.33768e-10	-1.16845
226273444	chr2:226273444:A:C	1.89455e-10	-2.33768e-10	-1.17856	0.000214614	-2.33768e-10	-1.17965
226273710	chr2:226273710:G:A	4.06483e-11	-1.90398	-0.813781	6.03351e-05	-1.65535	-0.793219
226273957	chr2:226273957:C:T	4.0702e-11	-1.90729	-0.80915	6.68691e-05	-1.50977	-0.835973
226274569	chr2:226274569:T:A	9.3393e-11	-1.8859	-2.40076e-10	0.000118707	-1.77183	-2.40076e-10
226274856	chr2:226274856:A:G	5.12257e-11	-1.49364	-0.992838	4.73993e-05	-1.69139	-0.998489
226275057	chr2:226275057:C:T	4.13561e-11	-1.91225	-0.788248	6.40283e-05	-1.62203	-0.767131
226275313	chr2:226275313:C:T	4.61087e-11	-1.47776	-1.11395	4.1652e-05	-1.70132	-1.11782
226275417	chr2:226275417:A:G	2.54452e-10	-2.33768e-10	-0.883605	0.000292185	-2.33768e-10	-0.871098
226275574	chr2:226275574:TAA:T	3.76798e-11	-1.61837	-1.17522	0.000156693	-0.315318	-1.17888
226275994	chr2:226275994:G:A	1.92785e-10	-2.33768e-10	-1.16114	0.00022149	-2.33768e-10	-1.14811
226276052	chr2:226276052:G:GT	4.21635e-11	-1.56724	-1.11392	3.40417e-05	-1.92028	-1.10062
226276271	chr2:226276271:G:A	4.12446e-11	-1.57493	-1.12827	3.35405e-05	-1.91919	-1.11654
226276532	chr2:226276532:A:G	4.09421e-11	-1.58669	-1.12387	3.37636e-05	-1.91736	-1.11174
226276889	chr2:226276889:G:A	1.21198e-10	-1.62529	-2.40076e-10	0.000127526	-1.70017	-2.40076e-10
226276965	chr2:226276965:T:A	2.99207e-10	-2.33768e-10	-0.721579	0.000333262	-2.33768e-10	-0.739557
226277052	chr2:226277052:A:T	4.44037e-11	-1.52749	-1.1019	3.43544e-05	-1.92432	-1.08744
226277322	chr2:226277322:C:T	4.78999e-11	-1.49893	-1.05467	3.62288e-05	-1.92574	-1.03289
226277950	chr2:226277950:A:G	5.46153e-11	-1.37995	-1.04245	4.12774e-05	-1.78108	-1.04709
226278127	chr2:226278127:CAAATATCTAA:C	1.89314e-10	-2.33768e-10	-1.17931	0.000214645	-2.33768e-10	-1.1795
226278682	chr2:226278682:A:G	4.55818e-10	-2.33768e-10	-0.300621	0.000488924	-2.33768e-10	-0.356279
226278722	chr2:226278722:T:C	1.90244e-10	-2.33768e-10	-1.17441	0.000217083	-2.33768e-10	-1.16821
226278760	chr2:226278760:C:A	2.22147e-10	-2.33768e-10	-1.01938	0.000258238	-2.33768e-10	-0.994602
226279168	chr2:226279168:C:T	3.09869e-11	-1.8397	-1.14945	3.39688e-05	-1.91015	-1.11289
226279425	chr2:226279425:C:T	6.53906e-10	1.09704	-1.0368	0.000131846	-0.603457	-1.06339
226279545	chr2:226279545:C:T	2.94178e-11	-1.92632	-1.1148	3.53872e-05	-1.88431	-1.09783
226279957	chr2:226279957:G:A	4.58596e-11	-1.52322	-1.07391	3.53796e-05	-1.92512	-1.05723
226280243	chr2:226280243:T:C	4.99666e-11	-1.49434	-1.01702	4.60025e-05	-1.69706	-1.02273
226280754	chr2:226280754:G:A	2.18211e-10	-2.33768e-10	-1.03725	0.00025284	-2.33768e-10	-1.01573
226281001	chr2:226281001:G:T	1.76333e-10	-1.25034	-2.40076e-10	0.000316592	-0.790871	-2.40076e-10
226281002	chr2:226281002:A:T	1.76092e-10	-1.25171	-2.40076e-10	0.000316042	-0.792611	-2.40076e-10
226282068	chr2:226282068:G:A	1.97874e-10	-2.33768e-10	-1.13508	0.000220456	-2.33768e-10	-1.15279
226282344	chr2:226282344:C:T	2.84289e-11	-1.91176	-1.16355	3.43838e-05	-1.84911	-1.16179
226282385	chr2:226282385:C:A	4.75291e-11	-1.9041	-0.657274	7.56745e-05	-1.53274	-0.689306
226282687	chr2:226282687:C:T	1.07671e-10	-1.74364	-2.40076e-10	0.000103722	-1.90677	-2.40076e-10
226283226	chr2:226283226:G:T	4.03453e-11	-1.91209	-0.81315	6.80998e-05	-1.48676	-0.840755
226283458	chr2:226283458:C:T	2.79038e-11	-1.92063	-1.17332	3.32557e-05	-1.87208	-1.17218
226283462	chr2:226283462:G:T	2.79491e-11	-1.92024	-1.17209	3.33399e-05	-1.87088	-1.17085
226283630	chr2:226283630:T:C	1.89315e-10	-2.33768e-10	-1.1793	0.000214737	-2.33768e-10	-1.17907
226284081	chr2:226284081:G:C	2.86351e-11	-1.91451	-1.15357	3.45125e-05	-1.8555	-1.15166
226284104	chr2:226284104:T:A	1.02078e-10	-1.79698	-2.40076e-10	0.000103867	-1.90537	-2.40076e-10
226284863	chr2:226284863:A:G	3.39956e-10	-2.33768e-10	-0.593898	0.000366393	-2.33768e-10	-0.644778
226285397	chr2:226285397:ATAAGT:A	3.20604e-11	-1.9008	-1.0543	5.16211e-05	-1.55926	-1.0453
226286155	chr2:226286155:G:A	1.9311e-10	-2.33768e-10	-1.15946	0.000216141	-2.33768e-10	-1.17256
226286194	chr2:226286194:C:A	2.8105e-11	-1.91665	-1.17012	3.37411e-05	-1.86109	-1.16868
226286472	chr2:226286472:A:G	2.37232e-10	-2.33768e-10	-0.953676	0.000263005	-2.33768e-10	-0.976312
226286575	chr2:226286575:T:C	4.04145e-11	-1.91911	-0.804418	6.56127e-05	-1.6079	-0.756812
226286615	chr2:226286615:C:T	1.89788e-10	-2.33768e-10	-1.17681	0.000215349	-2.33768e-10	-1.17622
226287477	chr2:226287477:C:A	2.27464e-10	-2.33768e-10	-0.995724	0.000264317	-2.33768e-10	-0.971337
226287991	chr2:226287991:G:A	2.37692e-10	-2.33768e-10	-0.951739	0.000270191	-2.33768e-10	-0.949355
226288296	chr2:226288296:C:T	1.91697e-10	-2.33768e-10	-1.1668	0.000220226	-2.33768e-10	-1.15383
226288553	chr2:226288553:T:C	2.4138e-10	-2.33768e-10	-0.936344	0.000267417	-2.33768e-10	-0.959677
226288803	chr2:226288803:T:C	2.73358e-10	-2.33768e-10	-0.811932	0.000306115	-2.33768e-10	-0.824524
226289191	chr2:226289191:A:G	9.19426e-11	-1.90155	-2.40076e-10	0.000101828	-1.9252	-2.40076e-10
226289468	chr2:226289468:A:G	4.46266e-11	-1.56843	-1.05595	3.62847e-05	-1.91934	-1.03775
226289530	chr2:226289530:T:C	4.84909e-11	-1.51659	-1.02475	3.74791e-05	-1.92406	-1.00064
226289795	chr2:226289795:A:T	3.31887e-11	-1.81558	-1.10492	4.4547e-05	-1.65515	-1.09679
226290235	chr2:226290235:ACAT:A	3.22255e-11	-1.92624	-1.02372	3.55967e-05	-1.91017	-1.06606
226291519	chr2:226291519:G:A	2.00875e-10	-2.33768e-10	-1.12003	0.000230933	-2.33768e-10	-1.10636
226291649	chr2:226291649:G:C	1.93859e-10	-2.33768e-10	-1.15558	0.000220288	-2.33768e-10	-1.15355
226291946	chr2:226291946:C:T	4.06349e-11	-1.54355	-1.17453	3.14085e-05	-1.92607	-1.17534
226292014	chr2:226292014:C:T	4.54088e-11	-1.58427	-1.02274	3.76564e-05	-1.91846	-1.00152
226292358	chr2:226292358:G:T	2.46252e-10	-2.33768e-10	-0.916359	0.000272578	-2.33768e-10	-0.940559
226292493	chr2:226292493:A:G	5.97117e-11	-1.53247	-0.800717	4.64258e-05	-1.92259	-0.788041
226293442	chr2:226293442:G:C	3.16306e-11	-1.92324	-1.04535	5.99929e-05	-1.41819	-1.03607
226293522	chr2:226293522:A:G	4.24831e-10	0.670327	-1.04135	9.41643e-05	-0.937359	-1.06609
226293682	chr2:226293682:T:C	3.31448e-11	-1.92213	-0.9997	6.13079e-05	-1.44357	-0.989004
226294461	chr2:226294461:G:A	4.67512e-11	-1.4055	-1.17238	3.19054e-05	-1.9151	-1.17061
226294628	chr2:226294628:T:C	5.09821e-11	-1.66441	-0.826829	0.000198755	-0.41784	-0.838574
226294646	chr2:226294646:C:G	2.50298e-10	-2.33768e-10	-0.900062	0.000292701	-2.33768e-10	-0.869334
226295120	chr2:226295120:C:T	1.11327e-10	-1.71025	-2.40076e-10	0.000177395	-1.37011	-2.40076e-10
226295151	chr2:226295151:G:A	4.92527e-11	-1.46062	-1.06513	3.57937e-05	-1.92633	-1.04439
226295635	chr2:226295635:T:C	1.89383e-10	-2.33768e-10	-1.17894	0.000214707	-2.33768e-10	-1.17921
226295731	chr2:226295731:A:G	2.23401e-10	-2.33768e-10	-1.01375	0.000259807	-2.33768e-10	-0.988548
226296031	chr2:226296031:G:T	1.97639e-10	-2.33768e-10	-1.13628	0.000226233	-2.33768e-10	-1.12692
226296241	chr2:226296241:A:T	2.6593e-10	-2.33768e-10	-0.839483	0.000316309	-2.33768e-10	-0.791766
226296422	chr2:226296422:A:G	5.19034e-11	-1.29421	-1.17912	3.52004e-05	-1.81217	-1.17526
226296541	chr2:226296541:G:A	2.26964e-10	-2.33768e-10	-0.997923	0.00025433	-2.33768e-10	-1.00985
226296591	chr2:226296591:CTCTT:C	9.72481e-11	-1.84545	-2.40076e-10	0.000102816	-1.91554	-2.40076e-10
226296601	chr2:226296601:T:C	1.89755e-10	-2.33768e-10	-1.17698	0.000214973	-2.33768e-10	-1.17797
226297158	chr2:226297158:A:G	2.5984e-10	-2.33768e-10	-0.862651	0.000308571	-2.33768e-10	-0.816533
226298137	chr2:226298137:T:A	3.17162e-11	-1.91683	-1.04906	5.61317e-05	-1.48066	-1.04013
226298212	chr2:226298212:C:T	1.99535e-10	-2.33768e-10	-1.12673	0.000224469	-2.33768e-10	-1.13475
226298239	chr2:226298239:TAAG:T	1.89471e-10	-2.33768e-10	-1.17848	0.000214613	-2.33768e-10	-1.17965
226298263	chr2:226298263:G:A	4.42576e-11	-1.56297	-1.06972	3.56695e-05	-1.92165	-1.05254
226298326	chr2:226298326:G:A	2.11808e-10	-2.33768e-10	-1.06704	0.000226105	-2.33768e-10	-1.12749
226298426	chr2:226298426:T:A	4.84276e-11	-1.41997	-1.12268	4.04858e-05	-1.73608	-1.11145
226298780	chr2:226298780:C:T	1.94482e-10	-2.33768e-10	-1.15237	0.000216011	-2.33768e-10	-1.17315
226298909	chr2:226298909:C:T	3.23678e-11	-1.92628	-1.01927	3.55475e-05	-1.91588	-1.06173
226298967	chr2:226298967:T:A	3.09778e-11	-1.92387	-1.06557	3.39603e-05	-1.92206	-1.10123
226299164	chr2:226299164:T:A	1.43434e-10	-1.45684	-2.40076e-10	0.000101861	-1.92487	-2.40076e-10
226299311	chr2:226299311:GA:G	5.11442e-11	-1.54419	-0.94388	3.92065e-05	-1.92582	-0.953824
226299331	chr2:226299331:T:C	2.11788e-10	-2.33768e-10	-1.06713	0.000235652	-2.33768e-10	-1.08613
226299721	chr2:226299721:C:T	5.02102e-11	-1.33007	-1.17643	3.14055e-05	-1.92207	-1.17943
226299808	chr2:226299808:A:G	3.25849e-11	-1.92087	-1.01799	3.52583e-05	-1.9246	-1.06118
226299937	chr2:226299937:G:A	4.63762e-11	-1.50537	-1.08055	3.51104e-05	-1.92583	-1.06415
226300018	chr2:226300018:C:T	1.99468e-10	-2.33768e-10	-1.12706	0.000224424	-2.33768e-10	-1.13495
226300046	chr2:226300046:C:T	3.20671e-11	-1.85304	-1.10185	3.68301e-05	-1.82036	-1.12181
226300278	chr2:226300278:G:A	6.45763e-11	-1.29583	-0.95904	3.64113e-05	-1.91925	-1.03435
226300451	chr2:226300451:A:G	2.00212e-10	-2.33768e-10	-1.12334	0.000223557	-2.33768e-10	-1.13882
226304325	chr2:226304325:T:C	4.01151e-10	-2.33768e-10	-0.428377	0.000477162	-2.33768e-10	-0.380628
226304528	chr2:226304528:T:C	1.98374e-10	-2.33768e-10	-1.13256	0.000217761	-2.33768e-10	-1.16509
226306887	chr2:226306887:T:C	5.64375e-11	-1.44872	-0.940866	4.08618e-05	-1.92631	-0.91198
226306893	chr2:226306893:T:C	1.89858e-10	-2.33768e-10	-1.17644	0.000215456	-2.33768e-10	-1.17573
226307529	chr2:226307529:C:T	1.92741e-10	-2.33768e-10	-1.16137	0.000216385	-2.33768e-10	-1.17143
226307807	chr2:226307807:T:C	1.94957e-10	-2.33768e-10	-1.14994	0.000216752	-2.33768e-10	-1.16973
226308088	chr2:226308088:C:T	2.46938e-10	-2.33768e-10	-0.913579	0.000283151	-2.33768e-10	-0.902505
226308237	chr2:226308237:T:C	2.08204e-10	-2.33768e-10	-1.0842	0.000224716	-2.33768e-10	-1.13365
226308295	chr2:226308295:A:G	4.60223e-11	-1.42758	-1.16601	3.90725e-05	-1.72598	-1.15708
226309497	chr2:226309497:T:A	7.38257e-10	1.21883	-1.03725	0.000142888	-0.52277	-1.06366
226309594	chr2:226309594:C:T	5.00882e-11	-1.39195	-1.11698	3.88302e-05	-1.78805	-1.10124
226309661	chr2:226309661:C:G	3.52953e-11	-1.83037	-1.02859	4.23725e-05	-1.73137	-1.07062
226309741	chr2:226309741:T:A	5.08334e-11	-1.91493	-0.57923	8.22092e-05	-1.51563	-0.623589
226309745	chr2:226309745:G:A	4.83313e-11	-1.44756	-1.09708	3.44647e-05	-1.92588	-1.08267
226310193	chr2:226310193:A:G	3.94604e-11	-1.92424	-0.823174	7.03275e-05	-1.42711	-0.868216
226310267	chr2:226310267:A:C	5.52901e-11	-1.33813	-1.07199	3.93435e-05	-1.8056	-1.07055
226310512	chr2:226310512:A:G	1.90485e-10	-2.33768e-10	-1.17314	0.000214881	-2.33768e-10	-1.1784
226310583	chr2:226310583:A:G	1.89973e-10	-2.33768e-10	-1.17583	0.00021467	-2.33768e-10	-1.17938
226312359	chr2:226312359:T:G	1.90539e-10	-2.33768e-10	-1.17286	0.000214902	-2.33768e-10	-1.1783
226312486	chr2:226312486:G:C	6.12575e-11	-1.3008	-1.00683	4.13588e-05	-1.8213	-1.00491
226312520	chr2:226312520:C:A	5.5161e-11	-1.29319	-1.11927	3.7103e-05	-1.83064	-1.10414
226312907	chr2:226312907:C:T	1.93928e-10	-2.33768e-10	-1.15523	0.000218771	-2.33768e-10	-1.16046
226313111	chr2:226313111:C:T	9.17211e-11	-1.90396	-2.40076e-10	0.000107757	-1.86861	-2.40076e-10
226313552	chr2:226313552:G:A	1.92411e-10	-2.33768e-10	-1.16308	0.000215986	-2.33768e-10	-1.17327
226313795	chr2:226313795:T:C	2.05534e-10	-2.33768e-10	-1.09711	0.000222627	-2.33768e-10	-1.14299
226314006	chr2:226314006:G:A	7.25525e-11	-1.58459	-0.553818	0.000323327	-0.249347	-0.520473
226314010	chr2:226314010:T:C	5.53687e-11	-1.40623	-1.00247	3.82466e-05	-1.92506	-0.97937
226314914	chr2:226314914:C:G	4.97358e-11	-1.456	-1.05999	3.58047e-05	-1.92607	-1.04434
226315173	chr2:226315173:C:T	5.19368e-11	-1.43103	-1.04166	3.65421e-05	-1.92512	-1.0249
226315285	chr2:226315285:A:G	2.04581e-10	-2.33768e-10	-1.10175	0.000229758	-2.33768e-10	-1.11146
226315339	chr2:226315339:A:G	5.16007e-11	-1.43223	-1.04695	3.63451e-05	-1.92495	-1.03048
226315682	chr2:226315682:A:G	4.1341e-11	-1.92467	-0.776195	7.4296e-05	-1.41616	-0.824268
226315903	chr2:226315903:G:T	4.88262e-11	-1.45008	-1.08437	3.48967e-05	-1.9258	-1.07029
226316747	chr2:226316747:G:A	2.53272e-10	-2.33768e-10	-0.888251	0.000299374	-2.33768e-10	-0.846793
226317803	chr2:226317803:A:C	1.49542e-10	-0.487063	-0.928078	0.000844616	1.17753	-0.987136
226318264	chr2:226318264:T:C	1.92893e-10	-2.33768e-10	-1.16058	0.000219956	-2.33768e-10	-1.15506
226318525	chr2:226318525:C:T	2.3941e-10	-2.33768e-10	-0.944539	0.000281202	-2.33768e-10	-0.909412
226318530	chr2:226318530:G:A	2.96307e-11	-1.9244	-1.1095	0.000112525	-0.725816	-1.0995
226319515	chr2:226319515:C:T	9.0081e-11	-1.92201	-2.40076e-10	0.000122524	-1.74018	-2.40076e-10
226319646	chr2:226319646:T:A	1.91269e-10	-2.33768e-10	-1.16903	0.000216469	-2.33768e-10	-1.17104
226319722	chr2:226319722:A:G	1.22227e-10	-1.5296	-0.0872374	8.86125e-05	-1.86874	-0.195476
226319915	chr2:226319915:C:T	3.33747e-11	-1.92026	-0.994664	0.000125953	-0.731769	-0.980809
226320253	chr2:226320253:G:T	2.02833e-10	-2.33768e-10	-1.11033	0.000225877	-2.33768e-10	-1.1285
226320899	chr2:226320899:T:C	1.89782e-10	-2.33768e-10	-1.17684	0.000216508	-2.33768e-10	-1.17086
226321033	chr2:226321033:T:C	2.9828e-11	-1.92628	-1.10099	3.84979e-05	-1.78619	-1.11169
226321048	chr2:226321048:G:A	7.69628e-11	-0.992357	-1.08704	4.84732e-05	-1.58851	-1.07897
226322163	chr2:226322163:C:G	2.01908e-10	-2.33768e-10	-1.1149	0.000229684	-2.33768e-10	-1.11178
226323101	chr2:226323101:AT:A	2.13514e-10	-2.33768e-10	-1.05901	0.00024955	-2.33768e-10	-1.02883
226323740	chr2:226323740:A:G	2.06321e-10	-2.33768e-10	-1.09328	0.000234862	-2.33768e-10	-1.08949
226323910	chr2:226323910:A:G	7.12611e-11	-1.1502	-1.00616	4.63942e-05	-1.71539	-0.995919
226324091	chr2:226324091:G:C	2.03486e-10	-2.33768e-10	-1.10712	0.000231558	-2.33768e-10	-1.10365
226324156	chr2:226324156:A:G	2.36997e-10	-2.33768e-10	-0.954668	0.000279792	-2.33768e-10	-0.914437
226324262	chr2:226324262:A:G	2.23105e-10	-2.33768e-10	-1.01507	0.000262091	-2.33768e-10	-0.979793
226324939	chr2:226324939:C:T	2.17488e-10	-2.33768e-10	-1.04057	0.000254717	-2.33768e-10	-1.00833
226325200	chr2:226325200:G:A	1.97177e-10	-2.33768e-10	-1.13861	0.00022916	-2.33768e-10	-1.11406
226325237	chr2:226325237:T:G	2.70802e-10	-2.33768e-10	-0.821329	0.000290967	-2.33768e-10	-0.875274
226325239	chr2:226325239:T:C	9.05839e-11	-1.36526	-0.551177	6.40944e-05	-1.83127	-0.55686
226325464	chr2:226325464:A:G	1.44008e-10	-1.45284	-2.40076e-10	0.000121347	-1.74983	-2.40076e-10
226325491	chr2:226325491:G:A	2.18343e-10	-2.33768e-10	-1.03665	0.000240189	-2.33768e-10	-1.06706
226325918	chr2:226325918:A:G	2.18635e-10	-2.33768e-10	-1.03531	0.000252144	-2.33768e-10	-1.01848
226325957	chr2:226325957:T:C	4.57312e-11	-1.55117	-1.04876	3.76018e-05	-1.90442	-1.01702
226325988	chr2:226325988:T:G	1.90985e-10	-2.33768e-10	-1.17052	0.00021996	-2.33768e-10	-1.15504
226326053	chr2:226326053:A:G	2.29838e-10	-2.33768e-10	-0.985343	0.000271833	-2.33768e-10	-0.943297
226326089	chr2:226326089:A:T	1.62716e-10	-1.33071	-2.40076e-10	0.000117208	-1.78454	-2.40076e-10
226326269	chr2:226326269:G:T	4.24798e-11	-1.49534	-1.17835	3.36502e-05	-1.86566	-1.16681
226327024	chr2:226327024:T:G	2.73973e-10	-2.33768e-10	-0.809686	0.000327441	-2.33768e-10	-0.757179
226327253	chr2:226327253:G:A	4.16839e-10	-2.33768e-10	-0.390015	0.00049015	-2.33768e-10	-0.353774
226327280	chr2:226327280:C:G	2.49562e-10	-2.33768e-10	-0.903009	0.000278735	-2.33768e-10	-0.918225
226327430	chr2:226327430:C:A	6.20061e-11	-1.25702	-1.03846	4.32656e-05	-1.77602	-1.00511
226327581	chr2:226327581:G:A	5.88872e-11	-1.20976	-1.13733	4.07519e-05	-1.70722	-1.13376
226327630	chr2:226327630:A:G	2.62007e-10	-2.33768e-10	-0.854343	0.000282284	-2.33768e-10	-0.905571
226327683	chr2:226327683:G:T	2.11834e-10	-2.33768e-10	-1.06691	0.000236555	-2.33768e-10	-1.0823
226327778	chr2:226327778:C:T	2.74515e-10	-2.33768e-10	-0.80771	0.000330466	-2.33768e-10	-0.747982
226327865	chr2:226327865:T:A	2.16102e-10	-2.33768e-10	-1.04697	0.000249056	-2.33768e-10	-1.03081
226328283	chr2:226328283:A:G	3.48503e-10	-2.33768e-10	-0.569068	0.000391535	-2.33768e-10	-0.57841
226328518	chr2:226328518:C:A	1.95982e-10	-2.33768e-10	-1.14469	0.000225378	-2.33768e-10	-1.13071
226328545	chr2:226328545:G:C	3.40341e-10	-2.33768e-10	-0.592768	0.000413655	-2.33768e-10	-0.523452
226328777	chr2:226328777:T:A	3.34251e-10	-2.33768e-10	-0.610824	0.000388079	-2.33768e-10	-0.587277
226328810	chr2:226328810:A:G	6.16955e-11	-1.17217	-1.12834	4.19819e-05	-1.68683	-1.12441
226328818	chr2:226328818:A:C	6.93997e-11	-1.31076	-0.872075	5.22487e-05	-1.76481	-0.827663
226328936	chr2:226328936:T:C	2.43569e-10	-2.33768e-10	-0.927316	0.00026028	-2.33768e-10	-0.986728
226328945	chr2:226328945:C:A	2.75852e-10	-2.33768e-10	-0.802853	0.000308362	-2.33768e-10	-0.817212
226329282	chr2:226329282:C:T	2.0903e-10	-1.08024	-2.40076e-10	0.000454486	-0.429319	-2.40076e-10
226329621	chr2:226329621:C:T	4.69972e-11	-1.49324	-1.07939	3.70086e-05	-1.86361	-1.07373
226329914	chr2:226329914:C:A	4.79638e-11	-1.47123	-1.08104	3.72316e-05	-1.8559	-1.07543
226330199	chr2:226330199:AT:A	3.19023e-10	-2.33768e-10	-0.657452	0.000340363	-2.33768e-10	-0.718472
226330281	chr2:226330281:T:A	2.95138e-10	-2.33768e-10	-0.735274	0.000324117	-2.33768e-10	-0.767382
226330287	chr2:226330287:T:C	2.77787e-10	-2.33768e-10	-0.795861	0.000297899	-2.33768e-10	-0.851731
226330448	chr2:226330448:T:C	2.90356e-10	-2.33768e-10	-0.751607	0.000348569	-2.33768e-10	-0.694648
226330630	chr2:226330630:C:T	2.03034e-10	-2.33768e-10	-1.10934	0.000220724	-2.33768e-10	-1.15157
226330775	chr2:226330775:T:C	4.56483e-11	-1.52168	-1.08007	3.65241e-05	-1.87614	-1.07437
226330801	chr2:226330801:T:C	2.84076e-11	-1.9254	-1.15066	3.59528e-05	-1.8073	-1.15898
226330968	chr2:226330968:T:C	2.98618e-10	-2.33768e-10	-0.723552	0.000322303	-2.33768e-10	-0.772995
226331033	chr2:226331033:ACTCTTGGTTC:A	5.70306e-11	-1.88404	-0.495084	0.000115842	-1.27889	-0.517364
226331059	chr2:226331059:T:C	2.48201e-10	-2.33768e-10	-0.908479	0.000264527	-2.33768e-10	-0.970543
226331387	chr2:226331387:T:C	2.49148e-10	-2.33768e-10	-0.90467	0.000265554	-2.33768e-10	-0.966667
226331901	chr2:226331901:C:T	1.9266e-10	-2.33768e-10	-1.16179	0.000217626	-2.33768e-10	-1.16571
226331921	chr2:226331921:C:T	1.09288e-10	-1.72873	-2.40076e-10	0.00010785	-1.86775	-2.40076e-10
226332208	chr2:226332208:A:T	1.91075e-10	-2.33768e-10	-1.17005	0.00022012	-2.33768e-10	-1.15431
226332882	chr2:226332882:A:C	6.09742e-11	-1.90735	-0.40492	0.000132631	-1.23154	-0.429373
226333428	chr2:226333428:A:T	9.60669e-11	-1.85767	-2.40076e-10	0.000138203	-1.61976	-2.40076e-10
226333442	chr2:226333442:G:A	3.59082e-11	-1.85805	-0.983699	0.000168641	-0.521705	-0.89901
226333531	chr2:226333531:A:G	2.86693e-10	-2.33768e-10	-0.764303	0.000346235	-2.33768e-10	-0.701369
226334235	chr2:226334235:T:C	2.37924e-10	-2.33768e-10	-0.950765	0.000264121	-2.33768e-10	-0.97208
226334267	chr2:226334267:G:A	2.9267e-11	-1.90407	-1.14218	3.37199e-05	-1.87894	-1.15146
226334547	chr2:226334547:G:T	3.33586e-11	-1.89077	-1.02463	3.96315e-05	-1.80015	-1.06871
226334972	chr2:226334972:A:ACACACACACT	4.65668e-10	-2.33768e-10	-0.279243	0.000489653	-2.33768e-10	-0.354789
226334973	chr2:226334973:C:G	1.80132e-10	-1.22903	-2.40076e-10	0.000350341	-0.689579	-2.40076e-10
226335352	chr2:226335352:T:C	2.28604e-10	-2.33768e-10	-0.990723	0.000264619	-2.33768e-10	-0.970193
226335617	chr2:226335617:C:T	3.2298e-10	-2.33768e-10	-0.645125	0.000359993	-2.33768e-10	-0.6624
226335802	chr2:226335802:C:T	1.14946e-10	-0.520829	-1.15743	3.30907e-05	-1.8704	-1.17884
226335924	chr2:226335924:G:T	2.18599e-10	-2.33768e-10	-1.03548	0.000256198	-2.33768e-10	-1.00253
226336368	chr2:226336368:A:G	2.18235e-10	-2.33768e-10	-1.03715	0.000255728	-2.33768e-10	-1.00437
226336391	chr2:226336391:T:C	5.99357e-11	-1.91895	-0.41049	0.000175335	-1.19283	-0.188961
226336796	chr2:226336796:T:C	6.89448e-10	-2.33768e-10	0.113175	0.000866936	-2.33768e-10	0.21648
226336801	chr2:226336801:TTATAA:T	2.76422e-10	-2.33768e-10	-0.800787	0.00030381	-2.33768e-10	-0.832084
226336818	chr2:226336818:T:C	8.21495e-11	-1.92612	-0.0880511	0.000234307	-1.32494	0.23309
226336993	chr2:226336993:C:G	5.5301e-11	-1.34252	-1.0674	3.58768e-05	-1.91676	-1.05164
226337536	chr2:226337536:G:A	8.73727e-11	-1.92604	-0.0264984	0.000252414	-1.32061	0.303198
226337542	chr2:226337542:G:A	1.497e-10	-0.234696	-1.17939	3.27365e-05	-1.88035	-1.17964
226337556	chr2:226337556:G:A	1.55714e-10	-0.195109	-1.17959	3.29605e-05	-1.87365	-1.17952
226338090	chr2:226338090:C:G	9.45648e-11	-1.87343	-2.40076e-10	0.000139289	-1.61193	-2.40076e-10
226338126	chr2:226338126:G:A	2.88465e-10	-2.33768e-10	-0.758141	0.000343512	-2.33768e-10	-0.709263
226338402	chr2:226338402:G:A	1.01726e-10	-0.63272	-1.16771	3.3811e-05	-1.84817	-1.17953
226338484	chr2:226338484:G:A	4.7686e-11	-1.48541	-1.07266	5.79886e-05	-1.38225	-1.10599
226338924	chr2:226338924:A:G	2.14287e-10	-2.33768e-10	-1.0554	0.000249747	-2.33768e-10	-1.02804
226339288	chr2:226339288:A:C	5.40037e-11	-1.25673	-1.17694	3.93418e-05	-1.70034	-1.17586
226339385	chr2:226339385:G:A	3.63724e-11	-1.8535	-0.975402	4.9046e-05	-1.70106	-0.954669
226339401	chr2:226339401:AAC:A	1.73284e-10	-0.198528	-1.06926	3.62006e-05	-1.87516	-1.08425
226339569	chr2:226339569:G:A	4.54998e-11	-1.43945	-1.16556	4.18888e-05	-1.6464	-1.16707
226339730	chr2:226339730:T:G	2.88667e-10	-2.33768e-10	-0.757441	0.000316404	-2.33768e-10	-0.791467
226339792	chr2:226339792:AT:A	2.45868e-10	-2.33768e-10	-0.91792	0.000267128	-2.33768e-10	-0.960757
226339933	chr2:226339933:T:C	8.7174e-11	-1.92382	-0.0309878	0.000266328	-1.26208	0.298317
226339964	chr2:226339964:T:C	2.18195e-10	-2.33768e-10	-1.03733	0.000255674	-2.33768e-10	-1.00458
226340297	chr2:226340297:G:A	8.22155e-11	-1.92443	-0.0889433	0.000246619	-1.27305	0.232411
226340422	chr2:226340422:C:T	5.73142e-11	-1.91726	-0.456909	0.000169075	-1.17655	-0.24159
226340804	chr2:226340804:C:T	1.1423e-10	-1.6845	-2.40076e-10	0.00010651	-1.88025	-2.40076e-10
226340889	chr2:226340889:A:G	1.47656e-10	-1.44151	0.0136766	0.000116473	-1.92336	0.132536
226341061	chr2:226341061:G:A	2.18269e-10	-2.33768e-10	-1.03699	0.000255769	-2.33768e-10	-1.00421
226341067	chr2:226341067:A:G	1.83781e-10	-0.0301873	-1.17878	3.41093e-05	-1.85031	-1.1686
226341186	chr2:226341186:TA:T	9.08855e-11	-1.91312	-2.40076e-10	0.000112685	-1.82389	-2.40076e-10
226341409	chr2:226341409:C:T	7.00287e-11	-1.26479	-0.909018	5.66519e-05	-1.61711	-0.894452
226341576	chr2:226341576:G:A	4.69137e-11	-1.50261	-1.07179	5.73212e-05	-1.39448	-1.10534
226341770	chr2:226341770:A:T	5.12288e-11	-1.30906	-1.17736	3.86917e-05	-1.71956	-1.1733
226341946	chr2:226341946:G:A	2.03246e-10	-2.33768e-10	-1.1083	0.000227786	-2.33768e-10	-1.12008
226341999	chr2:226341999:G:A	1.9116e-10	-2.33768e-10	-1.16961	0.000224507	-2.33768e-10	-1.13458
226342173	chr2:226342173:C:A	2.86512e-10	-2.33768e-10	-0.764935	0.000341056	-2.33768e-10	-0.716439
226342290	chr2:226342290:A:G	4.87435e-10	-2.33768e-10	-0.23356	0.000621536	-2.33768e-10	-0.116292
226342417	chr2:226342417:T:C	9.15241e-11	-1.90611	-2.40076e-10	0.000174347	-1.38744	-2.40076e-10
226342911	chr2:226342911:A:G	5.05855e-11	-1.32503	-1.17402	3.85739e-05	-1.72175	-1.17416
226343519	chr2:226343519:T:TC	5.09213e-11	-1.3187	-1.17373	3.80569e-05	-1.73111	-1.17829
226343802	chr2:226343802:G:T	4.79779e-11	-1.91301	-0.638969	0.000141686	-1.14544	-0.449434
226344192	chr2:226344192:A:C	3.65052e-10	-2.33768e-10	-0.522678	0.000434777	-2.33768e-10	-0.473651
226344225	chr2:226344225:A:G	6.37011e-11	-1.92601	-0.342502	0.000177745	-1.31008	-0.0580539
226344450	chr2:226344450:T:C	3.20978e-11	-1.92613	-1.0278	0.000123957	-0.73843	-0.990124
226344508	chr2:226344508:T:C	1.96034e-10	-2.33768e-10	-1.14443	0.000229839	-2.33768e-10	-1.11111
226344740	chr2:226344740:G:A	6.91774e-11	-1.32048	-0.865557	4.94907e-05	-1.69724	-0.949466
226345008	chr2:226345008:C:T	3.70738e-11	-1.9261	-0.883707	8.97816e-05	-1.30619	-0.744918
226345040	chr2:226345040:G:A	3.1332e-11	-1.92621	-1.05187	0.000121404	-0.731852	-1.01751
226345112	chr2:226345112:A:G	3.03189e-11	-1.83778	-1.17317	0.00016247	-0.278508	-1.17948
226345129	chr2:226345129:T:G	1.94836e-10	-2.33768e-10	-1.15056	0.000227865	-2.33768e-10	-1.11973
226345213	chr2:226345213:G:A	2.06252e-10	-2.33768e-10	-1.09362	0.000242936	-2.33768e-10	-1.05569
226345523	chr2:226345523:G:A	2.99598e-10	-2.33768e-10	-0.720273	0.000371009	-2.33768e-10	-0.63226
226345682	chr2:226345682:T:C	3.08462e-11	-1.9263	-1.0674	0.000120597	-0.721097	-1.03493
226345847	chr2:226345847:A:G	2.93735e-10	-2.33768e-10	-0.740038	0.000321766	-2.33768e-10	-0.774661
226346031	chr2:226346031:A:G	2.38259e-10	-2.33768e-10	-0.949359	0.00028145	-2.33768e-10	-0.908532
226346066	chr2:226346066:A:G	1.98095e-10	-2.33768e-10	-1.13397	0.000233195	-2.33768e-10	-1.09661
226346084	chr2:226346084:C:T	3.14587e-11	-1.92604	-1.048	0.000120225	-0.745848	-1.01327
226346194	chr2:226346194:T:G	1.99276e-10	-2.33768e-10	-1.12802	0.000235488	-2.33768e-10	-1.08683
226346222	chr2:226346222:A:C	2.84071e-10	-2.33768e-10	-0.773493	0.00031155	-2.33768e-10	-0.806925
226346373	chr2:226346373:G:A	1.96323e-10	-2.33768e-10	-1.14296	0.000230514	-2.33768e-10	-1.10817
226346494	chr2:226346494:C:T	3.54473e-10	-2.33768e-10	-0.552083	0.000451356	-2.33768e-10	-0.43623
226346741	chr2:226346741:A:G	1.97653e-10	-2.33768e-10	-1.13621	0.00023249	-2.33768e-10	-1.09964
226346965	chr2:226346965:A:T	1.96681e-10	-2.33768e-10	-1.14113	0.00023094	-2.33768e-10	-1.10633
226347198	chr2:226347198:C:T	3.80038e-11	-1.92413	-0.8609	9.73177e-05	-1.25332	-0.717186
226347279	chr2:226347279:G:A	2.98996e-10	-2.33768e-10	-0.722286	0.000370027	-2.33768e-10	-0.63491
226347677	chr2:226347677:A:T	2.67527e-10	-2.33768e-10	-0.833495	0.000318996	-2.33768e-10	-0.783305
226347792	chr2:226347792:T:C	3.82704e-11	-1.92472	-0.85332	9.71768e-05	-1.26404	-0.707916
226347915	chr2:226347915:T:C	2.57073e-10	-2.33768e-10	-0.873356	0.000288082	-2.33768e-10	-0.88524
226348354	chr2:226348354:G:A	5.66687e-11	-1.46984	-0.915659	6.81146e-05	-1.38187	-0.945421
226348687	chr2:226348687:T:C	1.99393e-10	-2.33768e-10	-1.12744	0.000235202	-2.33768e-10	-1.08804
226348932	chr2:226348932:T:TG	4.98003e-11	-1.4812	-1.03349	6.05752e-05	-1.37237	-1.07223
226348935	chr2:226348935:A:G	3.18259e-11	-1.92481	-1.03763	0.000126157	-0.709163	-1.00179
226349006	chr2:226349006:G:A	1.69611e-09	-2.33768e-10	1.01338	0.00186975	-2.33768e-10	0.985072
226349488	chr2:226349488:G:A	2.66126e-10	-2.33768e-10	-0.838747	0.000325656	-2.33768e-10	-0.762644
226349856	chr2:226349856:C:T	3.12069e-11	-1.92631	-1.05577	0.000125435	-0.69503	-1.02167
226350053	chr2:226350053:G:T	5.14654e-10	-2.33768e-10	-0.17922	0.000658568	-2.33768e-10	-0.0584172
226350362	chr2:226350362:T:C	1.10943e-09	-2.33768e-10	0.588882	0.00113307	-2.33768e-10	0.484201
226350413	chr2:226350413:G:T	6.08174e-11	-1.19228	-1.12256	3.90229e-05	-1.77729	-1.10705
226350490	chr2:226350490:A:G	1.85542e-10	-0.0618831	-1.13755	3.43463e-05	-1.85019	-1.1618
226351046	chr2:226351046:G:A	3.75453e-11	-1.90839	-0.888779	0.00017019	-0.596152	-0.815417
226351138	chr2:226351138:G:A	8.41534e-11	-0.811134	-1.17894	3.59283e-05	-1.79561	-1.17135
226351196	chr2:226351196:C:T	5.29639e-11	-1.30888	-1.14423	5.68992e-05	-1.34127	-1.16594
226351680	chr2:226351680:C:T	5.78681e-10	-2.33768e-10	-0.0619654	0.000726213	-2.33768e-10	0.0393586
226351880	chr2:226351880:T:A	5.54874e-10	-2.33768e-10	-0.103976	0.000695075	-2.33768e-10	-0.00446548
226351897	chr2:226351897:A:G	7.53299e-11	-0.921822	-1.17902	3.30908e-05	-1.86994	-1.1793
226352045	chr2:226352045:A:C	2.88391e-10	-2.33768e-10	-0.758399	0.000355788	-2.33768e-10	-0.674149
226352334	chr2:226352334:G:A	2.65472e-10	-2.33768e-10	-0.841205	0.000324691	-2.33768e-10	-0.765612
226352377	chr2:226352377:T:A	2.98747e-10	-2.33768e-10	-0.72312	0.000356503	-2.33768e-10	-0.672142
226352445	chr2:226352445:G:A	8.53811e-11	-0.796888	-1.1787	3.57576e-05	-1.79973	-1.172
226354523	chr2:226354523:C:T	1.893e-10	-2.33768e-10	-1.17938	0.000215469	-2.33768e-10	-1.17567
226354817	chr2:226354817:G:C	2.69351e-10	-2.33768e-10	-0.826701	0.000311753	-2.33768e-10	-0.806273
226355702	chr2:226355702:A:G	1.18731e-10	-0.466587	-1.17927	3.33578e-05	-1.88104	-1.16015
226355762	chr2:226355762:G:T	4.06914e-11	-1.54422	-1.17248	3.40322e-05	-1.85376	-1.16742
226356122	chr2:226356122:T:C	5.00764e-11	-1.37354	-1.13563	5.36794e-05	-1.40478	-1.16068
226356547	chr2:226356547:T:C	1.03929e-10	-0.599465	-1.17954	3.41909e-05	-1.8539	-1.16263
226356564	chr2:226356564:CT:C	4.79735e-10	0.692736	-0.942218	4.68306e-05	-1.72649	-0.975462
226357169	chr2:226357169:T:C	4.98568e-11	-1.46828	-1.04528	5.36369e-05	-1.48827	-1.07798
226357247	chr2:226357247:G:A	2.60356e-10	-2.33768e-10	-0.860666	0.000317974	-2.33768e-10	-0.786517
226357442	chr2:226357442:G:A	4.68747e-11	-1.41531	-1.15993	5.08251e-05	-1.44501	-1.17509
226358445	chr2:226358445:G:T	9.50777e-11	-0.688556	-1.17947	3.49651e-05	-1.83198	-1.16215
226358607	chr2:226358607:G:T	1.02619e-10	-0.616124	-1.17557	3.49168e-05	-1.84981	-1.1457
226359035	chr2:226359035:C:T	3.79136e-11	-1.92092	-0.866484	0.000154533	-0.718234	-0.789843
226359175	chr2:226359175:G:A	1.02868e-10	-0.610432	-1.17884	3.44662e-05	-1.85086	-1.15765
226359528	chr2:226359528:G:A	7.58798e-11	-0.916393	-1.17717	3.30507e-05	-1.8762	-1.17425
226359908	chr2:226359908:T:C	2.95599e-09	-2.33768e-10	1.56887	0.00335857	-2.33768e-10	1.57079
226359995	chr2:226359995:C:T	5.05521e-10	-2.33768e-10	-0.197127	0.000627473	-2.33768e-10	-0.106785
226360105	chr2:226360105:C:T	5.64993e-10	-2.33768e-10	-0.0859035	0.000708618	-2.33768e-10	0.0148318
226360212	chr2:226360212:T:C	3.68613e-10	0.649384	-1.16235	3.84109e-05	-1.72752	-1.17262
226361082	chr2:226361082:C:T	3.78565e-11	-1.76162	-1.02729	0.000108552	-0.798922	-1.06233
226361196	chr2:226361196:C:T	2.70304e-10	-2.33768e-10	-0.82317	0.00033126	-2.33768e-10	-0.745581
226361467	chr2:226361467:G:A	3.77496e-11	-1.92359	-0.868152	0.000146099	-0.76645	-0.797753
226361901	chr2:226361901:C:T	1.93032e-10	-2.33768e-10	-1.15986	0.000217705	-2.33768e-10	-1.16535
226362337	chr2:226362337:T:G	1.93518e-10	-2.33768e-10	-1.15735	0.000218071	-2.33768e-10	-1.16367
226362397	chr2:226362397:T:C	4.97823e-11	-1.35314	-1.16192	5.37955e-05	-1.38723	-1.17607
226362834	chr2:226362834:A:G	1.09267e-10	-0.550084	-1.17884	3.39959e-05	-1.8646	-1.15765
226363088	chr2:226363088:G:A	2.37532e-10	-0.752105	-0.200308	0.000192884	-1.17841	-0.107985
226363535	chr2:226363535:T:C	6.23013e-11	-1.85445	-0.43628	0.00012184	-1.29582	-0.449964
226363705	chr2:226363705:A:G	2.71595e-10	-2.33768e-10	-0.818405	0.000333135	-2.33768e-10	-0.739938
226364915	chr2:226364915:C:T	9.92548e-11	-1.82503	-2.40076e-10	0.000101794	-1.92553	-2.40076e-10
226366108	chr2:226366108:G:A	4.15222e-10	0.529586	-0.923488	4.55567e-05	-1.77169	-0.957834
226366181	chr2:226366181:T:A	4.82287e-11	-1.38117	-1.16559	5.22793e-05	-1.41429	-1.1776
226366272	chr2:226366272:G:A	9.93095e-11	-0.645633	-1.17884	3.4792e-05	-1.84145	-1.15765
226366354	chr2:226366354:G:T	4.90982e-10	-2.33768e-10	-0.226308	0.000606952	-2.33768e-10	-0.140036
226366435	chr2:226366435:A:G	4.82854e-11	-1.38177	-1.16382	5.23262e-05	-1.4141	-1.17689
226366443	chr2:226366443:C:T	1.20579e-10	-1.63041	-2.40076e-10	0.000114376	-1.80899	-2.40076e-10
226366556	chr2:226366556:C:T	2.49699e-10	-2.33768e-10	-0.90246	0.000295998	-2.33768e-10	-0.858133
226366663	chr2:226366663:C:T	4.75998e-10	-2.33768e-10	-0.257302	0.00058767	-2.33768e-10	-0.17232
226366847	chr2:226366847:G:C	3.51633e-11	-1.71769	-1.14503	0.000217975	0.00733112	-1.17144
226367164	chr2:226367164:G:T	2.58222e-10	-2.33768e-10	-0.868895	0.000314998	-2.33768e-10	-0.795919
226367248	chr2:226367248:G:A	1.5819e-10	-1.35892	-2.40076e-10	0.000133965	-1.65091	-2.40076e-10
226367298	chr2:226367298:T:G	1.28412e-10	-0.393036	-1.17444	3.46089e-05	-1.86359	-1.14079
226367331	chr2:226367331:T:G	2.77203e-11	-1.92432	-1.17623	8.68722e-05	-0.905103	-1.17894
226367476	chr2:226367476:T:C	1.11791e-10	-0.527165	-1.17892	3.46785e-05	-1.83229	-1.17007
226367596	chr2:226367596:A:G	1.152e-10	-0.497416	-1.17863	3.43737e-05	-1.84033	-1.17086
226368497	chr2:226368497:T:C	3.12592e-10	-2.33768e-10	-0.677819	0.000389189	-2.33768e-10	-0.58442
226369069	chr2:226369069:G:A	3.57624e-11	-1.92584	-0.919983	0.000116183	-0.799615	-0.9937
226369152	chr2:226369152:ACAGGTGTAAAC:A	7.83019e-10	0.240441	-2.40076e-10	0.000526636	-0.281976	-2.40076e-10
226369382	chr2:226369382:G:A	2.04876e-10	-2.33768e-10	-1.10031	0.000229676	-2.33768e-10	-1.11181
226369762	chr2:226369762:A:G	3.29151e-10	-2.33768e-10	-0.626199	0.000252177	-2.33768e-10	-1.01835
226369920	chr2:226369920:G:A	4.34436e-11	-1.92381	-0.727446	0.000118471	-0.944742	-0.829073
226370229	chr2:226370229:G:A	1.2198e-10	-0.604961	-1.01389	3.81517e-05	-1.84125	-1.06567
226370308	chr2:226370308:G:A	4.33638e-11	-1.92594	-0.727152	0.000125842	-0.884325	-0.829135
226370592	chr2:226370592:G:A	3.65484e-11	-1.89915	-0.924928	8.01001e-05	-1.12978	-1.03542
226371255	chr2:226371255:G:A	1.98249e-10	-2.33768e-10	-1.13319	0.000233647	-2.33768e-10	-1.09467
226371265	chr2:226371265:A:C	5.03971e-11	-1.42025	-1.08253	5.23417e-05	-1.45825	-1.13245
226371487	chr2:226371487:A:G	3.26793e-10	-2.33768e-10	-0.633388	0.00038943	-2.33768e-10	-0.5838
226372326	chr2:226372326:G:A	2.77403e-10	-2.33768e-10	-0.797244	0.00030365	-2.33768e-10	-0.832609
226372461	chr2:226372461:A:G	3.20171e-10	-2.33768e-10	-0.653862	0.000399999	-2.33768e-10	-0.557024
226372622	chr2:226372622:C:T	3.27527e-10	-2.33768e-10	-0.631147	0.000415049	-2.33768e-10	-0.520088
226372713	chr2:226372713:T:C	2.74763e-10	-2.33768e-10	-0.806806	0.000230473	-2.33768e-10	-1.10835
226372952	chr2:226372952:G:A	1.90369e-10	-2.33768e-10	-1.17375	0.000219916	-2.33768e-10	-1.15524
226373081	chr2:226373081:G:A	3.41651e-10	0.539534	-1.12846	3.97186e-05	-1.76193	-1.10473
226373269	chr2:226373269:G:A	4.66768e-11	-1.92633	-0.653135	0.000139722	-0.845362	-0.763472
226373314	chr2:226373314:C:T	1.16819e-10	-0.629188	-1.0329	3.78309e-05	-1.83383	-1.08153
226374021	chr2:226374021:T:C	2.88117e-10	-2.33768e-10	-0.759351	0.000334358	-2.33768e-10	-0.736274
226374323	chr2:226374323:C:T	3.69235e-10	0.649755	-1.16104	3.74008e-05	-1.75144	-1.17535
226374358	chr2:226374358:A:G	2.7688e-10	-2.33768e-10	-0.799132	0.000303105	-2.33768e-10	-0.834408
226374544	chr2:226374544:C:T	1.19438e-10	-1.63992	-2.40076e-10	0.00010864	-1.86044	-2.40076e-10
226374706	chr2:226374706:G:A	1.96613e-10	-2.33768e-10	-1.14148	0.000230994	-2.33768e-10	-1.1061
226374886	chr2:226374886:A:C	9.40391e-11	-1.04602	-0.832985	4.00742e-05	-1.83621	-1.02154
226375218	chr2:226375218:T:C	5.75648e-10	0.824543	-0.891762	4.98432e-05	-1.70092	-0.93868
226375763	chr2:226375763:A:T	2.14221e-10	-2.33768e-10	-1.05571	0.000247736	-2.33768e-10	-1.03612
226376099	chr2:226376099:G:A	4.87626e-11	-1.92623	-0.609518	0.000142768	-0.820896	-0.766368
226376133	chr2:226376133:C:T	2.89082e-10	-2.33768e-10	-0.756007	0.000320757	-2.33768e-10	-0.777802
226376758	chr2:226376758:C:T	5.5706e-11	-1.91645	-0.486176	0.000199043	-0.593969	-0.660994
226376871	chr2:226376871:C:T	2.17753e-10	-2.33768e-10	-1.03936	0.000254695	-2.33768e-10	-1.00842
226377128	chr2:226377128:G:A	1.47116e-10	-0.395565	-1.03593	3.90823e-05	-1.83652	-1.0463
226377539	chr2:226377539:T:TGATCGA	2.8067e-10	-2.33768e-10	-0.785538	0.000314592	-2.33768e-10	-0.79721
226377613	chr2:226377613:T:C	1.41765e-10	-1.35167	-0.116875	7.78124e-05	-1.79556	-0.398624
226377774	chr2:226377774:G:A	1.10527e-10	-1.92529	0.207834	0.000194534	-1.32958	0.0517042
226378139	chr2:226378139:G:A	5.0229e-10	0.975074	-1.17861	4.2261e-05	-1.63242	-1.1722
226378647	chr2:226378647:CAGA:C	2.78292e-10	-2.33768e-10	-0.794046	0.000343051	-2.33768e-10	-0.710605
226379193	chr2:226379193:T:C	9.5137e-11	-1.91936	0.0519571	0.000153365	-1.42342	-0.092244
226379557	chr2:226379557:T:A	2.6773e-10	-2.33768e-10	-0.832737	0.000313419	-2.33768e-10	-0.800945
226379603	chr2:226379603:T:C	2.89661e-10	-2.33768e-10	-0.754004	0.000358626	-2.33768e-10	-0.666206
226379665	chr2:226379665:G:A	5.2615e-11	-1.92512	-0.534594	0.000167012	-0.727956	-0.702462
226379987	chr2:226379987:G:C	3.00643e-10	-2.33768e-10	-0.716794	0.000373501	-2.33768e-10	-0.625565
226380522	chr2:226380522:C:T	1.56343e-10	-0.215892	-1.15477	3.39097e-05	-1.8555	-1.16929
226381030	chr2:226381030:T:C	2.01618e-10	-2.33768e-10	-1.11634	0.000226019	-2.33768e-10	-1.12787
226381187	chr2:226381187:TC:T	1.78478e-10	-0.139849	-1.0984	3.94765e-05	-1.86525	-1.00753
226381192	chr2:226381192:C:T	1.81513e-10	-0.131484	-1.08991	3.99077e-05	-1.86666	-0.995258
226381194	chr2:226381194:T:A	9.01637e-11	-1.92109	-2.40076e-10	0.000108166	-1.86482	-2.40076e-10
226381206	chr2:226381206:C:T	1.43211e-10	-1.4584	-2.40076e-10	0.000246455	-1.04131	-2.40076e-10
226381663	chr2:226381663:T:C	6.28389e-10	0.961103	-0.94066	5.01659e-05	-1.65015	-0.982995
226381932	chr2:226381932:C:A	1.44697e-10	-1.35697	-0.0910988	7.98454e-05	-1.7919	-0.376496
226382256	chr2:226382256:T:C	1.94482e-10	-2.33768e-10	-1.15238	0.000219151	-2.33768e-10	-1.15873
226382269	chr2:226382269:G:C	3.76258e-10	0.678027	-1.17047	3.82813e-05	-1.72425	-1.17927
226382491	chr2:226382491:A:G	1.53113e-10	-1.39154	-2.40076e-10	0.000136169	-1.63459	-2.40076e-10
226382638	chr2:226382638:T:C	1.99534e-10	-2.33768e-10	-1.12673	0.000235665	-2.33768e-10	-1.08607
226382664	chr2:226382664:G:A	1.45422e-10	-1.17187	-0.271203	0.000115232	-1.34259	-0.458953
226382672	chr2:226382672:G:A	4.13472e-10	0.78152	-1.17965	3.98524e-05	-1.68685	-1.17645
226382727	chr2:226382727:C:G	1.52364e-10	-0.279239	-1.1172	3.63055e-05	-1.81379	-1.14273
226382750	chr2:226382750:T:C	1.53322e-10	-0.292801	-1.09737	3.67555e-05	-1.86156	-1.08264
226382836	chr2:226382836:T:C	2.20062e-10	-2.33768e-10	-1.02881	0.000226843	-2.33768e-10	-1.12423
226382886	chr2:226382886:A:G	1.42145e-10	-0.367125	-1.09874	3.73019e-05	-1.84538	-1.08407
226382929	chr2:226382929:C:T	1.53439e-10	-0.223159	-1.16625	3.37128e-05	-1.85455	-1.17606
226383021	chr2:226383021:T:C	1.30514e-10	-1.37008	-0.181155	7.43594e-05	-1.78644	-0.453131
226383068	chr2:226383068:A:G	1.08527e-10	-1.73572	-2.40076e-10	0.000182173	-1.34353	-2.40076e-10
226383175	chr2:226383175:T:C	2.20953e-10	-2.33768e-10	-1.02477	0.000227437	-2.33768e-10	-1.12161
226383254	chr2:226383254:G:A	1.94472e-10	-2.33768e-10	-1.15243	0.00021914	-2.33768e-10	-1.15877
226383477	chr2:226383477:TTA:T	1.9978e-10	-2.33768e-10	-1.1255	0.000224128	-2.33768e-10	-1.13627
226383874	chr2:226383874:C:T	1.89468e-10	-1.3692	0.190705	9.65915e-05	-1.77816	-0.19983
226383912	chr2:226383912:A:G	3.71796e-10	0.660691	-1.16506	3.84915e-05	-1.7266	-1.17145
226383996	chr2:226383996:G:A	3.80627e-10	0.682707	-1.1636	3.8766e-05	-1.72059	-1.17035
226384063	chr2:226384063:A:G	3.65233e-10	0.638968	-1.16115	3.83264e-05	-1.73391	-1.16844
226384602	chr2:226384602:T:TC	1.02256e-10	-1.79524	-2.40076e-10	0.00010212	-1.92233	-2.40076e-10
226385086	chr2:226385086:A:G	8.89937e-05	12.9805	-1.0991	3.95682e-05	-1.9197	-0.950759
226385157	chr2:226385157:G:A	2.18436e-10	-2.33768e-10	-1.03622	0.000243325	-2.33768e-10	-1.05409
226385176	chr2:226385176:G:C	1.65443e-10	-0.276563	-1.03752	3.93244e-05	-1.89542	-0.981224
226385226	chr2:226385226:G:A	2.16818e-10	-2.33768e-10	-1.04366	0.000215049	-2.33768e-10	-1.17762
226386146	chr2:226386146:C:T	2.65347e-10	-2.33768e-10	-0.841676	0.000317035	-2.33768e-10	-0.789473
226386201	chr2:226386201:A:G	2.29002e-10	-2.33768e-10	-0.988985	0.000254909	-2.33768e-10	-1.00758
226386379	chr2:226386379:C:G	8.97729e-11	-1.92543	-2.40076e-10	0.000111083	-1.83821	-2.40076e-10
226386558	chr2:226386558:T:G	1.75615e-10	-0.175853	-1.07857	3.79478e-05	-1.92394	-0.988338
226386683	chr2:226386683:G:T	2.12587e-10	-2.33768e-10	-1.06337	0.00025494	-2.33768e-10	-1.00746
226386957	chr2:226386957:T:C	7.70756e-10	1.27747	-1.05281	3.28118e-05	-1.92629	-1.13141
226387085	chr2:226387085:T:C	1.00176e-10	-0.718909	-1.09688	3.51863e-05	-1.84814	-1.13969
226387087	chr2:226387087:G:A	4.85245e-08	5.17103	-0.803921	3.77973e-05	-1.90963	-1.00662
226387280	chr2:226387280:A:C	3.03518e-10	-2.33768e-10	-0.707275	0.000337005	-2.33768e-10	-0.728388
226387365	chr2:226387365:T:G	2.57667e-10	-1.22493	0.353879	0.000128333	-1.92619	0.232333
226387458	chr2:226387458:C:T	3.11933e-08	4.77064	-0.8454	3.62282e-05	-1.92426	-1.03439
226388031	chr2:226388031:C:T	4.93296e-08	5.24238	-0.858817	3.65735e-05	-1.90598	-1.04318
226388362	chr2:226388362:C:T	9.145e-11	-1.90692	-2.40076e-10	0.000104139	-1.90276	-2.40076e-10
226388476	chr2:226388476:G:A	1.02626e-10	-0.712525	-1.0791	3.56994e-05	-1.84639	-1.12696
226388657	chr2:226388657:T:C	9.57585e-11	-0.775729	-1.08516	3.49952e-05	-1.86187	-1.1314
226388698	chr2:226388698:C:T	8.49594e-11	-0.900793	-1.07975	3.41891e-05	-1.88918	-1.1274
226388802	chr2:226388802:T:C	9.85947e-11	-0.729194	-1.1025	3.49618e-05	-1.85063	-1.1436
226388919	chr2:226388919:C:T	8.97726e-11	-1.92544	-2.40076e-10	0.000111122	-1.83786	-2.40076e-10
226389291	chr2:226389291:T:C	8.11426e-11	-0.854099	-1.17241	3.37904e-05	-1.8786	-1.1497
226389377	chr2:226389377:CT:C	1.46426e-10	-1.41269	-0.0235095	9.08561e-05	-1.90983	-0.129381
226389410	chr2:226389410:C:T	2.28241e-10	-1.41649	0.424177	0.000138897	-1.90863	0.293884
226389556	chr2:226389556:G:C	9.75727e-11	-0.710979	-1.13114	3.7249e-05	-1.84332	-1.08754
226389750	chr2:226389750:A:G	1.09248e-07	5.39442	-0.215766	5.92567e-05	-1.77313	-0.69348
226390269	chr2:226390269:G:T	1.2159e-07	5.4736	-0.187906	5.99019e-05	-1.78191	-0.673867
226390552	chr2:226390552:A:T	1.00699e-10	-0.664537	-1.14604	3.6725e-05	-1.82987	-1.11516
226390654	chr2:226390654:C:T	1.30074e-10	-0.384468	-1.17014	3.31623e-05	-1.91248	-1.1346
226390863	chr2:226390863:C:T	8.96996e-11	-1.92625	-2.40076e-10	0.000112581	-1.82481	-2.40076e-10
226392436	chr2:226392436:C:G	2.59252e-10	-2.33768e-10	-0.864916	0.000279437	-2.33768e-10	-0.915707
226392496	chr2:226392496:C:T	1.40939e-10	-1.68139	0.206996	0.000153399	-1.48139	-0.0340589
226392561	chr2:226392561:C:T	2.10988e-10	-2.33768e-10	-1.07091	0.000251547	-2.33768e-10	-1.02085
226392563	chr2:226392563:ACC:A	3.41853e-10	-2.33768e-10	-0.588334	0.000341338	-2.33768e-10	-0.715612
226392703	chr2:226392703:G:T	3.33037e-11	-1.92633	-0.990712	4.1276e-05	-1.81799	-1.01022
226393384	chr2:226393384:T:C	8.96936e-11	-1.92632	-2.40076e-10	0.00011358	-1.81597	-2.40076e-10
226393915	chr2:226393915:T:TA	4.24868e-10	-2.33768e-10	-0.370938	0.000501003	-2.33768e-10	-0.331873
226394183	chr2:226394183:T:C	2.83429e-11	-1.90509	-1.17325	4.71399e-05	-1.51886	-1.17651
226394218	chr2:226394218:G:A	2.95772e-10	-2.33768e-10	-0.733126	0.000353555	-2.33768e-10	-0.680446
226394309	chr2:226394309:G:T	2.25889e-10	-2.33768e-10	-1.00267	0.000248315	-2.33768e-10	-1.03379
226394528	chr2:226394528:T:C	1.01387e-07	5.27403	-0.17004	6.25827e-05	-1.75124	-0.660758
226394551	chr2:226394551:C:T	1.84126e-10	-1.68168	0.474583	0.000189024	-1.47447	0.16786
226394949	chr2:226394949:C:A	1.946e-10	-0.16317	-0.988598	6.09554e-05	-1.56169	-0.876648
226395072	chr2:226395072:T:G	8.96962e-11	-1.92629	-2.40076e-10	0.000103764	-1.90637	-2.40076e-10
226395653	chr2:226395653:G:A	9.91523e-11	-1.82606	-2.40076e-10	0.000254958	-1.00739	-2.40076e-10
226395898	chr2:226395898:A:G	7.80552e-10	-2.33768e-10	0.237286	0.000326368	-2.33768e-10	-0.760458
226396291	chr2:226396291:G:A	8.96951e-11	-1.9263	-2.40076e-10	0.000112836	-1.82255	-2.40076e-10
226396601	chr2:226396601:A:T	1.34514e-10	-0.354086	-1.16696	3.32964e-05	-1.915	-1.12804
226396667	chr2:226396667:C:T	1.29581e-10	-0.392141	-1.16627	3.34599e-05	-1.91148	-1.12666
226396748	chr2:226396748:C:T	2.21097e-10	-2.33768e-10	-1.02411	0.000264889	-2.33768e-10	-0.969176
226397663	chr2:226397663:TTCAA:T	1.39441e-10	-0.346945	-1.13813	3.45313e-05	-1.926	-1.08062
226398601	chr2:226398601:A:T	2.31538e-10	-2.33768e-10	-0.977974	0.000254761	-2.33768e-10	-1.00816
226398692	chr2:226398692:A:G	2.31294e-10	-1.48927	0.510243	0.000161342	-1.66558	0.200627
226398995	chr2:226398995:C:A	2.82952e-10	-2.33768e-10	-0.77744	0.000337323	-2.33768e-10	-0.727443
226399061	chr2:226399061:A:G	1.20973e-07	5.36339	-0.0827836	6.57555e-05	-1.76498	-0.597562
226399719	chr2:226399719:C:T	1.27573e-10	-0.410143	-1.16389	3.36994e-05	-1.90933	-1.12168
226399895	chr2:226399895:T:C	1.36628e-10	-0.338961	-1.1665	3.33157e-05	-1.91584	-1.12661
226400330	chr2:226400330:C:T	4.9432e-10	-2.33768e-10	-0.219533	0.000516905	-2.33768e-10	-0.300626
226401265	chr2:226401265:C:T	2.39957e-10	-2.33768e-10	-0.942256	0.000260554	-2.33768e-10	-0.985676
226401311	chr2:226401311:C:T	4.48895e-10	-0.260138	-0.0557888	8.10924e-05	-1.75542	-0.39748
226401420	chr2:226401420:T:A	2.40301e-10	-2.33768e-10	-0.940824	0.000260887	-2.33768e-10	-0.984398
226401526	chr2:226401526:T:G	2.9005e-10	-2.33768e-10	-0.752662	0.000346196	-2.33768e-10	-0.70148
226402019	chr2:226402019:C:T	7.92792e-10	-2.33768e-10	0.252845	0.000328449	-2.33768e-10	-0.754102
226402412	chr2:226402412:A:C	2.02679e-10	-2.33768e-10	-1.11109	0.000233524	-2.33768e-10	-1.0952
226402450	chr2:226402450:C:T	1.27149e-10	-0.410771	-1.16659	3.2976e-05	-1.92433	-1.12837
226402566	chr2:226402566:A:G	2.09058e-10	-2.33768e-10	-1.0801	0.000227445	-2.33768e-10	-1.12158
226402613	chr2:226402613:A:AT	8.31907e-10	-2.33768e-10	0.301004	0.000337246	-2.33768e-10	-0.727672
226402733	chr2:226402733:T:C	3.3432e-07	6.29714	-2.40076e-10	0.000161269	-1.46541	-2.40076e-10
226403233	chr2:226403233:T:C	4.12772e-10	-0.395256	-0.00456525	8.24348e-05	-1.78777	-0.34871
226403705	chr2:226403705:T:C	4.61642e-10	-0.328607	0.0406804	8.40999e-05	-1.80588	-0.310604
226403875	chr2:226403875:C:A	4.28093e-10	-0.441691	0.0783149	9.70258e-05	-1.69046	-0.283045
226403930	chr2:226403930:T:C	6.20508e-10	0.0078231	-2.40076e-10	0.000152575	-1.52083	-2.40076e-10
226404239	chr2:226404239:C:T	0.14901	20.4804	-1.17582	3.83799e-05	-1.90065	-1.00031
226404332	chr2:226404332:T:A	2.35513e-10	-0.549395	-0.411555	6.33928e-05	-1.74105	-0.658082
226404793	chr2:226404793:A:T	8.96954e-11	-1.9263	-2.40076e-10	0.000113761	-1.81439	-2.40076e-10
226404977	chr2:226404977:G:C	2.43056e-10	-2.33768e-10	-0.929426	0.000263591	-2.33768e-10	-0.974087
226405087	chr2:226405087:C:T	1.16308e-07	5.34315	-0.101867	6.50441e-05	-1.76139	-0.612029
226406151	chr2:226406151:G:A	1.11425e-10	-1.70937	-2.40076e-10	0.000107477	-1.87121	-2.40076e-10
226406205	chr2:226406205:G:A	2.1803e-10	-2.33768e-10	-1.03808	0.000241325	-2.33768e-10	-1.06234
226406280	chr2:226406280:A:G	2.28684e-10	-2.33768e-10	-0.990375	0.00026386	-2.33768e-10	-0.973066
226406451	chr2:226406451:T:C	1.96632e-10	-0.0735687	-1.06781	3.7473e-05	-1.91802	-1.00685
226406788	chr2:226406788:G:C	2.72277e-10	-2.33768e-10	-0.815895	0.00033573	-2.33768e-10	-0.732178
226406832	chr2:226406832:T:C	8.9803e-11	-1.9251	-2.40076e-10	0.000121005	-1.75265	-2.40076e-10
226406922	chr2:226406922:AT:A	8.96952e-11	-1.9263	-2.40076e-10	0.000113746	-1.81452	-2.40076e-10
226407124	chr2:226407124:G:A	0.16611	20.5886	-1.17543	3.86362e-05	-1.89695	-0.997343
226407336	chr2:226407336:T:C	8.86462e-11	-0.823071	-1.11499	3.69709e-05	-1.87282	-1.06553
226408151	chr2:226408151:A:C	3.33119e-11	-1.92622	-0.990581	4.15779e-05	-1.81082	-1.01009
226408860	chr2:226408860:T:C	2.29378e-10	-2.33768e-10	-0.987343	0.0002517	-2.33768e-10	-1.02025
226408863	chr2:226408863:G:A	7.81403e-10	-2.33768e-10	0.238375	0.000835395	-2.33768e-10	0.179419
226409449	chr2:226409449:T:TA	3.26498e-10	-2.33768e-10	-0.634291	0.00036237	-2.33768e-10	-0.65582
226409555	chr2:226409555:CTTAG:C	9.46418e-08	5.22476	-0.189623	6.2182e-05	-1.7439	-0.674523
226409579	chr2:226409579:T:C	8.53168e-11	-0.846987	-1.12936	3.60887e-05	-1.87761	-1.0849
226410046	chr2:226410046:C:G	4.48966e-10	-0.198102	-0.117667	7.13427e-05	-1.83658	-0.444416
226410094	chr2:226410094:TAAG:T	1.37672e-10	-0.358865	-1.13898	3.44942e-05	-1.92578	-1.08192
226410515	chr2:226410515:C:T	3.31479e-11	-1.92631	-0.995431	4.09498e-05	-1.82144	-1.0147
226410548	chr2:226410548:T:G	1.70069e-08	3.31866	-2.40076e-10	0.000180816	-1.35101	-2.40076e-10
226410621	chr2:226410621:A:T	1.18084e-07	5.44114	-0.184699	6.03877e-05	-1.77728	-0.670417
226410945	chr2:226410945:G:A	1.99285e-10	-2.33768e-10	-1.12798	0.000227798	-2.33768e-10	-1.12003
226411056	chr2:226411056:C:T	1.03252e-10	-1.78554	-2.40076e-10	0.000103925	-1.90481	-2.40076e-10
226411859	chr2:226411859:G:C	8.59627e-11	-1.40144	-0.567359	5.46764e-05	-1.90267	-0.644386
226412290	chr2:226412290:A:G	1.0401e-07	5.2833	-0.153776	6.334e-05	-1.75212	-0.647845
226412310	chr2:226412310:A:T	2.20414e-10	-2.33768e-10	-1.02721	0.000256498	-2.33768e-10	-1.00137
226412551	chr2:226412551:T:C	9.12091e-11	-1.90956	-2.40076e-10	0.00010329	-1.91095	-2.40076e-10
226412652	chr2:226412652:T:C	1.01327e-07	5.322	-0.218615	6.00997e-05	-1.7585	-0.693979
226412885	chr2:226412885:A:T	4.97528e-10	-0.263084	0.0500202	8.33654e-05	-1.81995	-0.305301
226412940	chr2:226412940:T:A	5.28621e-10	-0.226799	0.0743552	8.43331e-05	-1.82883	-0.284885
226412965	chr2:226412965:G:A	2.16289e-10	-2.33768e-10	-1.0461	0.000241036	-2.33768e-10	-1.06354
226413159	chr2:226413159:A:C	4.72481e-10	-2.33768e-10	-0.264718	0.000520309	-2.33768e-10	-0.294062
226413211	chr2:226413211:T:C	1.53323e-10	-0.266701	-1.12347	3.52825e-05	-1.92623	-1.05887
226414034	chr2:226414034:T:C	5.04748e-10	-0.0124592	-0.186198	0.000100364	-1.91259	-0.0270888
226414927	chr2:226414927:A:C	2.55473e-10	-2.33768e-10	-0.879597	0.000284221	-2.33768e-10	-0.898734
226414936	chr2:226414936:G:A	7.70843e-10	0.600234	-0.375465	7.12993e-05	-1.61208	-0.669519
226415153	chr2:226415153:C:T	1.63739e-10	-0.182947	-1.1415	3.43729e-05	-1.92475	-1.08647
226415221	chr2:226415221:C:T	1.24979e-10	-1.74906	0.154487	0.000159323	-1.39461	-0.0829401
226415391	chr2:226415391:G:A	7.03144e-11	-1.46352	-0.706222	4.85021e-05	-1.89343	-0.773446
226415668	chr2:226415668:A:C	8.97452e-11	-1.92574	-2.40076e-10	0.000111534	-1.83416	-2.40076e-10
226416129	chr2:226416129:C:T	2.08814e-10	-2.33768e-10	-1.08127	0.000231419	-2.33768e-10	-1.10426
226417449	chr2:226417449:C:G	7.83604e-11	-0.929787	-1.13161	3.53921e-05	-1.89409	-1.08791
226417525	chr2:226417525:T:C	1.93829e-10	-1.15574	-2.40076e-10	0.000161309	-1.46516	-2.40076e-10
226417773	chr2:226417773:T:C	1.92427e-10	-2.33768e-10	-1.163	0.000216752	-2.33768e-10	-1.16973
226417853	chr2:226417853:G:A	8.97859e-11	-1.92529	-2.40076e-10	0.000111038	-1.83861	-2.40076e-10
226417950	chr2:226417950:C:T	7.87081e-11	-0.899112	-1.15786	3.42468e-05	-1.88859	-1.12631
226418283	chr2:226418283:G:A	5.33572e-10	-0.424363	0.28124	0.00016339	-1.92522	0.472874
226418342	chr2:226418342:T:C	1.5113e-10	-1.41727	0.0127013	9.78917e-05	-1.89965	-0.0649731
226418475	chr2:226418475:G:A	8.97204e-11	-1.92602	-2.40076e-10	0.000114723	-1.80596	-2.40076e-10
226418569	chr2:226418569:C:T	1.94484e-08	3.91116	-0.458361	5.59922e-05	-1.71139	-0.811887
226418851	chr2:226418851:T:C	2.03185e-10	-2.33768e-10	-1.1086	0.000233306	-2.33768e-10	-1.09614
226418989	chr2:226418989:A:G	3.37408e-10	-0.601422	-2.40076e-10	0.000102221	-1.92134	-2.40076e-10
226419187	chr2:226419187:T:C	1.69597e-10	-1.59739	0.308105	0.000152445	-1.57869	0.0570143
226419233	chr2:226419233:T:A	2.10942e-10	-2.33768e-10	-1.07113	0.000233476	-2.33768e-10	-1.09541
226419282	chr2:226419282:T:C	1.90609e-10	-2.33768e-10	-1.17249	0.000217123	-2.33768e-10	-1.16802
226419490	chr2:226419490:A:G	1.7959e-10	-1.60567	0.373631	0.000163279	-1.5698	0.116777
226419535	chr2:226419535:C:A	8.9692e-11	-1.92633	-2.40076e-10	0.000113265	-1.81876	-2.40076e-10
226420157	chr2:226420157:G:C	1.53065e-10	-1.63158	0.239732	0.000147659	-1.54814	-0.00543324
226420583	chr2:226420583:G:A	1.3815e-10	-0.397883	-1.09649	3.67201e-05	-1.92473	-1.02044
226420813	chr2:226420813:C:T	1.30854e-10	-1.48885	-0.0597796	9.29754e-05	-1.88136	-0.134788
226420845	chr2:226420845:A:G	1.5794e-10	-0.234897	-1.1256	3.51883e-05	-1.92587	-1.0619
226420893	chr2:226420893:T:C	1.96045e-10	-2.33768e-10	-1.14437	0.000214833	-2.33768e-10	-1.17862
226421311	chr2:226421311:G:A	8.27448e-11	-0.851042	-1.15591	3.47019e-05	-1.87844	-1.12325
226421754	chr2:226421754:C:T	2.2598e-10	-2.33768e-10	-1.00227	0.000259384	-2.33768e-10	-0.990174
226422066	chr2:226422066:C:T	8.96997e-11	-1.92625	-2.40076e-10	0.000112645	-1.82425	-2.40076e-10
226422215	chr2:226422215:T:A	2.0491e-10	-2.33768e-10	-1.10014	0.000236068	-2.33768e-10	-1.08437
226422424	chr2:226422424:C:T	2.21211e-10	-2.33768e-10	-1.0236	0.000247429	-2.33768e-10	-1.03736
226422658	chr2:226422658:C:A	1.21702e-09	0.758137	-0.0766905	9.88636e-05	-1.51147	-0.443279
226422747	chr2:226422747:C:T	7.48742e-11	-1.43352	-0.673386	4.97816e-05	-1.8976	-0.743241
226423002	chr2:226423002:G:A	0.266433	19.8269	0.0587475	3.82464e-05	-1.91914	-0.985296
226423517	chr2:226423517:C:T	1.30284e-10	-1.553	-2.40076e-10	0.000215521	-1.17543	-2.40076e-10
226423598	chr2:226423598:T:C	1.05204e-09	0.609158	-0.0733846	9.20267e-05	-1.61139	-0.415013
226424727	chr2:226424727:AGAGAGAGAGAGATTGAGACAGAGAGATT:A	1.54539e-10	-0.300072	-1.0822	3.73392e-05	-1.92621	-1.00223
226425133	chr2:226425133:C:T	8.97361e-11	-1.92584	-2.40076e-10	0.000111441	-1.83499	-2.40076e-10
226425293	chr2:226425293:C:A	2.1863e-10	-2.33768e-10	-1.03533	0.000256645	-2.33768e-10	-1.00079
226425728	chr2:226425728:T:C	2.74964e-10	-2.33768e-10	-0.806077	0.00032575	-2.33768e-10	-0.762356
226425906	chr2:226425906:C:A	3.28182e-11	-1.89483	-1.0369	3.60598e-05	-1.90321	-1.0601
226425966	chr2:226425966:C:T	6.62811e-10	-2.33768e-10	0.0737735	0.000684607	-2.33768e-10	-0.0196397
226426205	chr2:226426205:T:A	1.89488e-10	-2.33768e-10	-1.17839	0.000216467	-2.33768e-10	-1.17105
226426321	chr2:226426321:A:C	1.89661e-10	-2.33768e-10	-1.17748	0.000216421	-2.33768e-10	-1.17126
226426552	chr2:226426552:T:C	1.91154e-10	-0.103115	-1.06652	3.84249e-05	-1.92077	-0.979007
226426664	chr2:226426664:A:C	6.4432e-10	-2.33768e-10	0.0454789	0.000605316	-2.33768e-10	-0.142735
226426725	chr2:226426725:A:G	2.62747e-10	-2.33768e-10	-0.851524	0.000291942	-2.33768e-10	-0.871929
226426919	chr2:226426919:G:A	1.8945e-10	-2.33768e-10	-1.17859	0.00021465	-2.33768e-10	-1.17948
226426943	chr2:226426943:A:G	4.22084e-10	-2.33768e-10	-0.377512	0.000456889	-2.33768e-10	-0.424045
226427246	chr2:226427246:G:A	6.05703e-10	-2.33768e-10	-0.016326	0.000571705	-2.33768e-10	-0.199862
226427324	chr2:226427324:G:A	1.16537e-10	-0.589301	-1.0752	4.15937e-05	-1.8133	-1.00723
226427446	chr2:226427446:G:T	1.05048e-09	0.487854	0.0464278	0.000106262	-1.56715	-0.315427
226427463	chr2:226427463:G:A	2.52655e-10	-2.33768e-10	-0.890691	0.000281088	-2.33768e-10	-0.909817
226427780	chr2:226427780:C:T	8.97757e-11	-1.9254	-2.40076e-10	0.000110888	-1.83997	-2.40076e-10
226427952	chr2:226427952:T:A	2.90036e-11	-1.88334	-1.17196	5.12206e-05	-1.43676	-1.17558
226428006	chr2:226428006:T:C	3.609e-11	-1.875	-0.9617	3.81833e-05	-1.91562	-0.990472
226428054	chr2:226428054:C:T	2.62529e-10	-2.33768e-10	-0.852354	0.000291709	-2.33768e-10	-0.872727
226428816	chr2:226428816:T:C	8.98685e-11	-1.92437	-2.40076e-10	0.000110255	-1.84569	-2.40076e-10
226429065	chr2:226429065:T:C	9.88731e-10	-2.33768e-10	0.473706	0.000992751	-2.33768e-10	0.351995
226429218	chr2:226429218:T:C	2.01581e-10	-2.33768e-10	-1.11652	0.000221485	-2.33768e-10	-1.14813
226429257	chr2:226429257:A:G	2.09902e-10	-2.33768e-10	-1.07607	0.000234552	-2.33768e-10	-1.09081
226429766	chr2:226429766:C:T	8.90394e-11	-1.71518	-0.218458	9.05261e-05	-1.75524	-0.287603
226429819	chr2:226429819:A:C	2.74341e-10	0.0347163	-0.843061	8.17378e-05	-1.48458	-0.660386
226430047	chr2:226430047:G:A	4.51797e-10	-2.33768e-10	-0.309482	0.000499815	-2.33768e-10	-0.334247
226430142	chr2:226430142:C:G	2.4426e-10	-0.109694	-0.81479	7.70517e-05	-1.53917	-0.664842
226430663	chr2:226430663:GTTTAA:G	2.62744e-10	-2.33768e-10	-0.851536	0.00029194	-2.33768e-10	-0.871937
226430787	chr2:226430787:T:C	9.41236e-11	-1.6522	-0.225911	8.56935e-05	-1.80274	-0.29497
226431118	chr2:226431118:GCCA:G	1.03723e-10	-0.664049	-1.11694	3.85326e-05	-1.83442	-1.06256
226431356	chr2:226431356:G:A	9.5746e-08	5.11446	-0.0677252	7.54521e-05	-1.75222	-0.472765
226431469	chr2:226431469:A:G	8.9827e-11	-1.92483	-2.40076e-10	0.000110614	-1.84244	-2.40076e-10
226432080	chr2:226432080:C:A	3.88668e-10	-2.33768e-10	-0.459991	0.00043087	-2.33768e-10	-0.48268
226432090	chr2:226432090:A:G	1.98953e-09	0.825148	0.347792	0.000146533	-1.55196	-0.00927906
226432135	chr2:226432135:G:A	1.95463e-09	0.804165	0.351075	0.00014883	-1.54573	4.88179e-05
226432164	chr2:226432164:A:C	1.09418e-10	-0.614169	-1.11337	3.92265e-05	-1.82136	-1.05777
226432235	chr2:226432235:T:C	1.79965e-09	0.67503	0.397599	0.00016298	-1.49572	0.0408662
226432279	chr2:226432279:C:T	0.413446	20.2806	0.0445048	3.83351e-05	-1.91029	-0.991833
226432303	chr2:226432303:C:T	3.31957e-10	-2.33768e-10	-0.617711	0.000416519	-2.33768e-10	-0.516553
226432572	chr2:226432572:T:C	2.24958e-09	0.998146	0.297638	0.000132104	-1.6121	-0.0527941
226432630	chr2:226432630:A:G	8.96923e-11	-1.92633	-2.40076e-10	0.000113443	-1.81718	-2.40076e-10
226432976	chr2:226432976:T:A	1.9319e-10	-2.33768e-10	-1.15904	0.0002247	-2.33768e-10	-1.13372
226432990	chr2:226432990:C:T	2.2964e-10	-2.33768e-10	-0.986201	0.000254305	-2.33768e-10	-1.00995
226433124	chr2:226433124:C:T	9.24722e-11	-1.6209	-0.274905	8.00085e-05	-1.82419	-0.342159
226433711	chr2:226433711:C:T	1.12014e-10	-0.576217	-1.12788	3.89141e-05	-1.80934	-1.07779
226434337	chr2:226434337:GATTAA:G	3.06828e-10	-2.33768e-10	-0.69643	0.000363373	-2.33768e-10	-0.653056
226434824	chr2:226434824:G:A	1.07575e-10	-0.591919	-1.15261	3.72241e-05	-1.81326	-1.11827
226434828	chr2:226434828:G:A	2.17736e-10	-2.33768e-10	-1.03943	0.000251971	-2.33768e-10	-1.01917
226434910	chr2:226434910:C:T	1.19251e-09	0.598298	0.0628053	0.000126223	-1.47793	-0.232507
226435534	chr2:226435534:A:C	3.21565e-10	-2.33768e-10	-0.649517	0.000384304	-2.33768e-10	-0.597052
226435594	chr2:226435594:G:A	8.96954e-11	-1.9263	-2.40076e-10	0.000112775	-1.82309	-2.40076e-10
226435891	chr2:226435891:C:T	1.51564e-10	-0.39423	-1.00748	4.1099e-05	-1.92524	-0.907259
226436471	chr2:226436471:G:T	4.81061e-10	-2.33768e-10	-0.246721	0.000531114	-2.33768e-10	-0.273509
226436480	chr2:226436480:T:C	1.89971e-10	-2.33768e-10	-1.17584	0.000214749	-2.33768e-10	-1.17901
226436767	chr2:226436767:C:T	2.31941e-10	-0.115907	-0.860326	7.24888e-05	-1.53505	-0.730002
226437644	chr2:226437644:G:A	8.97035e-11	-1.92621	-2.40076e-10	0.00011237	-1.82669	-2.40076e-10
226438511	chr2:226438511:A:C	2.19998e-10	-2.33768e-10	-1.0291	0.000254888	-2.33768e-10	-1.00766
226439054	chr2:226439054:T:G	1.89962e-10	-2.33768e-10	-1.17589	0.000214754	-2.33768e-10	-1.17899
226439130	chr2:226439130:A:G	9.12102e-11	-1.90955	-2.40076e-10	0.000103029	-1.91348	-2.40076e-10
226439473	chr2:226439473:C:A	8.98554e-11	-1.92451	-2.40076e-10	0.00011029	-1.84537	-2.40076e-10
226439667	chr2:226439667:C:T	1.04586e-09	0.529874	-2.40076e-10	0.000113713	-1.8148	-2.40076e-10
226439786	chr2:226439786:C:T	8.97185e-11	-1.92604	-2.40076e-10	0.000111858	-1.83126	-2.40076e-10
226439934	chr2:226439934:C:T	4.34018e-10	-0.349631	-2.40076e-10	0.000160095	-1.47272	-2.40076e-10
226440392	chr2:226440392:A:G	1.05e-10	-0.620701	-1.14805	3.72113e-05	-1.82043	-1.11144
226440435	chr2:226440435:T:A	3.19742e-10	-2.33768e-10	-0.655201	0.000383395	-2.33768e-10	-0.599419
226440693	chr2:226440693:A:G	4.70839e-10	-0.34976	0.0815608	0.000131663	-1.92633	0.258089
226441775	chr2:226441775:C:A	1.89533e-10	-2.33768e-10	-1.17815	0.000214626	-2.33768e-10	-1.17959
226441843	chr2:226441843:T:A	5.23792e-10	-2.33768e-10	-0.161621	0.000564997	-2.33768e-10	-0.211664
226442209	chr2:226442209:A:G	9.78879e-08	5.24289	-0.174032	6.82276e-05	-1.77781	-0.547829
226442530	chr2:226442530:A:G	2.04391e-10	-2.33768e-10	-1.10268	0.000239415	-2.33768e-10	-1.07029
226442763	chr2:226442763:G:A	1.49491e-09	0.872147	0.0149587	0.000107702	-1.57608	-0.293043
226442843	chr2:226442843:T:C	8.96927e-11	-1.92633	-2.40076e-10	0.000113409	-1.81749	-2.40076e-10
226442887	chr2:226442887:C:T	1.89953e-10	-2.33768e-10	-1.17594	0.00021475	-2.33768e-10	-1.17901
226442975	chr2:226442975:T:C	2.81904e-10	-0.78115	-2.40076e-10	0.000222628	-1.14298	-2.40076e-10
226443463	chr2:226443463:A:G	1.89774e-10	-2.33768e-10	-1.17688	0.000214674	-2.33768e-10	-1.17936
226443541	chr2:226443541:T:A	1.06269e-10	-0.603454	-1.15329	3.7078e-05	-1.81623	-1.11923
226443737	chr2:226443737:A:G	1.80528e-09	0.93917	0.136586	0.000117149	-1.59652	-0.188521
226444081	chr2:226444081:C:T	2.01931e-10	-2.33768e-10	-1.11479	0.000235959	-2.33768e-10	-1.08483
226444299	chr2:226444299:T:C	3.26726e-10	-2.33768e-10	-0.633593	0.000390772	-2.33768e-10	-0.58036
226444408	chr2:226444408:G:A	2.85696e-10	-2.33768e-10	-0.767787	0.000246745	-2.33768e-10	-1.04013
226444600	chr2:226444600:A:G	1.97897e-09	0.924997	0.24262	0.000128669	-1.59347	-0.0977772
226444900	chr2:226444900:C:T	1.1232e-10	-0.55137	-1.15	3.7875e-05	-1.79938	-1.11482
226444990	chr2:226444990:A:G	2.05066e-10	-2.33768e-10	-1.09938	0.000224409	-2.33768e-10	-1.13501
226445021	chr2:226445021:A:G	1.58179e-10	-1.35899	-2.40076e-10	0.000326122	-0.761214	-2.40076e-10
226445093	chr2:226445093:G:A	2.6261e-10	-2.33768e-10	-0.852048	0.000309456	-2.33768e-10	-0.81367
226445116	chr2:226445116:T:A	2.21271e-10	-2.33768e-10	-1.02333	0.000238229	-2.33768e-10	-1.07525
226445309	chr2:226445309:C:T	8.97538e-11	-1.92565	-2.40076e-10	0.000111324	-1.83604	-2.40076e-10
226445377	chr2:226445377:G:A	2.29803e-10	-0.260322	-0.725172	7.68336e-05	-1.61105	-0.595797
226445502	chr2:226445502:A:G	1.49988e-10	-1.41216	-2.40076e-10	0.000351412	-0.686526	-2.40076e-10
226446013	chr2:226446013:T:A	2.1403e-10	-2.33768e-10	-1.0566	0.000231924	-2.33768e-10	-1.10207
226446387	chr2:226446387:C:T	3.49518e-10	-2.33768e-10	-0.566162	0.000421095	-2.33768e-10	-0.505627
226446489	chr2:226446489:A:G	1.41948e-09	0.737238	0.098095	0.000121244	-1.52775	-0.222932
226446530	chr2:226446530:C:T	9.00132e-11	-1.92276	-2.40076e-10	0.00010927	-1.85466	-2.40076e-10
226447128	chr2:226447128:T:A	4.81061e-10	-2.33768e-10	-0.246721	0.000531114	-2.33768e-10	-0.273509
226449336	chr2:226449336:A:G	1.95299e-10	-2.33768e-10	-1.14818	0.000219309	-2.33768e-10	-1.158
226449722	chr2:226449722:C:G	1.60583e-09	0.948902	0.00977812	0.000104104	-1.608	-0.295103
226450152	chr2:226450152:T:A	4.78897e-10	-2.33768e-10	-0.25123	0.000528752	-2.33768e-10	-0.277966
226450401	chr2:226450401:T:C	1.1619e-10	-1.66749	-2.40076e-10	0.000109568	-1.85194	-2.40076e-10
226451373	chr2:226451373:C:A	1.92499e-10	-2.33768e-10	-1.16262	0.000216568	-2.33768e-10	-1.17058
226452232	chr2:226452232:A:G	1.43803e-10	-1.76166	0.307384	0.000168651	-1.63051	0.209855
226452539	chr2:226452539:A:G	1.93179e-09	0.984464	0.159024	0.000116217	-1.62884	-0.164184
226452930	chr2:226452930:A:G	2.42854e-10	-2.33768e-10	-0.930256	0.000278566	-2.33768e-10	-0.918831
226452949	chr2:226452949:G:A	2.47816e-10	-2.33768e-10	-0.910029	0.00028437	-2.33768e-10	-0.898208
226453004	chr2:226453004:C:T	8.99085e-11	-1.92392	-2.40076e-10	0.000109797	-1.84986	-2.40076e-10
226453505	chr2:226453505:C:T	3.75163e-10	-2.33768e-10	-0.495357	0.000453559	-2.33768e-10	-0.43136
226453524	chr2:226453524:G:T	1.43232e-10	-0.433862	-1.02439	4.01452e-05	-1.92404	-0.931942
226453643	chr2:226453643:C:T	1.93853e-10	-2.33768e-10	-1.15562	0.000217667	-2.33768e-10	-1.16552
226454042	chr2:226454042:T:G	1.13014e-10	-1.69521	-2.40076e-10	0.000196088	-1.26992	-2.40076e-10
226454301	chr2:226454301:CCT:C	8.97219e-11	-1.926	-2.40076e-10	0.000111798	-1.83179	-2.40076e-10
226454540	chr2:226454540:C:T	1.93498e-10	-2.33768e-10	-1.15745	0.000217402	-2.33768e-10	-1.16674
226454570	chr2:226454570:C:G	2.87541e-10	-2.33768e-10	-0.761351	0.000355824	-2.33768e-10	-0.674048
226454740	chr2:226454740:G:C	1.11103e-09	-2.33768e-10	0.590325	0.00111972	-2.33768e-10	0.472348
226454771	chr2:226454771:A:G	2.26261e-09	0.83227	0.469289	0.000158878	-1.59026	0.109906
226454952	chr2:226454952:T:C	2.47638e-09	0.831224	0.560613	0.000171816	-1.5894	0.187332
226455723	chr2:226455723:A:T	1.84186e-10	-0.303142	-0.903627	6.15977e-05	-1.61762	-0.810242
226456373	chr2:226456373:G:A	1.47257e-10	-0.441814	-0.988721	4.1991e-05	-1.92379	-0.887237
226456438	chr2:226456438:G:A	1.51344e-10	-0.423435	-0.979728	4.21193e-05	-1.92475	-0.88323
226456516	chr2:226456516:C:T	3.74736e-10	-2.33768e-10	-0.496494	0.000410507	-2.33768e-10	-0.531092
226456790	chr2:226456790:G:A	2.01442e-09	0.742156	0.443216	0.000159965	-1.55914	0.0856123
226457034	chr2:226457034:A:G	8.97289e-11	-1.92592	-2.40076e-10	0.000111662	-1.833	-2.40076e-10
226457210	chr2:226457210:A:C	3.23921e-11	-1.84332	-1.10148	3.318e-05	-1.92382	-1.12272
226457296	chr2:226457296:A:T	1.30565e-10	-1.55085	-2.40076e-10	0.000110981	-1.83913	-2.40076e-10
226457316	chr2:226457316:T:A	2.62487e-09	0.847077	0.602993	0.000177461	-1.59489	0.225162
226457563	chr2:226457563:T:C	1.36532e-10	-1.50616	-2.40076e-10	0.000121839	-1.74579	-2.40076e-10
226457586	chr2:226457586:C:T	8.97749e-11	-1.92541	-2.40076e-10	0.000111001	-1.83894	-2.40076e-10
226457587	chr2:226457587:A:G	4.76016e-10	-2.33768e-10	-0.257265	0.000513323	-2.33768e-10	-0.307581
226457752	chr2:226457752:T:C	1.52034e-09	-1.65221	2.55618	0.00150432	-1.5524	2.32001
226458851	chr2:226458851:T:A	1.92467e-09	0.691699	0.448093	0.000163726	-1.54007	0.0897806
226458946	chr2:226458946:G:A	9.40922e-11	-1.87844	-2.40076e-10	0.000101714	-1.92632	-2.40076e-10
226459126	chr2:226459126:T:A	1.93373e-10	-2.33768e-10	-1.1581	0.000218168	-2.33768e-10	-1.16322
226459546	chr2:226459546:TAA:T	4.9409e-10	-2.33768e-10	-0.219999	0.000544762	-2.33768e-10	-0.248136
226459824	chr2:226459824:T:TCAATGATAGACTGGATAAAGAAAATGTGG	3.55868e-10	-2.33768e-10	-0.548156	0.000429163	-2.33768e-10	-0.486648
226460225	chr2:226460225:C:G	5.36522e-10	-2.33768e-10	-0.137608	0.000590129	-2.33768e-10	-0.168145
226460371	chr2:226460371:AT:A	0.00205785	16.1808	-1.15857	3.9905e-05	-1.92334	-0.938644
226460455	chr2:226460455:G:A	1.55478e-10	-0.525112	-0.851097	6.19017e-05	-1.70445	-0.718489
226461448	chr2:226461448:A:T	4.90663e-10	-0.393423	0.166465	0.000143873	-1.92618	0.346633
226461745	chr2:226461745:G:A	1.2541e-09	0.599415	0.112041	0.00012453	-1.52215	-0.201787
226461907	chr2:226461907:G:C	2.82218e-10	-2.33768e-10	-0.780035	0.0003486	-2.33768e-10	-0.694561
226462052	chr2:226462052:C:T	8.88637e-10	0.476897	-0.109924	0.000114243	-1.48216	-0.328002
226462346	chr2:226462346:A:G	7.21336e-11	-1.00111	-1.14308	3.80853e-05	-1.80197	-1.10668
226462946	chr2:226462946:C:T	4.59858e-10	-0.404466	0.112667	0.00013582	-1.92609	0.288936
226463905	chr2:226463905:T:C	1.89253e-10	-2.33768e-10	-1.17963	0.000215146	-2.33768e-10	-1.17717
226464167	chr2:226464167:T:C	9.03402e-11	-1.91913	-2.40076e-10	0.000110625	-1.84234	-2.40076e-10
226464524	chr2:226464524:T:C	0.00284985	15.5799	-0.232044	3.63864e-05	-1.91115	-1.04315
226464760	chr2:226464760:A:C	2.82977e-10	-2.33768e-10	-0.77735	0.000349615	-2.33768e-10	-0.691652
226465252	chr2:226465252:C:T	8.99533e-11	-1.92343	-2.40076e-10	0.000117424	-1.78269	-2.40076e-10
226465595	chr2:226465595:C:T	9.69936e-11	-1.84807	-2.40076e-10	0.000102281	-1.92076	-2.40076e-10
226466042	chr2:226466042:A:G	1.32874e-10	-1.53332	-2.40076e-10	0.000118613	-1.77262	-2.40076e-10
226466762	chr2:226466762:C:T	1.27489e-09	-2.33768e-10	0.7279	0.00127864	-2.33768e-10	0.605064
226466783	chr2:226466783:T:C	2.15461e-10	-2.33768e-10	-1.04993	0.000258533	-2.33768e-10	-0.993463
226466805	chr2:226466805:G:A	1.19808e-10	-1.63683	-2.40076e-10	0.000111414	-1.83523	-2.40076e-10
226466983	chr2:226466983:T:A	9.97895e-10	0.359515	0.123417	0.000141421	-1.42738	-0.16936
226467058	chr2:226467058:T:G	8.99271e-11	-1.92372	-2.40076e-10	0.000117175	-1.78482	-2.40076e-10
226467408	chr2:226467408:C:G	7.00384e-11	-1.01337	-1.1603	3.68289e-05	-1.79847	-1.14373
226467501	chr2:226467501:C:T	2.11756e-10	-2.33768e-10	-1.06728	0.000253191	-2.33768e-10	-1.01434
226467899	chr2:226467899:G:A	9.67582e-10	0.362215	0.0898693	0.000137244	-1.4287	-0.198029
226467946	chr2:226467946:G:A	2.88481e-10	-2.33768e-10	-0.758085	0.000342531	-2.33768e-10	-0.712123
226467957	chr2:226467957:A:G	2.01395e-10	-2.33768e-10	-1.11745	0.000221219	-2.33768e-10	-1.14933
226468087	chr2:226468087:C:A	1.91198e-10	-2.33768e-10	-1.1694	0.000217174	-2.33768e-10	-1.16779
226468211	chr2:226468211:G:A	1.81004e-10	-1.2242	-2.40076e-10	0.000146126	-1.56402	-2.40076e-10
226468372	chr2:226468372:G:A	1.49546e-10	-0.41165	-1.00346	4.01074e-05	-1.92581	-0.931117
226468653	chr2:226468653:G:A	1.78218e-10	-0.365358	-0.874352	4.79743e-05	-1.92622	-0.751605
226468852	chr2:226468852:T:C	9.15804e-10	0.412007	-0.0149206	0.000122697	-1.45173	-0.287035
226469122	chr2:226469122:A:G	3.06293e-10	-0.0446689	-0.653506	9.10893e-05	-1.45653	-0.58011
226469143	chr2:226469143:C:T	1.21281e-09	-2.33768e-10	0.677979	0.00121852	-2.33768e-10	0.556907
226469312	chr2:226469312:C:A	8.653e-10	0.277896	0.0624651	0.000139551	-1.38808	-0.221976
226471389	chr2:226471389:C:T	9.04133e-11	-1.91832	-2.40076e-10	0.000120808	-1.75428	-2.40076e-10
226471671	chr2:226471671:C:T	1.97602e-10	-0.550509	-0.58595	8.00497e-05	-1.71987	-0.445967
226472279	chr2:226472279:G:A	3.87836e-10	-2.33768e-10	-0.462134	0.000469812	-2.33768e-10	-0.396153
226472641	chr2:226472641:T:C	1.50867e-09	0.585959	0.310308	0.000149159	-1.5162	-0.0272714
226473106	chr2:226473106:C:A	1.55709e-10	-0.379811	-0.994916	4.04377e-05	-1.92627	-0.922452
226473414	chr2:226473414:G:A	1.706e-10	-0.326595	-0.956798	4.34739e-05	-1.92631	-0.850014
226473455	chr2:226473455:C:A	1.08207e-09	0.378448	0.185467	0.000148342	-1.43612	-0.112846
226473734	chr2:226473734:G:A	8.54859e-09	3.02707	-0.396267	4.9609e-05	-1.89047	-0.753845
226474253	chr2:226474253:C:T	9.98347e-11	-1.8192	-2.40076e-10	0.000102999	-1.91376	-2.40076e-10
226474494	chr2:226474494:C:T	4.98104e-10	-2.33768e-10	-0.211906	0.000548799	-2.33768e-10	-0.240754
226474692	chr2:226474692:A:G	2.55577e-10	0.3003	-1.17949	3.44817e-05	-1.84636	-1.1617
226474745	chr2:226474745:T:G	8.54006e-08	4.56671	0.365682	9.06634e-05	-1.79735	-0.243979
226475254	chr2:226475254:C:T	1.99175e-10	-0.30331	-0.825223	6.94162e-05	-1.62024	-0.688124
226475728	chr2:226475728:C:A	2.09394e-10	-2.33768e-10	-1.0785	0.000249735	-2.33768e-10	-1.02808
226476236	chr2:226476236:T:A	2.32712e-10	0.139335	-1.11225	3.57839e-05	-1.81253	-1.15846
226476446	chr2:226476446:C:T	5.13397e-10	-2.33768e-10	-0.181667	0.000565325	-2.33768e-10	-0.211085
226476550	chr2:226476550:G:A	7.21347e-10	-2.33768e-10	0.158405	0.000706885	-2.33768e-10	0.0123824
226476605	chr2:226476605:C:T	6.37317e-11	-1.08846	-1.17958	3.2796e-05	-1.8856	-1.17257
226476692	chr2:226476692:A:G	3.2435e-10	-0.36313	-0.277764	8.9366e-05	-1.92632	-0.129425
226476844	chr2:226476844:T:C	2.98678e-11	-1.92252	-1.10341	3.5574e-05	-1.85295	-1.12392
226477026	chr2:226477026:T:C	2.08884e-10	-2.33768e-10	-1.08094	0.000243442	-2.33768e-10	-1.0536
226477115	chr2:226477115:A:C	1.89291e-10	-2.33768e-10	-1.17943	0.00021539	-2.33768e-10	-1.17604
226477129	chr2:226477129:C:T	3.01027e-10	-2.33768e-10	-0.715514	0.00027013	-2.33768e-10	-0.949583
226477322	chr2:226477322:G:C	7.35465e-10	-1.60947	1.78726	0.000646317	-1.59682	1.51963
226477561	chr2:226477561:T:A	1.99404e-10	-2.33768e-10	-1.12738	0.00022278	-2.33768e-10	-1.1423
226477782	chr2:226477782:TC:T	1.67052e-10	-0.694596	-0.609817	7.74645e-05	-1.72307	-0.475597
226478196	chr2:226478196:G:A	2.47715e-10	-2.33768e-10	-0.910437	0.000272996	-2.33768e-10	-0.939029
226478250	chr2:226478250:C:T	2.00189e-10	-0.537302	-0.586151	6.28995e-05	-1.92605	-0.480893
226478797	chr2:226478797:T:C	1.41746e-10	-0.459438	-1.00924	4.1372e-05	-1.71818	-1.1077
226479131	chr2:226479131:GT:G	1.4534e-09	-2.33768e-10	0.858943	0.00145849	-2.33768e-10	0.736674
226479451	chr2:226479451:G:A	1.98118e-10	-2.33768e-10	-1.13385	0.000222914	-2.33768e-10	-1.1417
226479771	chr2:226479771:G:A	2.85617e-10	-2.33768e-10	-0.768065	0.000338794	-2.33768e-10	-0.723095
226480826	chr2:226480826:A:G	2.495e-10	-0.903257	-2.40076e-10	0.000168048	-1.42424	-2.40076e-10
226481027	chr2:226481027:G:A	9.24221e-11	-0.730947	-1.1654	3.19167e-05	-1.90588	-1.17948
226481130	chr2:226481130:T:A	9.17773e-11	-0.733823	-1.16953	3.18935e-05	-1.90646	-1.17962
226481318	chr2:226481318:C:A	6.43519e-11	-1.12514	-1.13321	3.65503e-05	-1.87219	-1.07761
226481534	chr2:226481534:T:G	2.74628e-10	-2.33768e-10	-0.807298	0.000325221	-2.33768e-10	-0.76398
226481719	chr2:226481719:A:G	1.93788e-10	-2.33768e-10	-1.15595	0.000215313	-2.33768e-10	-1.17639
226481759	chr2:226481759:G:A	1.52788e-10	-1.67261	0.278947	0.000127004	-1.9	0.195737
226481760	chr2:226481760:G:A	1.51995e-10	-1.65559	0.25672	0.000123676	-1.90501	0.174198
226481761	chr2:226481761:TG:T	1.51571e-10	-1.65302	0.251354	0.000122934	-1.90575	0.16892
226482173	chr2:226482173:T:G	1.97715e-10	-0.199905	-0.935984	4.66725e-05	-1.71297	-0.992355
226482195	chr2:226482195:G:C	3.3188e-09	1.60131	0.0833335	0.000147974	-1.45168	-0.0997699
226482302	chr2:226482302:C:T	9.00969e-11	-1.92183	-2.40076e-10	0.000102923	-1.9145	-2.40076e-10
226482689	chr2:226482689:C:G	7.04451e-11	-1.14576	-1.02212	4.14185e-05	-1.81582	-1.00894
226482737	chr2:226482737:G:A	5.17112e-11	-1.30264	-1.17441	3.26966e-05	-1.88812	-1.1731
226482965	chr2:226482965:G:T	6.51423e-11	-1.12368	-1.12246	3.14507e-05	-1.92619	-1.17388
226483237	chr2:226483237:C:T	1.0578e-10	-0.906129	-0.855225	3.92398e-05	-1.91086	-0.967931
226483412	chr2:226483412:G:T	9.33399e-11	-1.88647	-2.40076e-10	0.000102436	-1.91925	-2.40076e-10
226483497	chr2:226483497:C:T	6.75518e-10	0.39512	-0.302356	0.000327553	-0.563641	-0.193194
226483614	chr2:226483614:C:T	7.51014e-10	-2.33768e-10	0.198708	0.00079472	-2.33768e-10	0.129505
226483615	chr2:226483615:A:G	2.77116e-08	3.85686	-0.0499736	7.26434e-05	-1.60752	-0.655401
226483962	chr2:226483962:T:C	3.55009e-11	-1.91411	-0.93905	4.11783e-05	-1.89043	-0.940143
226484027	chr2:226484027:TTTG:T	9.30559e-11	-1.88952	-2.40076e-10	0.000102941	-1.91433	-2.40076e-10
226484459	chr2:226484459:G:A	2.02722e-10	-0.756202	-0.35468	9.16785e-05	-1.76625	-0.263945
226484544	chr2:226484544:T:C	1.10531e-10	-1.71742	-2.40076e-10	0.000106924	-1.87636	-2.40076e-10
226484818	chr2:226484818:GCT:G	2.82978e-10	-2.33768e-10	-0.777346	0.000318256	-2.33768e-10	-0.785629
226484875	chr2:226484875:A:G	1.03216e-10	-0.875448	-0.910446	3.76933e-05	-1.90684	-1.01216
226485051	chr2:226485051:C:T	1.45045e-10	-1.44567	-2.40076e-10	0.000132968	-1.65838	-2.40076e-10
226485130	chr2:226485130:G:A	4.75958e-10	0.270791	-0.528177	0.000233467	-0.656405	-0.439038
226486234	chr2:226486234:T:C	2.42574e-10	-2.33768e-10	-0.931411	0.000268827	-2.33768e-10	-0.954419
226486508	chr2:226486508:A:G	3.01293e-10	-2.33768e-10	-0.714633	0.000338677	-2.33768e-10	-0.72344
226486641	chr2:226486641:A:G	9.79295e-09	3.93113	-1.16443	4.57316e-05	-1.57591	-1.14979
226486922	chr2:226486922:CACAG:C	1.54613e-10	-0.677825	-0.703968	5.91816e-05	-1.8602	-0.607676
226487054	chr2:226487054:C:A	2.68683e-10	-2.33768e-10	-0.829185	0.000286752	-2.33768e-10	-0.889866
226487538	chr2:226487538:G:A	1.26859e-10	-1.57964	-2.40076e-10	0.000117612	-1.78109	-2.40076e-10
226488277	chr2:226488277:T:G	1.96989e-10	-2.33768e-10	-1.13957	0.000232751	-2.33768e-10	-1.09852
226488306	chr2:226488306:T:C	9.78226e-10	-2.33768e-10	0.463025	0.00106812	-2.33768e-10	0.425166
226488834	chr2:226488834:G:A	2.33724e-10	-0.68166	-0.286914	8.04652e-05	-1.926	-0.234659
226488929	chr2:226488929:A:T	8.8619e-11	-1.03103	-0.907343	4.5507e-05	-1.83525	-0.895375
226489087	chr2:226489087:T:C	3.83676e-10	-0.472919	-2.40076e-10	0.000106068	-1.88441	-2.40076e-10
226489318	chr2:226489318:C:T	2.39031e-10	-2.33768e-10	-0.946123	0.000280226	-2.33768e-10	-0.912888
226489837	chr2:226489837:G:A	2.50759e-10	-2.33768e-10	-0.898225	0.000264252	-2.33768e-10	-0.971582
226490315	chr2:226490315:A:G	1.09286e-09	1.15404	-0.580208	7.71594e-05	-1.91993	-0.282687
226490367	chr2:226490367:G:A	4.4016e-11	-1.89011	-0.748055	4.76868e-05	-1.89797	-0.78586
226490411	chr2:226490411:A:T	8.75117e-10	-2.33768e-10	0.351641	0.000874651	-2.33768e-10	0.22534
226490422	chr2:226490422:C:T	2.19836e-09	1.31535	-0.0425973	0.000578068	0.0379446	-0.226739
226490561	chr2:226490561:A:G	1.90239e-10	-2.33768e-10	-1.17443	0.000215224	-2.33768e-10	-1.1768
226491259	chr2:226491259:G:A	1.22845e-08	4.17293	-1.17955	4.57866e-05	-1.64006	-1.08443
226491668	chr2:226491668:T:C	8.99181e-11	-1.92382	-2.40076e-10	0.000110957	-1.83935	-2.40076e-10
226491744	chr2:226491744:T:C	4.20335e-11	-1.66023	-1.02402	4.00432e-05	-1.90655	-0.951973
226491882	chr2:226491882:C:A	6.34999e-10	0.34794	-0.317033	0.000311488	-0.598448	-0.208677
226492055	chr2:226492055:C:T	1.50436e-10	-1.40918	-2.40076e-10	0.000121986	-1.74458	-2.40076e-10
226492350	chr2:226492350:G:A	1.2585e-08	4.19707	-1.17952	4.65526e-05	-1.63705	-1.07085
226493528	chr2:226493528:A:T	2.47599e-10	-2.33768e-10	-0.910906	0.000274131	-2.33768e-10	-0.934879
226493691	chr2:226493691:A:G	9.56662e-11	-1.86185	-2.40076e-10	0.000117054	-1.78585	-2.40076e-10
226494048	chr2:226494048:A:G	8.57614e-11	-1.06024	-0.910905	4.48971e-05	-1.84482	-0.899295
226494415	chr2:226494415:A:C	3.74382e-10	0.665599	-1.16304	3.29712e-05	-1.87925	-1.1736
226494750	chr2:226494750:G:A	4.11513e-11	-1.81241	-0.89305	4.42892e-05	-1.91362	-0.844119
226494793	chr2:226494793:AC:A	5.65214e-10	0.231522	-0.317033	0.000284813	-0.687977	-0.208677
226494999	chr2:226494999:A:G	5.5706e-10	0.21699	-0.317033	0.000281524	-0.699592	-0.208677
226495381	chr2:226495381:T:G	2.27348e-10	-2.33768e-10	-0.996235	0.000252247	-2.33768e-10	-1.01808
226495555	chr2:226495555:G:A	2.23907e-10	-2.33768e-10	-1.01148	0.000275742	-2.33768e-10	-0.929019
226495648	chr2:226495648:C:T	3.87222e-11	-1.80306	-0.963242	4.07132e-05	-1.91669	-0.925246
226495727	chr2:226495727:C:T	1.8954e-10	-2.33768e-10	-1.17811	0.000217241	-2.33768e-10	-1.16748
226495730	chr2:226495730:T:C	1.92662e-10	-2.33768e-10	-1.16178	0.00022492	-2.33768e-10	-1.13274
226495924	chr2:226495924:G:A	2.00798e-10	-2.33768e-10	-1.12042	0.000239033	-2.33768e-10	-1.07188
226495935	chr2:226495935:C:T	3.43626e-10	-2.33768e-10	-0.583163	0.000369592	-2.33768e-10	-0.636085
226496106	chr2:226496106:G:A	1.59694e-10	-0.64063	-0.708826	5.87971e-05	-1.8581	-0.616291
226496469	chr2:226496469:T:A	1.89791e-10	-2.33768e-10	-1.17679	0.000215057	-2.33768e-10	-1.17758
226496656	chr2:226496656:G:A	5.84413e-11	-1.90158	-0.45311	6.39658e-05	-1.88636	-0.503774
226496909	chr2:226496909:A:C	5.34289e-10	-2.33768e-10	-0.141779	0.000556705	-2.33768e-10	-0.22645
226497111	chr2:226497111:T:C	7.7055e-10	-2.33768e-10	0.224388	0.000777664	-2.33768e-10	0.107809
226497431	chr2:226497431:C:T	2.20737e-10	-2.33768e-10	-1.02574	0.000271015	-2.33768e-10	-0.946313
226498058	chr2:226498058:G:A	2.25388e-10	-2.33768e-10	-1.00489	0.00024985	-2.33768e-10	-1.02762
226498079	chr2:226498079:T:C	3.42767e-10	-2.33768e-10	-0.585666	0.000374626	-2.33768e-10	-0.622558
226498167	chr2:226498167:C:G	1.85901e-10	-1.1975	-2.40076e-10	0.000154937	-1.50547	-2.40076e-10
226499098	chr2:226499098:T:C	5.78616e-11	-1.90646	-0.458203	6.41066e-05	-1.87925	-0.508686
226499333	chr2:226499333:C:T	2.24901e-10	-2.33768e-10	-1.00706	0.000249277	-2.33768e-10	-1.02992
226499406	chr2:226499406:C:G	2.01228e-09	-2.33768e-10	1.18431	0.00221824	-2.33768e-10	1.15598
226499469	chr2:226499469:G:A	4.25273e-10	0.124856	-0.494841	0.000170431	-1.09883	-0.311323
226499738	chr2:226499738:G:C	3.92945e-10	0.0595421	-0.508588	0.000161148	-1.13938	-0.326785
226500079	chr2:226500079:A:T	1.92484e-10	-2.33768e-10	-1.1627	0.000215954	-2.33768e-10	-1.17342
226500411	chr2:226500411:A:G	1.57241e-09	-2.33768e-10	0.937646	0.00173153	-2.33768e-10	0.908277
226500728	chr2:226500728:G:A	1.00593e-10	-1.81163	-2.40076e-10	0.000140992	-1.59978	-2.40076e-10
226500729	chr2:226500729:G:A	9.93909e-11	-1.82366	-2.40076e-10	0.000138248	-1.61944	-2.40076e-10
226500873	chr2:226500873:A:C	6.95278e-10	-2.33768e-10	0.121596	0.000704737	-2.33768e-10	0.00933861
226501339	chr2:226501339:T:A	9.40369e-10	0.173385	0.250171	0.00053374	-0.655634	0.387057
226501419	chr2:226501419:A:G	3.86212e-10	-2.33768e-10	-0.466329	0.000467851	-2.33768e-10	-0.400335
226501457	chr2:226501457:G:A	5.7978e-10	0.165052	-0.225119	0.000300385	-0.732552	-0.110868
226501653	chr2:226501653:C:T	2.89629e-10	-1.5198	0.765684	0.000198607	-1.86174	0.604576
226501680	chr2:226501680:G:A	4.32069e-10	0.804281	-1.15841	0.000107887	-0.68842	-1.17899
226501933	chr2:226501933:T:C	3.09625e-10	-2.33768e-10	-0.687356	0.000332058	-2.33768e-10	-0.743176
226502463	chr2:226502463:A:G	8.04237e-11	-1.01713	-1.01828	4.08611e-05	-1.82614	-1.01217
226502762	chr2:226502762:C:T	1.01914e-10	-1.79858	-2.40076e-10	0.000104128	-1.90287	-2.40076e-10
226503017	chr2:226503017:G:A	1.77309e-10	-1.73126	0.486438	0.000143034	-1.92285	0.337449
226503134	chr2:226503134:A:C	5.80529e-10	0.279106	-0.337882	0.000290746	-0.645419	-0.230616
226503350	chr2:226503350:C:T	1.27463e-10	-1.57489	-2.40076e-10	0.000146709	-1.56004	-2.40076e-10
226503423	chr2:226503423:A:C	5.91994e-10	0.291724	-0.330943	0.000295669	-0.635954	-0.22329
226503635	chr2:226503635:T:C	1.73855e-10	-1.72986	0.465366	0.000139447	-1.92265	0.311851
226503665	chr2:226503665:G:A	1.06442e-10	-0.800706	-0.954414	4.7604e-05	-1.74373	-0.941835
226503922	chr2:226503922:A:G	2.10478e-10	-2.33768e-10	-1.07333	0.000245782	-2.33768e-10	-1.04404
226504617	chr2:226504617:G:A	3.9196e-10	-2.33768e-10	-0.451556	0.000426191	-2.33768e-10	-0.493598
226504908	chr2:226504908:A:T	2.08193e-10	-2.33768e-10	-1.08425	0.000241422	-2.33768e-10	-1.06194
226504954	chr2:226504954:AAAG:A	9.51571e-11	-1.86719	-2.40076e-10	0.00010194	-1.92411	-2.40076e-10
226505305	chr2:226505305:G:T	6.26204e-10	0.309113	-0.292153	0.000312035	-0.623172	-0.182198
226505417	chr2:226505417:T:C	3.50425e-11	-1.90721	-0.958944	3.99161e-05	-1.87916	-0.982551
226505745	chr2:226505745:A:G	5.4465e-11	-1.86813	-0.557024	5.42879e-05	-1.90874	-0.645443
226505830	chr2:226505830:C:T	4.73096e-10	0.142245	-0.405663	0.000262507	-0.674935	-0.303271
226505868	chr2:226505868:G:C	3.29793e-10	-2.33768e-10	-0.62425	0.000421647	-2.33768e-10	-0.504317
226506323	chr2:226506323:GTCTA:G	3.29282e-10	-2.33768e-10	-0.625801	0.000369546	-2.33768e-10	-0.636211
226507009	chr2:226507009:T:C	7.6535e-10	0.889001	-0.671384	0.000135753	-1.08526	-0.552391
226507364	chr2:226507364:C:T	6.33771e-10	0.330208	-0.301235	0.000314453	-0.605852	-0.191799
226507455	chr2:226507455:T:C	8.32361e-11	-0.82253	-1.1785	3.22035e-05	-1.89924	-1.17717
226507620	chr2:226507620:A:C	2.9096e-10	-2.33768e-10	-0.74953	0.000342052	-2.33768e-10	-0.713523
226507710	chr2:226507710:G:A	9.12066e-11	-1.90959	-2.40076e-10	0.000108718	-1.85973	-2.40076e-10
226508088	chr2:226508088:A:G	1.5634e-09	0.793596	0.138305	0.000755928	-0.295556	0.375017
226508379	chr2:226508379:T:G	2.56537e-10	-2.33768e-10	-0.875442	0.000315005	-2.33768e-10	-0.795897
226508618	chr2:226508618:A:G	1.81795e-09	0.94122	0.141527	0.000849444	-0.182383	0.378479
226508696	chr2:226508696:C:A	1.71246e-10	-0.581274	-0.698339	6.02888e-05	-1.84309	-0.606253
226509079	chr2:226509079:G:A	2.79247e-08	4.96915	-1.1546	5.31319e-05	-1.42102	-1.15469
226509478	chr2:226509478:T:C	8.49724e-11	-1.05392	-0.926473	4.45932e-05	-1.83736	-0.913547
226509571	chr2:226509571:C:T	4.51444e-10	-2.33768e-10	-0.310265	0.000651089	-2.33768e-10	-0.0698383
226509974	chr2:226509974:A:G	3.10427e-10	-1.3606	0.67583	0.000194231	-1.79094	0.511501
226510001	chr2:226510001:C:A	3.33748e-10	-2.33768e-10	-0.61233	0.000427215	-2.33768e-10	-0.491197
226510151	chr2:226510151:G:A	3.67595e-11	-1.9074	-0.910921	4.19127e-05	-1.90058	-0.91232
226510157	chr2:226510157:G:T	1.99068e-10	-2.33768e-10	-1.12907	0.000218151	-2.33768e-10	-1.1633
226510177	chr2:226510177:A:G	3.76182e-11	-1.90099	-0.894234	4.23634e-05	-1.90647	-0.895734
226510927	chr2:226510927:A:T	9.37219e-10	1.5078	-1.0876	8.42831e-05	-0.97325	-1.14105
226510982	chr2:226510982:C:T	2.71704e-10	-2.33768e-10	-0.818003	0.000267448	-2.33768e-10	-0.95956
226511202	chr2:226511202:C:A	1.18597e-10	-1.64698	-2.40076e-10	0.000113098	-1.82023	-2.40076e-10
226511372	chr2:226511372:T:A	1.44278e-08	4.33256	-1.17837	4.70456e-05	-1.59691	-1.10046
226511412	chr2:226511412:C:A	3.52382e-10	-1.4651	0.907103	0.000231	-1.83964	0.733575
226511445	chr2:226511445:C:T	2.9349e-10	-2.33768e-10	-0.740874	0.000361376	-2.33768e-10	-0.658567
226511763	chr2:226511763:T:G	2.3395e-10	-2.33768e-10	-0.967607	0.000258939	-2.33768e-10	-0.991893
226511956	chr2:226511956:G:T	3.20563e-10	-1.44756	0.794925	0.000210238	-1.83196	0.631711
226512270	chr2:226512270:C:T	3.13514e-10	-1.4982	0.823324	0.000211333	-1.85372	0.65867
226512349	chr2:226512349:T:C	1.20025e-10	-1.63502	-2.40076e-10	0.000113982	-1.81244	-2.40076e-10
226512518	chr2:226512518:C:T	3.21092e-10	-1.46246	0.811468	0.000212366	-1.83827	0.648089
226512723	chr2:226512723:GC:G	3.26245e-10	-2.33768e-10	-0.635069	0.000416756	-2.33768e-10	-0.515984
226512739	chr2:226512739:G:A	8.97506e-11	-1.92568	-2.40076e-10	0.000104854	-1.89592	-2.40076e-10
226512748	chr2:226512748:T:C	1.9266e-10	-2.33768e-10	-1.16179	0.000219555	-2.33768e-10	-1.15688
226512841	chr2:226512841:C:T	9.58246e-11	-1.6031	-0.2571	7.3073e-05	-1.89128	-0.365746
226513654	chr2:226513654:A:G	5.6024e-10	0.695669	-0.79002	0.000138628	-0.733186	-0.883502
226513749	chr2:226513749:G:A	2.97109e-10	-2.33768e-10	-0.728616	0.000375823	-2.33768e-10	-0.619368
226514024	chr2:226514024:A:G	9.73982e-09	3.78625	-1.02499	6.5838e-05	-1.22976	-1.13153
226514167	chr2:226514167:A:G	2.72969e-10	-2.33768e-10	-0.813356	0.000266931	-2.33768e-10	-0.961496
226514655	chr2:226514655:G:C	2.0021e-10	-2.33768e-10	-1.12335	0.000221643	-2.33768e-10	-1.14742
226514911	chr2:226514911:G:A	1.16909e-10	-1.66132	-2.40076e-10	0.000107233	-1.87348	-2.40076e-10
226515095	chr2:226515095:T:G	2.89965e-10	0.409269	-1.16222	0.000127087	-0.533429	-1.17018
226515436	chr2:226515436:G:T	6.29801e-10	-2.33768e-10	0.0226871	0.000686269	-2.33768e-10	-0.017215
226515455	chr2:226515455:A:G	1.95518e-10	-2.33768e-10	-1.14706	0.000217885	-2.33768e-10	-1.16452
226515643	chr2:226515643:C:T	9.31819e-09	3.89446	-1.17746	6.73345e-05	-1.19754	-1.14127
226516112	chr2:226516112:G:A	4.54254e-10	-2.33768e-10	-0.30406	0.000499404	-2.33768e-10	-0.335071
226516306	chr2:226516306:A:G	2.84488e-10	-2.33768e-10	-0.772024	0.000272716	-2.33768e-10	-0.940054
226516404	chr2:226516404:C:T	2.05599e-10	-2.33768e-10	-1.09679	0.000244815	-2.33768e-10	-1.04798
226516614	chr2:226516614:ACTAT:A	2.13554e-10	-2.33768e-10	-1.05883	0.000245348	-2.33768e-10	-1.04581
226516873	chr2:226516873:G:A	3.23186e-10	0.520884	-1.16537	3.73992e-05	-1.82825	-1.09858
226516894	chr2:226516894:C:A	1.19817e-10	-0.465261	-1.17149	3.21461e-05	-1.90004	-1.17816
226516946	chr2:226516946:G:A	1.93532e-10	-2.33768e-10	-1.15727	0.000222524	-2.33768e-10	-1.14345
226517423	chr2:226517423:G:A	2.34656e-10	-2.33768e-10	-0.964597	0.000286231	-2.33768e-10	-0.891688
226517647	chr2:226517647:A:G	1.01599e-10	-1.07358	-0.728104	5.70727e-05	-1.89113	-0.613029
226517888	chr2:226517888:C:T	1.89865e-10	-2.33768e-10	-1.1764	0.00021474	-2.33768e-10	-1.17906
226517897	chr2:226517897:A:T	2.02227e-10	-2.33768e-10	-1.11333	0.000228253	-2.33768e-10	-1.11803
226518146	chr2:226518146:A:G	2.28058e-10	-2.33768e-10	-0.993116	0.000276694	-2.33768e-10	-0.925575
226518210	chr2:226518210:A:T	1.12807e-10	-0.880457	-0.816581	5.02198e-05	-1.82717	-0.804901
226518658	chr2:226518658:G:A	2.31587e-10	-2.33768e-10	-0.977762	0.000281709	-2.33768e-10	-0.90761
226518689	chr2:226518689:A:G	1.90278e-10	-2.33768e-10	-1.17423	0.000217533	-2.33768e-10	-1.16614
226518920	chr2:226518920:C:T	2.17727e-10	-2.33768e-10	-1.03947	0.000262088	-2.33768e-10	-0.979804
226518924	chr2:226518924:AT:A	1.9081e-10	-2.33768e-10	-1.17144	0.000215474	-2.33768e-10	-1.17565
226519019	chr2:226519019:C:G	2.20854e-10	-2.33768e-10	-1.02521	0.000266448	-2.33768e-10	-0.963307
226519209	chr2:226519209:T:C	2.60281e-10	-2.33768e-10	-0.860954	0.000300444	-2.33768e-10	-0.843225
226519309	chr2:226519309:T:C	2.25162e-10	-2.33768e-10	-1.00589	0.000258678	-2.33768e-10	-0.992901
226519479	chr2:226519479:G:A	1.21862e-10	-0.795981	-0.823849	5.12125e-05	-1.79995	-0.812555
226519899	chr2:226519899:G:A	2.02682e-10	-2.33768e-10	-1.11108	0.000234761	-2.33768e-10	-1.08992
226520067	chr2:226520067:A:G	1.14599e-10	-0.831686	-0.849587	4.92897e-05	-1.8122	-0.83857
226520701	chr2:226520701:C:T	2.41069e-10	-2.33768e-10	-0.937632	0.000288423	-2.33768e-10	-0.884056
226521040	chr2:226521040:G:A	2.53056e-10	-2.33768e-10	-0.889107	0.000295002	-2.33768e-10	-0.861504
226521231	chr2:226521231:TC:T	5.01423e-10	0.957691	-1.16296	0.000231156	0.0454203	-1.15081
226521317	chr2:226521317:A:G	2.2754e-10	-2.33768e-10	-0.995391	0.000275968	-2.33768e-10	-0.928201
226521385	chr2:226521385:C:T	1.94415e-10	-2.33768e-10	-1.15272	0.000223585	-2.33768e-10	-1.1387
226521703	chr2:226521703:C:T	2.23454e-10	-2.33768e-10	-1.01351	0.000270198	-2.33768e-10	-0.949331
226521877	chr2:226521877:A:G	2.27587e-10	-2.33768e-10	-0.995182	0.000276068	-2.33768e-10	-0.927837
226522152	chr2:226522152:T:G	2.34317e-10	-2.33768e-10	-0.966043	0.000285583	-2.33768e-10	-0.893952
226522711	chr2:226522711:C:T	2.49705e-10	-2.33768e-10	-0.902435	0.00029039	-2.33768e-10	-0.87726
226522822	chr2:226522822:GAC:G	5.0487e-10	-2.33768e-10	-0.198416	0.000580108	-2.33768e-10	-0.185271
226522860	chr2:226522860:T:C	1.09132e-10	-1.73016	-2.40076e-10	0.000187928	-1.31242	-2.40076e-10
226522864	chr2:226522864:T:C	3.45297e-11	-1.89437	-0.986521	5.50916e-05	-1.59223	-0.94726
226522868	chr2:226522868:T:C	8.24274e-11	-1.75917	-0.251632	0.000134951	-1.46731	-0.176267
226522872	chr2:226522872:T:C	2.76712e-10	-2.33768e-10	-0.799738	0.000327208	-2.33768e-10	-0.757889
226522896	chr2:226522896:T:C	2.18503e-10	-2.33768e-10	-1.03592	0.00025312	-2.33768e-10	-1.01462
226522913	chr2:226522913:A:C	2.09855e-10	-2.33768e-10	-1.0763	0.000241968	-2.33768e-10	-1.05968
226523406	chr2:226523406:G:A	1.94438e-10	-2.33768e-10	-1.1526	0.000218293	-2.33768e-10	-1.16265
226523691	chr2:226523691:A:C	2.34837e-10	-2.33768e-10	-0.963823	0.000272316	-2.33768e-10	-0.941522
226523869	chr2:226523869:A:C	2.26548e-10	-2.33768e-10	-0.99976	0.000263275	-2.33768e-10	-0.975285
226524218	chr2:226524218:G:A	2.39651e-10	-2.33768e-10	-0.943531	0.00027815	-2.33768e-10	-0.920326
226524371	chr2:226524371:C:T	2.50932e-10	-2.33768e-10	-0.897533	0.000307796	-2.33768e-10	-0.819048
226524564	chr2:226524564:T:C	2.26756e-10	-2.33768e-10	-0.998843	0.000263532	-2.33768e-10	-0.974311
226524830	chr2:226524830:C:T	2.12692e-10	-2.33768e-10	-1.06287	0.000245688	-2.33768e-10	-1.04442
226524928	chr2:226524928:A:G	9.01988e-11	-1.9207	-2.40076e-10	0.000109672	-1.85099	-2.40076e-10
226525291	chr2:226525291:G:A	1.89259e-10	-2.33768e-10	-1.1796	0.000214867	-2.33768e-10	-1.17847
226525306	chr2:226525306:A:G	2.23727e-10	-2.33768e-10	-1.01229	0.000265472	-2.33768e-10	-0.966975
226525413	chr2:226525413:G:A	8.99666e-11	-1.92328	-2.40076e-10	0.000105536	-1.88943	-2.40076e-10
226525453	chr2:226525453:A:G	7.67116e-11	-0.903234	-1.17943	3.20867e-05	-1.91218	-1.16786
226525509	chr2:226525509:A:G	2.28384e-10	-2.33768e-10	-0.991689	0.000266803	-2.33768e-10	-0.961977
226525531	chr2:226525531:A:G	2.28085e-10	-2.33768e-10	-0.993	0.000266424	-2.33768e-10	-0.963396
226525652	chr2:226525652:G:A	4.12704e-11	-1.55629	-1.14628	3.46296e-05	-1.86139	-1.14239
226525691	chr2:226525691:A:G	2.84348e-10	-2.33768e-10	-0.772517	0.000276597	-2.33768e-10	-0.925924
226525912	chr2:226525912:G:A	2.34267e-10	-2.33768e-10	-0.966255	0.000272001	-2.33768e-10	-0.942678
226526073	chr2:226526073:T:C	3.25964e-10	-2.33768e-10	-0.63593	0.00038727	-2.33768e-10	-0.589364
226526199	chr2:226526199:G:T	2.09081e-10	-2.33768e-10	-1.07999	0.000244646	-2.33768e-10	-1.04867
226526219	chr2:226526219:G:A	4.81873e-11	-1.89016	-0.657457	5.98197e-05	-1.81247	-0.64468
226526343	chr2:226526343:C:T	8.9808e-11	-1.92504	-2.40076e-10	0.000112205	-1.82816	-2.40076e-10
226526962	chr2:226526962:C:T	9.7059e-11	-1.8474	-2.40076e-10	0.000102413	-1.91947	-2.40076e-10
226527219	chr2:226527219:T:C	2.35585e-10	-2.33768e-10	-0.960643	0.000281152	-2.33768e-10	-0.909589
226528144	chr2:226528144:A:T	1.01801e-10	-0.63145	-1.16824	3.36828e-05	-1.91831	-1.11319
226528208	chr2:226528208:T:A	2.07038e-10	-2.33768e-10	-1.08981	0.000245334	-2.33768e-10	-1.04586
226529160	chr2:226529160:C:T	2.67423e-10	0.304005	-1.13789	3.78756e-05	-1.86351	-1.05067
226529177	chr2:226529177:A:G	4.19468e-10	0.386236	-0.769966	0.000221465	-0.442649	-0.705573
226529345	chr2:226529345:A:C	2.44057e-10	-2.33768e-10	-0.925315	0.000286331	-2.33768e-10	-0.891337
226529406	chr2:226529406:C:G	2.38412e-10	-2.33768e-10	-0.948716	0.000276657	-2.33768e-10	-0.925705
226529825	chr2:226529825:A:G	4.92908e-10	0.946374	-1.16877	0.00022754	0.0373923	-1.15855
226530328	chr2:226530328:T:C	2.50208e-10	-2.33768e-10	-0.900422	0.00030674	-2.33768e-10	-0.822486
226530793	chr2:226530793:G:A	1.08006e-10	-0.568201	-1.17233	3.35297e-05	-1.91255	-1.1235
226531221	chr2:226531221:T:C	1.89959e-10	-2.33768e-10	-1.17591	0.000216262	-2.33768e-10	-1.172
226531391	chr2:226531391:A:G	2.56944e-10	-2.33768e-10	-0.873857	0.000316077	-2.33768e-10	-0.7925
226531741	chr2:226531741:T:C	2.45594e-10	-2.33768e-10	-0.919037	0.000305101	-2.33768e-10	-0.827842
226532017	chr2:226532017:C:A	2.5897e-10	0.289221	-1.15522	3.65322e-05	-1.86734	-1.08295
226532163	chr2:226532163:G:A	2.35582e-10	-2.33768e-10	-0.960659	0.000276827	-2.33768e-10	-0.925093
226532841	chr2:226532841:A:AT	1.89382e-10	-2.33768e-10	-1.17895	0.000215371	-2.33768e-10	-1.17612
226532954	chr2:226532954:C:A	4.12776e-11	-1.91826	-0.784133	5.01816e-05	-1.80668	-0.826162
226532970	chr2:226532970:G:T	1.6037e-10	-1.89873	0.553498	0.000226381	-1.58368	0.45741
226532984	chr2:226532984:G:T	4.06307e-11	-1.61151	-1.10669	3.53332e-05	-1.88278	-1.10088
226533447	chr2:226533447:T:C	1.31655e-10	-0.769829	-0.7727	5.44118e-05	-1.79141	-0.760496
226533614	chr2:226533614:GA:G	2.52898e-10	-2.33768e-10	-0.889731	0.000252736	-2.33768e-10	-1.01614
226533946	chr2:226533946:C:T	1.91839e-10	-2.33768e-10	-1.16606	0.000218857	-2.33768e-10	-1.16007
226533974	chr2:226533974:A:G	2.51508e-10	-2.33768e-10	-0.895243	0.000296302	-2.33768e-10	-0.857107
226534851	chr2:226534851:T:A	2.16859e-10	-2.33768e-10	-1.04347	0.000250333	-2.33768e-10	-1.0257
226534988	chr2:226534988:C:A	1.89317e-10	-2.33768e-10	-1.17929	0.000215025	-2.33768e-10	-1.17773
226536027	chr2:226536027:T:C	3.92228e-11	-1.65567	-1.09779	3.31819e-05	-1.92606	-1.12042
226536111	chr2:226536111:C:T	2.70317e-10	-2.33768e-10	-0.823119	0.000318729	-2.33768e-10	-0.784145
226536603	chr2:226536603:C:T	7.63751e-10	0.215526	-2.40076e-10	0.000115712	-1.79738	-2.40076e-10
226536747	chr2:226536747:T:C	1.89324e-10	-2.33768e-10	-1.17926	0.000214618	-2.33768e-10	-1.17963
226536879	chr2:226536879:T:C	1.14933e-10	-0.877117	-0.801253	5.10248e-05	-1.82639	-0.789785
226537110	chr2:226537110:C:T	4.31106e-10	-2.33768e-10	-0.356362	0.000459902	-2.33768e-10	-0.417473
226537170	chr2:226537170:G:C	1.23882e-10	-0.42993	-1.17346	3.31921e-05	-1.90869	-1.13748
226537302	chr2:226537302:C:T	4.43499e-11	-1.45731	-1.1733	3.57648e-05	-1.80106	-1.17046
226537406	chr2:226537406:T:G	2.15428e-10	-2.33768e-10	-1.05009	0.000257613	-2.33768e-10	-0.997028
226537711	chr2:226537711:C:T	3.39707e-10	-2.33768e-10	-0.594632	0.000404257	-2.33768e-10	-0.546433
226537808	chr2:226537808:C:T	2.61468e-10	-2.33768e-10	-0.856403	0.000315202	-2.33768e-10	-0.795273
226537895	chr2:226537895:C:T	1.18383e-10	-0.844842	-0.803951	5.14064e-05	-1.81623	-0.79249
226538100	chr2:226538100:A:G	4.14139e-10	0.428028	-0.824542	0.000216394	-0.406904	-0.764482
226538325	chr2:226538325:G:A	2.44964e-10	-2.33768e-10	-0.921606	0.000299396	-2.33768e-10	-0.846717
226538481	chr2:226538481:T:C	2.59452e-10	-2.33768e-10	-0.864144	0.000257693	-2.33768e-10	-0.996716
226538565	chr2:226538565:G:T	2.54722e-10	-2.33768e-10	-0.882541	0.000254125	-2.33768e-10	-1.01066
226538648	chr2:226538648:A:G	1.9009e-10	-2.33768e-10	-1.17522	0.000216419	-2.33768e-10	-1.17127
226538714	chr2:226538714:A:T	1.11253e-10	-0.531528	-1.17938	3.23011e-05	-1.90625	-1.16713
226538895	chr2:226538895:C:T	1.21056e-10	-0.847212	-0.779249	5.27086e-05	-1.81649	-0.767219
226539062	chr2:226539062:C:A	3.17777e-10	-2.33768e-10	-0.661365	0.000377072	-2.33768e-10	-0.616048
226539094	chr2:226539094:C:T	1.89693e-10	-2.33768e-10	-1.17731	0.000215959	-2.33768e-10	-1.1734
226539155	chr2:226539155:T:C	1.1449e-10	-0.502598	-1.17963	3.25822e-05	-1.90267	-1.16205
226539334	chr2:226539334:G:A	6.94247e-10	0.758935	-0.638824	0.000344897	-0.142185	-0.563056
226539515	chr2:226539515:C:T	2.61214e-10	-2.33768e-10	-0.857376	0.000259026	-2.33768e-10	-0.991556
226539823	chr2:226539823:C:T	2.01033e-10	-2.33768e-10	-1.11925	0.000236562	-2.33768e-10	-1.08227
226539959	chr2:226539959:A:C	1.90144e-10	-2.33768e-10	-1.17494	0.000216397	-2.33768e-10	-1.17137
226540291	chr2:226540291:C:T	4.20437e-10	0.795308	-1.17673	0.000198504	-0.0869862	-1.17069
226541139	chr2:226541139:C:T	9.96019e-11	-1.82153	-2.40076e-10	0.000131437	-1.66996	-2.40076e-10
226541392	chr2:226541392:C:T	2.26604e-10	-2.33768e-10	-0.999513	0.000275436	-2.33768e-10	-0.930128
226541900	chr2:226541900:A:T	5.30844e-10	-2.33768e-10	-0.148247	0.000637103	-2.33768e-10	-0.0915546
226542643	chr2:226542643:G:GTTTT	2.61473e-10	-2.33768e-10	-0.856386	0.000259221	-2.33768e-10	-0.990804
226543779	chr2:226543779:AAAT:A	2.04364e-10	-2.33768e-10	-1.10281	0.000236004	-2.33768e-10	-1.08464
226543994	chr2:226543994:T:A	2.43976e-10	-2.33768e-10	-0.925645	0.000283423	-2.33768e-10	-0.901544
226544449	chr2:226544449:G:C	2.98876e-10	-2.33768e-10	-0.722689	0.000287982	-2.33768e-10	-0.885587
226544698	chr2:226544698:G:A	1.98453e-10	-2.33768e-10	-1.13216	0.000227697	-2.33768e-10	-1.12047
226545148	chr2:226545148:T:C	2.54211e-10	-2.33768e-10	-0.88455	0.000300326	-2.33768e-10	-0.843615
226545434	chr2:226545434:C:T	1.43574e-10	-0.766327	-0.689538	5.94177e-05	-1.78388	-0.680017
226545529	chr2:226545529:A:G	1.89288e-10	-2.33768e-10	-1.17945	0.0002147	-2.33768e-10	-1.17925
226545633	chr2:226545633:A:G	1.19611e-10	-0.789197	-0.849271	5.03238e-05	-1.79133	-0.838672
226545654	chr2:226545654:T:C	9.41134e-11	-1.87822	-2.40076e-10	0.000103469	-1.90922	-2.40076e-10
226545981	chr2:226545981:T:C	7.01577e-11	-1.92255	-0.249419	7.58985e-05	-1.92555	-0.293541
226545998	chr2:226545998:G:A	1.92826e-10	-2.33768e-10	-1.16093	0.000221268	-2.33768e-10	-1.14911
226546269	chr2:226546269:T:C	1.98317e-10	-2.33768e-10	-1.13285	0.000234783	-2.33768e-10	-1.08982
226546469	chr2:226546469:G:T	2.02616e-10	-2.33768e-10	-1.1114	0.000232878	-2.33768e-10	-1.09797
226546643	chr2:226546643:A:C	2.24242e-10	-2.33768e-10	-1.00999	0.000254128	-2.33768e-10	-1.01065
226547120	chr2:226547120:G:A	2.45959e-10	-2.33768e-10	-0.917552	0.000288732	-2.33768e-10	-0.882988
226547322	chr2:226547322:T:C	2.00604e-10	-2.33768e-10	-1.12138	0.000238506	-2.33768e-10	-1.07409
226547927	chr2:226547927:G:A	3.0562e-10	-2.33768e-10	-0.700375	0.000395606	-2.33768e-10	-0.568067
226548040	chr2:226548040:G:A	1.92308e-10	-2.33768e-10	-1.16362	0.000216077	-2.33768e-10	-1.17285
226548355	chr2:226548355:TAAGAG:T	2.91999e-10	-2.33768e-10	-0.745966	0.000326842	-2.33768e-10	-0.759009
226548417	chr2:226548417:C:T	2.06275e-10	-2.33768e-10	-1.09351	0.0002375	-2.33768e-10	-1.07832
226548638	chr2:226548638:T:C	6.02305e-10	0.97023	-0.992182	0.000285578	0.0473962	-0.941368
226548770	chr2:226548770:A:G	9.2232e-11	-1.89841	-2.40076e-10	0.000123435	-1.73277	-2.40076e-10
226548947	chr2:226548947:G:T	2.62363e-10	-2.33768e-10	-0.852988	0.000322654	-2.33768e-10	-0.771906
226549206	chr2:226549206:G:T	4.37617e-10	0.834666	-1.17604	0.000206275	-0.050192	-1.16908
226549344	chr2:226549344:T:G	1.46065e-10	-1.43867	-2.40076e-10	0.000142462	-1.58941	-2.40076e-10
226550054	chr2:226550054:C:T	2.4214e-10	-2.33768e-10	-0.933199	0.000281242	-2.33768e-10	-0.90927
226550086	chr2:226550086:C:T	8.96948e-11	-1.9263	-2.40076e-10	0.000106786	-1.87765	-2.40076e-10
226550245	chr2:226550245:T:C	5.73975e-10	0.789333	-0.859463	0.000280886	-0.117747	-0.792788
226550249	chr2:226550249:C:G	5.25358e-10	0.706965	-0.865601	0.000260719	-0.185505	-0.799539
226550322	chr2:226550322:G:A	2.45703e-10	-2.33768e-10	-0.918593	0.000300255	-2.33768e-10	-0.843853
226550874	chr2:226550874:C:T	2.63866e-10	-2.33768e-10	-0.847276	0.000309762	-2.33768e-10	-0.81268
226550907	chr2:226550907:C:T	5.97833e-10	-2.33768e-10	-0.0294041	0.00071455	-2.33768e-10	0.023167
226551184	chr2:226551184:T:C	1.28423e-10	-0.847731	-0.719657	5.6659e-05	-1.81344	-0.697992
226551336	chr2:226551336:A:G	2.1e-10	-2.33768e-10	-1.07561	0.00024214	-2.33768e-10	-1.05897
226551543	chr2:226551543:G:A	2.36781e-10	-2.33768e-10	-0.95558	0.000275524	-2.33768e-10	-0.929812
226551946	chr2:226551946:C:T	4.04556e-11	-1.54513	-1.17738	3.41149e-05	-1.84314	-1.17561
226552160	chr2:226552160:C:T	3.04202e-10	-2.33768e-10	-0.705026	0.000340593	-2.33768e-10	-0.717797
226552295	chr2:226552295:A:G	1.95181e-10	-0.140233	-1.00855	3.4089e-05	-1.92178	-1.09773
226552377	chr2:226552377:A:G	2.14585e-10	-2.33768e-10	-1.05401	0.000246031	-2.33768e-10	-1.04303
226553432	chr2:226553432:G:T	2.54861e-10	-2.33768e-10	-0.881999	0.000301219	-2.33768e-10	-0.840649
226554110	chr2:226554110:C:T	1.83711e-10	-0.0715277	-1.13783	3.48399e-05	-1.92493	-1.07279
226554146	chr2:226554146:T:C	2.03383e-10	-2.33768e-10	-1.10762	0.000233832	-2.33768e-10	-1.09388
226555037	chr2:226555037:T:C	1.98911e-10	-2.33768e-10	-1.12986	0.000233219	-2.33768e-10	-1.09651
226555227	chr2:226555227:A:C	2.84868e-10	-2.33768e-10	-0.77069	0.000354889	-2.33768e-10	-0.67668
226555392	chr2:226555392:C:T	2.82931e-10	-2.33768e-10	-0.777513	0.000352205	-2.33768e-10	-0.684272
226555847	chr2:226555847:T:C	4.68476e-10	0.903336	-1.17657	0.000218247	0.00711188	-1.16997
226556015	chr2:226556015:G:C	2.7277e-10	-2.33768e-10	-0.814086	0.000322687	-2.33768e-10	-0.771802
226556221	chr2:226556221:T:C	1.99768e-10	-2.33768e-10	-1.12556	0.000230479	-2.33768e-10	-1.10833
226556356	chr2:226556356:A:C	3.05897e-10	-2.33768e-10	-0.699468	0.000342139	-2.33768e-10	-0.713268
226556953	chr2:226556953:C:A	1.1838e-10	-1.64882	-2.40076e-10	0.000113521	-1.8165	-2.40076e-10
226557268	chr2:226557268:C:T	2.45861e-10	-2.33768e-10	-0.917949	0.000294877	-2.33768e-10	-0.861927
226557347	chr2:226557347:G:C	2.76524e-10	-2.33768e-10	-0.800417	0.000325693	-2.33768e-10	-0.76253
226557695	chr2:226557695:G:A	3.74341e-11	-1.80574	-0.994392	5.27546e-05	-1.6151	-0.967739
226558251	chr2:226558251:G:A	1.97168e-10	-2.33768e-10	-1.13866	0.000214653	-2.33768e-10	-1.17946
226558574	chr2:226558574:A:G	2.01419e-10	-2.33768e-10	-1.11733	0.00023707	-2.33768e-10	-1.08013
226559061	chr2:226559061:T:C	4.9231e-10	-0.223608	-2.40076e-10	0.000316352	-0.79163	-2.40076e-10
226559305	chr2:226559305:T:A	6.7486e-10	-2.33768e-10	0.0917889	0.00075933	-2.33768e-10	0.0839507
226559377	chr2:226559377:C:T	1.9765e-10	-2.33768e-10	-1.13622	0.000214696	-2.33768e-10	-1.17926
226559605	chr2:226559605:C:T	4.01244e-10	-2.33768e-10	-0.428147	0.000441141	-2.33768e-10	-0.459121
226559678	chr2:226559678:C:T	1.5314e-10	-1.39137	-2.40076e-10	0.000273111	-0.938606	-2.40076e-10
226560205	chr2:226560205:A:G	4.82425e-10	-2.33768e-10	-0.243892	0.000542219	-2.33768e-10	-0.252816
226560702	chr2:226560702:C:T	2.31339e-10	-2.33768e-10	-0.978832	0.000271345	-2.33768e-10	-0.945094
226560977	chr2:226560977:T:C	9.04948e-10	-2.33768e-10	0.385161	0.000973249	-2.33768e-10	0.332154
226561005	chr2:226561005:A:AT	3.7399e-10	0.676	-1.17449	0.000181666	-0.179716	-1.1666
226561282	chr2:226561282:T:C	1.68492e-10	-0.116977	-1.17885	3.83886e-05	-1.73106	-1.16967
226561419	chr2:226561419:T:A	3.67858e-10	0.659297	-1.17432	0.00017916	-0.193875	-1.16633
226561658	chr2:226561658:G:C	2.18076e-10	-2.33768e-10	-1.03787	0.000254196	-2.33768e-10	-1.01038
226562179	chr2:226562179:G:A	4.00414e-11	-1.63549	-1.09731	3.46615e-05	-1.89198	-1.11087
226562278	chr2:226562278:C:T	8.98716e-11	-1.92433	-2.40076e-10	0.000111336	-1.83593	-2.40076e-10
226562406	chr2:226562406:C:T	1.95099e-10	-2.33768e-10	-1.14921	0.000214655	-2.33768e-10	-1.17945
226563282	chr2:226563282:C:T	8.96232e-11	-1.01006	-0.917044	4.4532e-05	-1.86413	-0.88815
226563501	chr2:226563501:C:T	1.75226e-10	-0.0770016	-1.17964	3.90947e-05	-1.71837	-1.16413
226563611	chr2:226563611:G:C	1.68625e-10	-0.205476	-1.08956	3.98959e-05	-1.74519	-1.11702
226563817	chr2:226563817:T:C	2.15191e-10	-2.33768e-10	-1.05119	0.000250511	-2.33768e-10	-1.02498
226564042	chr2:226564042:T:C	2.67297e-10	-2.33768e-10	-0.834356	0.000314987	-2.33768e-10	-0.795955
226564094	chr2:226564094:T:C	8.38244e-11	-0.832685	-1.16131	3.55415e-05	-1.81553	-1.16226
226564212	chr2:226564212:T:A	2.31644e-10	-2.33768e-10	-0.977514	0.000268376	-2.33768e-10	-0.956095
226564240	chr2:226564240:G:T	2.16888e-10	-2.33768e-10	-1.04334	0.000261231	-2.33768e-10	-0.983079
226564320	chr2:226564320:C:T	1.96521e-10	-2.33768e-10	-1.14194	0.000229614	-2.33768e-10	-1.11208
226564469	chr2:226564469:TG:T	9.00132e-11	-1.92276	-2.40076e-10	0.000103298	-1.91086	-2.40076e-10
226564569	chr2:226564569:T:C	1.89475e-10	-2.33768e-10	-1.17846	0.000215074	-2.33768e-10	-1.1775
226565089	chr2:226565089:C:G	5.78587e-10	0.912341	-0.974469	0.000276994	-0.00269743	-0.921792
226565243	chr2:226565243:A:G	2.9582e-11	-1.90423	-1.13131	3.44364e-05	-1.88615	-1.12322
226565636	chr2:226565636:G:T	2.96751e-10	-0.729823	-2.40076e-10	0.000105759	-1.88732	-2.40076e-10
226566030	chr2:226566030:C:T	1.89475e-10	-2.33768e-10	-1.17846	0.000215075	-2.33768e-10	-1.1775
226566272	chr2:226566272:T:C	1.06278e-10	-1.92507	0.168416	0.000115831	-1.92433	0.127974
226566476	chr2:226566476:T:A	3.16751e-10	-2.33768e-10	-0.664601	0.000348689	-2.33768e-10	-0.694306
226566785	chr2:226566785:A:C	2.863e-10	-2.33768e-10	-0.765676	0.000337564	-2.33768e-10	-0.726729
226566819	chr2:226566819:C:T	3.08151e-10	-2.33768e-10	-0.692127	0.000364278	-2.33768e-10	-0.650568
226566939	chr2:226566939:T:C	2.80738e-10	-2.33768e-10	-0.785296	0.000330703	-2.33768e-10	-0.747266
226567036	chr2:226567036:A:G	2.62353e-10	-1.92566	1.07263	0.000290115	-1.8697	0.991493
226567042	chr2:226567042:ATTT:A	5.46681e-10	0.861936	-0.980786	0.00026339	-0.0458827	-0.928969
226567076	chr2:226567076:G:C	2.31424e-10	-2.33768e-10	-0.978466	0.000268108	-2.33768e-10	-0.957097
226567322	chr2:226567322:T:A	2.28483e-10	-2.33768e-10	-0.991256	0.000279488	-2.33768e-10	-0.915525
226567541	chr2:226567541:G:A	9.17736e-11	-1.90339	-2.40076e-10	0.000103045	-1.91332	-2.40076e-10
226567604	chr2:226567604:G:A	1.91173e-10	-2.33768e-10	-1.16954	0.000217804	-2.33768e-10	-1.16489
226567644	chr2:226567644:G:A	1.89525e-10	-2.33768e-10	-1.17819	0.000215028	-2.33768e-10	-1.17772
226568240	chr2:226568240:TA:T	2.32071e-10	-2.33768e-10	-0.975674	0.000284651	-2.33768e-10	-0.89722
226568299	chr2:226568299:C:T	2.59105e-10	-2.33768e-10	-0.865482	0.000317917	-2.33768e-10	-0.786695
226568618	chr2:226568618:T:A	1.91064e-10	-2.33768e-10	-1.17011	0.000217657	-2.33768e-10	-1.16557
226568874	chr2:226568874:T:C	3.763e-11	-1.80258	-0.992338	5.32742e-05	-1.60767	-0.965363
226569328	chr2:226569328:C:A	2.84324e-10	-2.33768e-10	-0.772601	0.000335133	-2.33768e-10	-0.733959
226569366	chr2:226569366:A:G	2.0896e-10	-2.33768e-10	-1.08057	0.000233668	-2.33768e-10	-1.09458
226569830	chr2:226569830:T:C	2.07484e-10	-2.33768e-10	-1.08766	0.000246211	-2.33768e-10	-1.0423
226570404	chr2:226570404:T:A	1.9104e-10	-2.33768e-10	-1.17023	0.000218877	-2.33768e-10	-1.15997
226570405	chr2:226570405:A:T	1.91053e-10	-2.33768e-10	-1.17017	0.0002189	-2.33768e-10	-1.15987
226570499	chr2:226570499:T:C	2.23062e-10	-2.33768e-10	-1.01527	0.000270132	-2.33768e-10	-0.949576
226570566	chr2:226570566:G:A	1.94416e-10	-2.33768e-10	-1.15271	0.000226449	-2.33768e-10	-1.12596
226571024	chr2:226571024:T:C	3.7239e-08	4.1024	-2.40076e-10	0.000290708	-0.876168	-2.40076e-10
226571183	chr2:226571183:T:C	2.17533e-10	-2.33768e-10	-1.04037	0.000242625	-2.33768e-10	-1.05697
226571254	chr2:226571254:A:G	1.94302e-10	-2.33768e-10	-1.1533	0.000222422	-2.33768e-10	-1.14391
226572400	chr2:226572400:A:G	2.40298e-10	0.233845	-1.17468	4.44217e-05	-1.61363	-1.14113
226572415	chr2:226572415:AT:A	1.2845e-09	0.828854	-0.0934418	0.000628823	-0.116616	0.0119792
226572551	chr2:226572551:T:C	1.89916e-10	-2.33768e-10	-1.17613	0.000217897	-2.33768e-10	-1.16446
226573659	chr2:226573659:G:A	1.89697e-10	-2.33768e-10	-1.17729	0.000221955	-2.33768e-10	-1.14601
226573681	chr2:226573681:A:G	8.75314e-10	-2.33768e-10	0.351866	0.000982898	-2.33768e-10	0.34202
226573683	chr2:226573683:C:A	1.89975e-10	-2.33768e-10	-1.17583	0.000216321	-2.33768e-10	-1.17172
226573968	chr2:226573968:T:C	1.89927e-10	-2.33768e-10	-1.17608	0.000215107	-2.33768e-10	-1.17735
226574171	chr2:226574171:A:G	3.57758e-10	0.557543	-1.1004	4.45268e-05	-1.75699	-0.995401
226574293	chr2:226574293:A:T	1.93599e-10	-2.33768e-10	-1.15693	0.000225108	-2.33768e-10	-1.13191
226575892	chr2:226575892:G:T	2.31512e-10	-2.33768e-10	-0.978085	0.000268223	-2.33768e-10	-0.956665
226575932	chr2:226575932:A:T	1.93722e-10	-2.33768e-10	-1.15629	0.000221208	-2.33768e-10	-1.14938
226576049	chr2:226576049:G:T	8.96984e-11	-1.92626	-2.40076e-10	0.000114955	-1.80395	-2.40076e-10
226576525	chr2:226576525:T:C	1.93106e-10	-2.33768e-10	-1.15948	0.000215071	-2.33768e-10	-1.17752
226576982	chr2:226576982:C:T	2.15149e-10	-2.33768e-10	-1.05139	0.000248222	-2.33768e-10	-1.03416
226577011	chr2:226577011:C:T	1.23991e-10	-0.757997	-0.844513	5.14273e-05	-1.78463	-0.823686
226577169	chr2:226577169:A:G	7.14158e-10	-2.33768e-10	0.148387	0.000765003	-2.33768e-10	0.0913942
226577250	chr2:226577250:A:G	1.98687e-10	-2.33768e-10	-1.13099	0.000233009	-2.33768e-10	-1.09741
226577358	chr2:226577358:A:T	1.23237e-09	0.924374	-0.230397	0.000605088	-0.0110277	-0.132084
226577398	chr2:226577398:T:G	9.0374e-11	-1.91876	-2.40076e-10	0.000109823	-1.84962	-2.40076e-10
226577512	chr2:226577512:T:C	2.52709e-10	-1.91934	1.02887	0.000270528	-1.90113	0.953022
226577778	chr2:226577778:G:A	2.28393e-10	-2.33768e-10	-0.991648	0.000287321	-2.33768e-10	-0.887886
226578833	chr2:226578833:A:G	9.32912e-11	-1.21309	-0.673901	6.72217e-05	-1.6885	-0.651991
226579217	chr2:226579217:C:T	2.32907e-10	-2.33768e-10	-0.972075	0.000285916	-2.33768e-10	-0.892788
226579310	chr2:226579310:T:A	2.33493e-10	-2.33768e-10	-0.969566	0.000286758	-2.33768e-10	-0.889846
226580229	chr2:226580229:G:T	9.19522e-11	-1.90145	-2.40076e-10	0.000114326	-1.80943	-2.40076e-10
226580294	chr2:226580294:G:T	2.99362e-10	0.440749	-1.16181	4.81516e-05	-1.49472	-1.17941
226580385	chr2:226580385:G:A	2.2672e-10	-2.33768e-10	-0.999002	0.000277043	-2.33768e-10	-0.924312
226581245	chr2:226581245:G:A	3.98527e-11	-1.79029	-0.947233	5.70835e-05	-1.58579	-0.918181
226581385	chr2:226581385:A:G	1.34463e-10	-1.84405	0.322622	0.00013627	-1.90978	0.275937
226581514	chr2:226581514:A:G	2.4435e-08	3.68106	-2.40076e-10	0.000253417	-1.01345	-2.40076e-10
226581862	chr2:226581862:T:C	7.47929e-10	-2.33768e-10	0.194591	0.000843403	-2.33768e-10	0.18896
226581980	chr2:226581980:A:G	3.94664e-11	-1.81521	-0.932058	5.55213e-05	-1.62921	-0.902505
226582579	chr2:226582579:C:T	1.19988e-10	-1.63532	-2.40076e-10	0.00010689	-1.87669	-2.40076e-10
226582782	chr2:226582782:C:T	1.67602e-10	-0.333559	-0.967568	5.39299e-05	-1.59647	-0.964333
226582976	chr2:226582976:A:G	4.61125e-10	0.435941	-0.724988	0.000255076	-0.350636	-0.656286
226583161	chr2:226583161:T:A	2.63223e-10	-2.33768e-10	-0.849715	0.000316142	-2.33768e-10	-0.792295
226583980	chr2:226583980:T:C	1.98671e-10	-2.33768e-10	-1.13106	0.000224373	-2.33768e-10	-1.13517
226584008	chr2:226584008:T:C	6.08796e-10	0.439219	-0.450451	0.000342986	-0.346279	-0.364516
226584243	chr2:226584243:G:T	6.45106e-09	2.34928	-2.40076e-10	0.00362158	1.64618	-2.40076e-10
226584494	chr2:226584494:C:T	3.86205e-11	-1.84801	-0.920921	5.31476e-05	-1.68487	-0.89054
226584979	chr2:226584979:A:G	6.21624e-10	0.988652	-0.979033	5.52518e-05	-1.48073	-1.05586
226585066	chr2:226585066:T:G	3.73355e-11	-1.87547	-0.927302	4.83802e-05	-1.83684	-0.832557
226585087	chr2:226585087:C:T	4.09277e-10	-2.33768e-10	-0.408323	0.000474168	-2.33768e-10	-0.386924
226585443	chr2:226585443:A:G	1.92678e-10	-2.33768e-10	-1.1617	0.000215481	-2.33768e-10	-1.17561
226585811	chr2:226585811:A:G	5.36251e-11	-1.53616	-0.904539	4.64874e-05	-1.82585	-0.883452
226586086	chr2:226586086:T:C	2.86141e-10	-2.33768e-10	-0.766231	0.00035085	-2.33768e-10	-0.688127
226586428	chr2:226586428:A:G	1.01573e-10	-1.80194	-2.40076e-10	0.000104431	-1.89996	-2.40076e-10
226586489	chr2:226586489:G:A	2.7076e-10	-2.33768e-10	-0.821484	0.000304223	-2.33768e-10	-0.830724
226586698	chr2:226586698:A:G	1.92716e-10	-2.33768e-10	-1.1615	0.000219848	-2.33768e-10	-1.15555
226586725	chr2:226586725:G:A	4.34312e-10	-2.33768e-10	-0.348952	0.000477053	-2.33768e-10	-0.380858
226586896	chr2:226586896:A:G	4.16661e-10	-2.33768e-10	-0.390444	0.000529256	-2.33768e-10	-0.277014
226586922	chr2:226586922:G:A	3.082e-10	-2.33768e-10	-0.691966	0.000339687	-2.33768e-10	-0.72046
226587368	chr2:226587368:C:T	5.32267e-11	-1.81564	-0.632514	8.59566e-05	-1.49026	-0.604386
226587679	chr2:226587679:G:A	6.3669e-10	0.45933	-0.425763	0.000358434	-0.328395	-0.338346
226587785	chr2:226587785:A:G	3.31586e-10	-2.33768e-10	-0.618829	0.000395934	-2.33768e-10	-0.567237
226587786	chr2:226587786:A:G	5.28552e-10	1.00375	-1.15632	4.88721e-05	-1.48185	-1.17743
226587805	chr2:226587805:G:T	4.0429e-10	-2.33768e-10	-0.420583	0.000516569	-2.33768e-10	-0.301277
226588010	chr2:226588010:T:A	6.98798e-09	2.42923	-2.40076e-10	0.00390672	1.72197	-2.40076e-10
226588098	chr2:226588098:C:T	4.53991e-11	-1.45868	-1.14854	3.29617e-05	-1.89301	-1.16013
226588440	chr2:226588440:G:A	1.89282e-10	-2.33768e-10	-1.17948	0.000214843	-2.33768e-10	-1.17858
226588467	chr2:226588467:T:C	5.1481e-10	0.976906	-1.15582	4.83347e-05	-1.49304	-1.17729
226588604	chr2:226588604:T:C	1.01829e-10	-1.79943	-2.40076e-10	0.00013464	-1.64588	-2.40076e-10
226589019	chr2:226589019:A:G	4.37953e-11	-1.59571	-1.04748	3.92765e-05	-1.85428	-1.02358
226589077	chr2:226589077:C:T	5.61044e-10	1.06245	-1.15537	4.99558e-05	-1.46021	-1.17714
226589423	chr2:226589423:T:A	8.9932e-11	-1.92366	-2.40076e-10	0.000103851	-1.90553	-2.40076e-10
226589470	chr2:226589470:C:A	8.38575e-11	-1.68464	-0.308955	7.69229e-05	-1.9033	-0.302384
226589750	chr2:226589750:T:C	5.26324e-10	0.996153	-1.15295	4.87912e-05	-1.48462	-1.17632
226590216	chr2:226590216:TA:T	4.17532e-10	-2.33768e-10	-0.388354	0.000534774	-2.33768e-10	-0.266642
226590514	chr2:226590514:C:T	5.31799e-10	1.01107	-1.15752	4.89964e-05	-1.47894	-1.1778
226590773	chr2:226590773:A:T	7.03085e-10	1.29725	-1.16449	4.31467e-05	-1.66638	-1.1175
226590817	chr2:226590817:C:T	2.02216e-10	-2.33768e-10	-1.11338	0.000228242	-2.33768e-10	-1.11808
226591108	chr2:226591108:G:A	1.9187e-10	-2.33768e-10	-1.1659	0.000218728	-2.33768e-10	-1.16066
226591158	chr2:226591158:C:T	2.87227e-10	-2.33768e-10	-0.762444	0.000347914	-2.33768e-10	-0.696529
226591289	chr2:226591289:A:T	1.92733e-10	-2.33768e-10	-1.16141	0.00021987	-2.33768e-10	-1.15545
226591479	chr2:226591479:T:C	2.09489e-10	-2.33768e-10	-1.07804	0.00025674	-2.33768e-10	-1.00042
226591577	chr2:226591577:C:T	2.4844e-10	0.270576	-1.17809	0.00013723	-0.447175	-1.17965
226591786	chr2:226591786:G:A	4.26543e-10	-2.33768e-10	-0.367003	0.000494809	-2.33768e-10	-0.344314
226591801	chr2:226591801:A:G	5.58756e-10	1.04624	-1.14324	5.02034e-05	-1.46006	-1.17235
226591873	chr2:226591873:G:A	2.88818e-10	-2.33768e-10	-0.75692	0.000349695	-2.33768e-10	-0.691424
226592483	chr2:226592483:G:A	6.3991e-11	-1.43452	-0.82945	5.04916e-05	-1.81144	-0.815243
226592520	chr2:226592520:C:T	2.4088e-10	0.199999	-1.13842	0.000133182	-0.502902	-1.15387
226592526	chr2:226592526:G:A	3.97523e-10	-2.33768e-10	-0.437464	0.000503395	-2.33768e-10	-0.327111
226592572	chr2:226592572:G:A	3.99337e-11	-1.80725	-0.928243	5.64383e-05	-1.61697	-0.898369
226592598	chr2:226592598:A:G	1.139e-10	-1.6874	-2.40076e-10	0.000103544	-1.90849	-2.40076e-10
226593170	chr2:226593170:C:T	3.18745e-10	-2.33768e-10	-0.658324	0.000349209	-2.33768e-10	-0.692814
226593222	chr2:226593222:C:T	2.9633e-10	-2.33768e-10	-0.731241	0.000351913	-2.33768e-10	-0.685101
226593564	chr2:226593564:C:G	2.77984e-10	-2.33768e-10	-0.795154	0.000335575	-2.33768e-10	-0.73264
226593799	chr2:226593799:C:T	2.84873e-10	-2.33768e-10	-0.770674	0.00034454	-2.33768e-10	-0.706275
226594546	chr2:226594546:G:C	5.56044e-10	1.03828	-1.14015	5.00845e-05	-1.46391	-1.17086
226594552	chr2:226594552:A:G	2.45205e-10	-2.33768e-10	-0.920622	0.000268039	-2.33768e-10	-0.957353
226594582	chr2:226594582:G:A	1.97608e-10	-2.33768e-10	-1.13643	0.000222417	-2.33768e-10	-1.14393
226595235	chr2:226595235:G:A	3.78207e-09	-2.33768e-10	1.81531	0.00423479	-2.33768e-10	1.8026
226595375	chr2:226595375:C:G	3.55845e-10	-2.33768e-10	-0.54822	0.000449051	-2.33768e-10	-0.441348
226595536	chr2:226595536:C:T	1.95866e-10	-2.33768e-10	-1.14529	0.0002213	-2.33768e-10	-1.14896
226596112	chr2:226596112:G:A	3.46052e-10	0.585083	-1.16121	4.20423e-05	-1.63113	-1.17867
226596116	chr2:226596116:A:T	2.04227e-10	-2.33768e-10	-1.10349	0.000219826	-2.33768e-10	-1.15565
226596477	chr2:226596477:A:C	2.35676e-10	0.218409	-1.17867	0.000131829	-0.487391	-1.17959
226596503	chr2:226596503:G:A	1.93125e-10	-2.33768e-10	-1.15938	0.000220383	-2.33768e-10	-1.15312
226596547	chr2:226596547:C:T	2.01168e-10	-2.33768e-10	-1.11858	0.000237175	-2.33768e-10	-1.07969
226596564	chr2:226596564:GAGTTCAAGAGC:G	2.673e-10	-2.33768e-10	-0.834343	0.00031802	-2.33768e-10	-0.786372
226596612	chr2:226596612:A:AAAAATAATT	2.69143e-10	-2.33768e-10	-0.827474	0.000320351	-2.33768e-10	-0.779069
226596630	chr2:226596630:G:T	1.93248e-10	-2.33768e-10	-1.15874	0.000220635	-2.33768e-10	-1.15198
226597447	chr2:226597447:G:C	3.99913e-11	-1.78228	-0.951777	5.71769e-05	-1.57902	-0.923318
226597631	chr2:226597631:C:T	1.90369e-10	-2.33768e-10	-1.17375	0.00021535	-2.33768e-10	-1.17622
226598053	chr2:226598053:G:A	3.3263e-11	-1.78824	-1.13003	5.38382e-05	-1.43581	-1.12669
226598161	chr2:226598161:G:A	3.06733e-11	-1.83875	-1.16057	3.20458e-05	-1.92621	-1.15511
226598540	chr2:226598540:A:T	5.27267e-11	-1.40003	-1.05756	3.64912e-05	-1.87426	-1.07716
226598542	chr2:226598542:A:G	1.94909e-10	-2.33768e-10	-1.15018	0.00022268	-2.33768e-10	-1.14275
226598605	chr2:226598605:A:G	2.72662e-10	-0.814482	-2.40076e-10	0.000222059	-1.14554	-2.40076e-10
226598947	chr2:226598947:T:C	3.15997e-10	-2.33768e-10	-0.666984	0.000393353	-2.33768e-10	-0.573777
226598982	chr2:226598982:T:C	3.16834e-10	0.502218	-1.16655	4.07688e-05	-1.661	-1.17957
226599001	chr2:226599001:G:A	1.97283e-10	-2.33768e-10	-1.13808	0.000222897	-2.33768e-10	-1.14178
226599035	chr2:226599035:A:G	1.63975e-10	-1.81908	0.496076	0.000160014	-1.91928	0.446058
226599580	chr2:226599580:A:T	1.71813e-10	-0.402156	-0.874153	5.71343e-05	-1.63205	-0.871033
226599653	chr2:226599653:G:A	5.30011e-10	-2.33768e-10	-0.149819	0.000594342	-2.33768e-10	-0.161031
226599719	chr2:226599719:C:T	2.90712e-10	-2.33768e-10	-0.750381	0.000317737	-2.33768e-10	-0.787261
226599832	chr2:226599832:A:C	1.94848e-10	-2.33768e-10	-1.15049	0.0002226	-2.33768e-10	-1.14311
226600010	chr2:226600010:A:G	2.84125e-11	-1.90653	-1.16936	3.27575e-05	-1.8981	-1.16126
226600329	chr2:226600329:C:T	2.03957e-10	-2.33768e-10	-1.1048	0.000235298	-2.33768e-10	-1.08763
226600345	chr2:226600345:C:T	4.52879e-11	-1.70437	-0.905305	0.000112204	-0.875696	-0.952469
226600514	chr2:226600514:G:C	1.9196e-10	-2.33768e-10	-1.16543	0.000215882	-2.33768e-10	-1.17375
226600627	chr2:226600627:T:C	4.20966e-10	-2.33768e-10	-0.380164	0.000487477	-2.33768e-10	-0.359242
226600701	chr2:226600701:T:C	2.89791e-10	-2.33768e-10	-0.753557	0.000315923	-2.33768e-10	-0.792987
226600810	chr2:226600810:T:C	9.40863e-11	-1.8785	-2.40076e-10	0.000111113	-1.83793	-2.40076e-10
226600950	chr2:226600950:A:G	2.71427e-10	-2.33768e-10	-0.819024	0.000302987	-2.33768e-10	-0.834794
226601041	chr2:226601041:G:A	5.25831e-10	0.945818	-1.10355	0.000292617	0.233324	-1.10295
226601148	chr2:226601148:C:T	3.32504e-10	-2.33768e-10	-0.616065	0.000376776	-2.33768e-10	-0.616834
226601221	chr2:226601221:T:C	1.89762e-10	-2.33768e-10	-1.17694	0.00021466	-2.33768e-10	-1.17943
226601373	chr2:226601373:C:T	1.72082e-10	-1.27474	-2.40076e-10	0.000106202	-1.88315	-2.40076e-10
226601481	chr2:226601481:T:C	6.12362e-11	-1.17194	-1.13604	3.47525e-05	-1.85835	-1.14188
226601616	chr2:226601616:T:C	4.3115e-11	-1.59948	-1.05936	3.89252e-05	-1.77579	-1.11105
226601918	chr2:226601918:C:G	1.93227e-10	-2.33768e-10	-1.15885	0.00021711	-2.33768e-10	-1.16808
226602156	chr2:226602156:C:G	1.98225e-10	-2.33768e-10	-1.13331	0.000220956	-2.33768e-10	-1.15052
226602859	chr2:226602859:T:C	3.91112e-11	-1.76778	-0.988523	3.76074e-05	-1.87024	-1.05105
226603326	chr2:226603326:G:A	1.90034e-10	-2.33768e-10	-1.17551	0.000214761	-2.33768e-10	-1.17896
226604385	chr2:226604385:T:C	1.89875e-10	-2.33768e-10	-1.17635	0.000214823	-2.33768e-10	-1.17867
226605269	chr2:226605269:T:A	1.97096e-10	-2.33768e-10	-1.13903	0.000219889	-2.33768e-10	-1.15536
226605474	chr2:226605474:G:A	1.89549e-10	-2.33768e-10	-1.17807	0.000221799	-2.33768e-10	-1.14672
226605534	chr2:226605534:G:A	1.10144e-10	-0.755713	-0.965213	0.000161234	-0.518107	-0.947521
226605841	chr2:226605841:TG:T	2.39256e-10	-2.33768e-10	-0.945182	0.000274548	-2.33768e-10	-0.93336
226605918	chr2:226605918:C:T	1.21508e-10	-0.708696	-0.914042	0.00017876	-0.467431	-0.895008
226606075	chr2:226606075:A:G	1.89377e-10	-2.33768e-10	-1.17897	0.000214632	-2.33768e-10	-1.17956
226606623	chr2:226606623:C:T	1.90099e-10	-2.33768e-10	-1.17517	0.00022003	-2.33768e-10	-1.15472
226607024	chr2:226607024:G:T	2.17331e-10	-2.33768e-10	-1.04129	0.000225601	-2.33768e-10	-1.12972
226607071	chr2:226607071:A:G	4.21774e-10	-2.33768e-10	-0.378246	0.000453845	-2.33768e-10	-0.43073
226607242	chr2:226607242:T:C	2.97545e-11	-1.85605	-1.17368	3.15212e-05	-1.91831	-1.17951
226607519	chr2:226607519:C:T	1.90381e-10	-2.33768e-10	-1.17369	0.000214971	-2.33768e-10	-1.17798
226607837	chr2:226607837:A:G	1.96265e-10	-2.33768e-10	-1.14325	0.000219184	-2.33768e-10	-1.15857
226607846	chr2:226607846:A:G	2.95953e-11	-1.86078	-1.17432	3.15799e-05	-1.91658	-1.17938
226608339	chr2:226608339:G:A	1.98001e-10	-2.33768e-10	-1.13444	0.000220385	-2.33768e-10	-1.15311
226609001	chr2:226609001:A:G	2.11516e-10	-2.33768e-10	-1.06841	0.000225275	-2.33768e-10	-1.13116
226609070	chr2:226609070:G:A	3.21332e-11	-1.84916	-1.10366	3.39706e-05	-1.8982	-1.12479
226609522	chr2:226609522:G:A	2.93278e-11	-1.92622	-1.11796	3.64671e-05	-1.82701	-1.12506
226609714	chr2:226609714:G:T	6.82951e-11	-1.91546	-0.283417	8.76982e-05	-1.75637	-0.318216
226610270	chr2:226610270:G:A	1.90578e-10	-2.33768e-10	-1.17265	0.000221298	-2.33768e-10	-1.14898
226610374	chr2:226610374:G:A	3.3329e-10	-2.33768e-10	-0.613703	0.000380209	-2.33768e-10	-0.607765
226610439	chr2:226610439:C:T	1.44688e-10	-1.44813	-2.40076e-10	0.000113711	-1.81482	-2.40076e-10
226610447	chr2:226610447:C:A	4.56511e-11	-1.42421	-1.17748	3.17368e-05	-1.91186	-1.17915
226610616	chr2:226610616:A:G	1.07707e-10	-0.742911	-1.00039	0.000157626	-0.503904	-0.984355
226610620	chr2:226610620:G:C	3.26267e-11	-1.92335	-1.01423	5.26597e-05	-1.52201	-1.06263
226611279	chr2:226611279:C:T	2.84149e-10	-2.33768e-10	-0.773219	0.000334334	-2.33768e-10	-0.736346
226611691	chr2:226611691:G:A	3.75998e-11	-1.7845	-1.01122	3.75874e-05	-1.91534	-1.00648
226612480	chr2:226612480:T:C	1.95625e-10	-2.33768e-10	-1.14652	0.000220326	-2.33768e-10	-1.15338
226612556	chr2:226612556:T:C	3.06143e-10	-2.33768e-10	-0.698665	0.000320866	-2.33768e-10	-0.777461
226612759	chr2:226612759:A:G	2.0395e-10	-2.33768e-10	-1.10484	0.000239251	-2.33768e-10	-1.07097
226612818	chr2:226612818:A:G	1.9022e-10	-2.33768e-10	-1.17453	0.000220394	-2.33768e-10	-1.15307
226613171	chr2:226613171:C:T	9.10519e-11	-1.91129	-2.40076e-10	0.000122457	-1.74073	-2.40076e-10
226613337	chr2:226613337:T:C	2.56562e-10	-2.33768e-10	-0.875344	0.000292741	-2.33768e-10	-0.869196
226613428	chr2:226613428:T:C	2.0444e-10	-2.33768e-10	-1.10244	0.000226906	-2.33768e-10	-1.12395
226614291	chr2:226614291:A:G	2.17223e-10	-2.33768e-10	-1.04179	0.000239324	-2.33768e-10	-1.07067
226614415	chr2:226614415:A:G	4.28593e-11	-1.51038	-1.15441	3.25309e-05	-1.91937	-1.14693
226615699	chr2:226615699:C:G	5.40593e-10	-2.33768e-10	-0.13005	0.000619664	-2.33768e-10	-0.119308
226615723	chr2:226615723:A:G	1.02216e-10	-0.715693	-1.07994	0.000148936	-0.472755	-1.07222
226615865	chr2:226615865:C:T	9.50459e-11	-1.91344	0.0450813	0.000122813	-1.74839	0.0105711
226616045	chr2:226616045:C:T	2.0594e-10	-2.33768e-10	-1.09513	0.000228324	-2.33768e-10	-1.11772
226616324	chr2:226616324:A:C	3.10022e-11	-1.83274	-1.15592	3.33353e-05	-1.8751	-1.16677
226616385	chr2:226616385:A:G	3.1094e-11	-1.82986	-1.15584	3.34073e-05	-1.87299	-1.16672
226616697	chr2:226616697:T:G	3.68876e-10	-2.33768e-10	-0.512255	0.000382318	-2.33768e-10	-0.602232
226616939	chr2:226616939:C:T	9.97226e-11	-1.82032	-2.40076e-10	0.000133578	-1.6538	-2.40076e-10
226617372	chr2:226617372:C:T	1.92776e-10	-2.33768e-10	-1.16119	0.000219973	-2.33768e-10	-1.15498
226617490	chr2:226617490:C:T	4.46689e-10	-2.33768e-10	-0.320854	0.00048606	-2.33768e-10	-0.362153
226617509	chr2:226617509:T:C	9.20238e-11	-0.778517	-1.12215	0.000132896	-0.541084	-1.11783
226617577	chr2:226617577:G:A	2.21953e-10	-2.33768e-10	-1.02025	0.000228737	-2.33768e-10	-1.11591
226617626	chr2:226617626:C:A	3.96125e-11	-1.6614	-1.08217	3.52668e-05	-1.91705	-1.0685
226617707	chr2:226617707:G:A	1.89423e-10	-2.33768e-10	-1.17873	0.000214636	-2.33768e-10	-1.17954
226617809	chr2:226617809:G:T	1.91146e-10	-2.33768e-10	-1.16968	0.000218075	-2.33768e-10	-1.16364
226617913	chr2:226617913:A:G	3.17994e-11	-1.81474	-1.14853	3.39841e-05	-1.86137	-1.16122
226617934	chr2:226617934:A:T	2.82749e-11	-1.92632	-1.15442	5.19309e-05	-1.43553	-1.16304
226618107	chr2:226618107:T:C	2.56635e-10	-2.33768e-10	-0.875062	0.000253921	-2.33768e-10	-1.01146
226619600	chr2:226619600:CAACA:C	2.25515e-10	-2.33768e-10	-1.00433	0.000224482	-2.33768e-10	-1.13469
226619603	chr2:226619603:CA:C	2.98264e-11	-1.92532	-1.102	5.50427e-05	-1.40398	-1.1364
226619734	chr2:226619734:T:C	2.771e-11	-1.92632	-1.1746	4.27395e-05	-1.61419	-1.17917
226619757	chr2:226619757:G:A	3.00398e-11	-1.85551	-1.16468	3.23075e-05	-1.92101	-1.15218
226619945	chr2:226619945:ATTG:A	2.81677e-11	-1.92477	-1.15977	5.43543e-05	-1.3853	-1.16766
226620083	chr2:226620083:A:C	9.05083e-11	-1.00564	-0.911637	0.000155516	-0.576608	-0.925131
226620184	chr2:226620184:G:A	7.92169e-11	-0.895697	-1.15483	0.000116413	-0.641026	-1.15031
226620341	chr2:226620341:C:T	1.94951e-10	-2.33768e-10	-1.14997	0.000219656	-2.33768e-10	-1.15642
226620452	chr2:226620452:A:C	4.53073e-10	-2.33768e-10	-0.306662	0.000492875	-2.33768e-10	-0.348229
226621360	chr2:226621360:T:A	1.895e-10	-2.33768e-10	-1.17833	0.000215378	-2.33768e-10	-1.17609
226621417	chr2:226621417:G:A	2.82912e-11	-1.90611	-1.17405	6.27937e-05	-1.22946	-1.17918
226621439	chr2:226621439:C:T	2.76284e-11	-1.92459	-1.17928	4.45181e-05	-1.57386	-1.17873
226621440	chr2:226621440:A:G	3.4945e-11	-1.89132	-0.977617	4.27886e-05	-1.79005	-1.00217
226621582	chr2:226621582:C:T	1.90931e-10	-1.1708	-2.40076e-10	0.000223405	-1.1395	-2.40076e-10
226621894	chr2:226621894:T:C	1.92487e-10	-2.33768e-10	-1.16269	0.000221173	-2.33768e-10	-1.14954
226622184	chr2:226622184:A:T	2.82103e-10	-2.33768e-10	-0.780444	0.000331842	-2.33768e-10	-0.743825
226622359	chr2:226622359:A:G	4.25305e-11	-1.58033	-1.09217	3.25009e-05	-1.92627	-1.14095
226622836	chr2:226622836:C:T	2.99891e-11	-1.869	-1.15288	3.27066e-05	-1.92422	-1.13669
226623085	chr2:226623085:T:C	1.89271e-10	-2.33768e-10	-1.17954	0.000214647	-2.33768e-10	-1.17949
226623723	chr2:226623723:T:C	9.35946e-11	-1.88374	-2.40076e-10	0.000103123	-1.91256	-2.40076e-10
226623942	chr2:226623942:AC:A	2.66787e-10	-2.33768e-10	-0.836266	0.000296712	-2.33768e-10	-0.855723
226624164	chr2:226624164:GTGCA:G	2.09338e-10	-2.33768e-10	-1.07877	0.000233212	-2.33768e-10	-1.09654
226624208	chr2:226624208:G:A	2.39001e-10	-2.33768e-10	-0.946249	0.00026499	-2.33768e-10	-0.968794
226624269	chr2:226624269:G:A	3.40124e-11	-1.92633	-0.969665	3.93097e-05	-1.8875	-0.989516
226624440	chr2:226624440:T:C	2.88737e-11	-1.9186	-1.14119	5.16604e-05	-1.47001	-1.13378
226624698	chr2:226624698:A:G	2.02695e-10	-2.33768e-10	-1.11102	0.000229068	-2.33768e-10	-1.11447
226624726	chr2:226624726:T:C	9.04151e-11	-0.840405	-1.0779	0.000129779	-0.614361	-1.06829
226624780	chr2:226624780:G:A	1.89735e-10	-2.33768e-10	-1.17709	0.000215523	-2.33768e-10	-1.17542
226624842	chr2:226624842:C:G	2.20353e-10	-2.33768e-10	-1.02748	0.000254439	-2.33768e-10	-1.00942
226625564	chr2:226625564:A:G	4.25406e-11	-1.72529	-0.946964	4.02515e-05	-1.92372	-0.92962
226626134	chr2:226626134:G:A	1.89928e-10	-2.33768e-10	-1.17607	0.000215661	-2.33768e-10	-1.17478
226626867	chr2:226626867:G:A	1.90523e-10	-2.33768e-10	-1.17294	0.000216607	-2.33768e-10	-1.1704
226627043	chr2:226627043:G:A	2.69861e-10	-2.33768e-10	-0.824807	0.000296441	-2.33768e-10	-0.856637
226628683	chr2:226628683:C:T	1.89553e-10	-2.33768e-10	-1.17805	0.000214616	-2.33768e-10	-1.17963
226628812	chr2:226628812:T:C	2.20195e-10	-2.33768e-10	-1.0282	0.000246129	-2.33768e-10	-1.04263
226629090	chr2:226629090:T:C	9.09646e-11	-1.91225	-2.40076e-10	0.000102092	-1.92261	-2.40076e-10
226629736	chr2:226629736:G:A	2.86077e-10	-2.33768e-10	-0.766457	0.000301692	-2.33768e-10	-0.839078
226630217	chr2:226630217:C:T	4.18638e-11	-1.819	-0.869298	5.20047e-05	-1.66695	-0.930204
226630950	chr2:226630950:C:T	2.97041e-11	-1.91995	-1.11148	3.43547e-05	-1.91057	-1.10118
226631010	chr2:226631010:C:A	2.41291e-10	-2.33768e-10	-0.936713	0.000277337	-2.33768e-10	-0.923252
226632039	chr2:226632039:T:C	4.10593e-10	-2.33768e-10	-0.405115	0.000458078	-2.33768e-10	-0.421446
226632945	chr2:226632945:C:T	9.24786e-11	-1.89574	-2.40076e-10	0.00010173	-1.92617	-2.40076e-10
226633304	chr2:226633304:G:A	2.32686e-10	-2.33768e-10	-0.973028	0.000267222	-2.33768e-10	-0.960407
226633310	chr2:226633310:C:T	6.46906e-10	-2.33768e-10	0.0494852	0.00069903	-2.33768e-10	0.00120792
226633620	chr2:226633620:T:C	2.00114e-10	-2.33768e-10	-1.12383	0.000223805	-2.33768e-10	-1.13771
226633672	chr2:226633672:T:C	2.85711e-11	-1.9048	-1.16553	4.05401e-05	-1.67461	-1.17158
226633699	chr2:226633699:A:G	8.99954e-11	-1.92296	-2.40076e-10	0.000106817	-1.87736	-2.40076e-10
226633804	chr2:226633804:T:C	4.64964e-11	-1.92339	-0.659952	5.43415e-05	-1.87947	-0.673725
226633858	chr2:226633858:G:C	2.14022e-10	-2.33768e-10	-1.05664	0.000252692	-2.33768e-10	-1.01631
226634043	chr2:226634043:G:A	4.25564e-11	-1.92443	-0.747455	4.966e-05	-1.88366	-0.759627
226635657	chr2:226635657:A:G	9.01189e-11	-1.92159	-2.40076e-10	0.000107352	-1.87237	-2.40076e-10
226635923	chr2:226635923:A:G	5.80542e-11	-1.87434	-0.487001	6.61183e-05	-1.89739	-0.459652
226635998	chr2:226635998:C:A	1.59842e-10	-0.208812	-1.13972	0.000241886	0.0736848	-1.1337
226636052	chr2:226636052:T:G	4.14097e-11	-1.90097	-0.798234	4.55848e-05	-1.9258	-0.803109
226636539	chr2:226636539:A:G	8.96925e-11	-1.92633	-2.40076e-10	0.000104533	-1.89899	-2.40076e-10
226637205	chr2:226637205:G:A	2.77169e-11	-1.92195	-1.17872	3.31963e-05	-1.868	-1.17804
226637502	chr2:226637502:A:G	3.05038e-11	-1.89121	-1.11366	4.00325e-05	-1.75272	-1.10607
226637672	chr2:226637672:G:A	2.0594e-10	-2.33768e-10	-1.09513	0.000242507	-2.33768e-10	-1.05746
226637815	chr2:226637815:A:G	2.21131e-10	-2.33768e-10	-1.02396	0.000246605	-2.33768e-10	-1.0407
226637972	chr2:226637972:G:A	2.27582e-10	-2.33768e-10	-0.995206	0.000244761	-2.33768e-10	-1.0482
226638353	chr2:226638353:G:A	2.24643e-10	-2.33768e-10	-1.00821	0.000251811	-2.33768e-10	-1.01981
226638404	chr2:226638404:G:A	2.82237e-11	-1.90323	-1.17933	3.50636e-05	-1.81708	-1.17424
226638409	chr2:226638409:A:G	7.44687e-11	-1.91919	-0.193149	8.79082e-05	-1.86467	-0.207527
226639236	chr2:226639236:G:A	4.05465e-10	-2.33768e-10	-0.417682	0.0004703	-2.33768e-10	-0.395115
226639443	chr2:226639443:CAGAT:C	3.11819e-11	-1.87447	-1.10841	3.61079e-05	-1.85351	-1.10846
226639457	chr2:226639457:TATACAC:T	2.26677e-10	-2.33768e-10	-0.999192	0.000262936	-2.33768e-10	-0.976575
226639612	chr2:226639612:A:G	3.17612e-11	-1.79667	-1.1678	3.26609e-05	-1.8956	-1.16671
226639762	chr2:226639762:T:C	7.56415e-11	-1.92523	-0.171477	8.59363e-05	-1.90986	-0.18502
226641752	chr2:226641752:A:G	3.03601e-11	-1.92544	-1.08415	3.62957e-05	-1.8773	-1.07948
226641898	chr2:226641898:A:G	5.56408e-11	-1.44007	-0.96373	4.24218e-05	-1.92234	-0.878485
226642127	chr2:226642127:A:C	2.19868e-10	-2.33768e-10	-1.02969	0.000246127	-2.33768e-10	-1.04264
226642459	chr2:226642459:G:A	7.55828e-11	-1.92601	-0.171477	8.63257e-05	-1.90534	-0.18502
226642530	chr2:226642530:C:T	7.69563e-11	-1.92633	-0.153147	8.85452e-05	-1.89909	-0.165882
226642602	chr2:226642602:T:C	2.85493e-11	-1.92497	-1.14612	4.33565e-05	-1.66152	-1.1175
226642605	chr2:226642605:C:T	8.96925e-11	-1.92633	-2.40076e-10	0.000104554	-1.89879	-2.40076e-10
226642688	chr2:226642688:T:A	2.84938e-11	-1.92539	-1.14765	4.35462e-05	-1.65505	-1.11961
226643224	chr2:226643224:T:C	9.89917e-11	-1.82768	-2.40076e-10	0.000170971	-1.40699	-2.40076e-10
226643295	chr2:226643295:A:G	2.14052e-10	-2.33768e-10	-1.0565	0.000257123	-2.33768e-10	-0.998929
226643724	chr2:226643724:G:A	1.95597e-10	-2.33768e-10	-1.14666	0.000220371	-2.33768e-10	-1.15317
226644050	chr2:226644050:C:T	2.17977e-10	-2.33768e-10	-1.03833	0.000243317	-2.33768e-10	-1.05412
226644051	chr2:226644051:G:A	4.90916e-10	-2.33768e-10	-0.226443	0.000533668	-2.33768e-10	-0.268711
226644133	chr2:226644133:C:G	4.96136e-10	-2.33768e-10	-0.215866	0.000539329	-2.33768e-10	-0.25816
226644442	chr2:226644442:C:T	2.80618e-11	-1.92631	-1.162	4.43476e-05	-1.6204	-1.13603
226644635	chr2:226644635:G:A	7.23204e-11	-1.92622	-0.215387	8.34054e-05	-1.89614	-0.228631
226645006	chr2:226645006:C:A	2.18089e-10	-2.33768e-10	-1.03781	0.000243435	-2.33768e-10	-1.05363
226645268	chr2:226645268:C:T	1.40306e-10	-0.335442	-1.14345	0.000211146	-0.0587749	-1.13716
226645457	chr2:226645457:A:G	8.32269e-11	-1.92553	-0.0756118	9.46955e-05	-1.90822	-0.0896014
226645616	chr2:226645616:A:T	6.68729e-11	-1.92492	-0.295004	7.63331e-05	-1.90783	-0.305546
226645674	chr2:226645674:G:A	3.06204e-11	-1.88693	-1.11412	3.53625e-05	-1.86863	-1.1142
226646082	chr2:226646082:T:C	5.05276e-10	-0.906017	0.708405	0.000295465	-1.51524	0.655306
226646153	chr2:226646153:G:A	2.31224e-10	-2.33768e-10	-0.979329	0.000257294	-2.33768e-10	-0.998267
226646524	chr2:226646524:C:T	2.0165e-10	-2.33768e-10	-1.11618	0.000227166	-2.33768e-10	-1.1228
226646665	chr2:226646665:C:T	3.07828e-11	-1.9263	-1.06946	4.5592e-05	-1.69896	-1.02979
226646883	chr2:226646883:G:A	2.01486e-10	-2.33768e-10	-1.117	0.00022701	-2.33768e-10	-1.12349
226646943	chr2:226646943:T:C	7.59674e-11	-1.9262	-0.166212	8.69203e-05	-1.90364	-0.179857
226647016	chr2:226647016:G:A	2.24808e-10	-2.33768e-10	-1.00747	0.000250496	-2.33768e-10	-1.02504
226647368	chr2:226647368:T:C	6.16854e-11	-1.92555	-0.375121	7.06563e-05	-1.90527	-0.38539
226647732	chr2:226647732:T:C	2.07343e-10	-2.33768e-10	-1.08834	0.000242091	-2.33768e-10	-1.05917
226647853	chr2:226647853:C:T	4.19585e-11	-1.65191	-1.03413	3.65667e-05	-1.92249	-1.02685
226647890	chr2:226647890:G:A	3.05127e-10	-2.33768e-10	-0.701988	0.000359228	-2.33768e-10	-0.664527
226647964	chr2:226647964:C:T	2.83229e-11	-1.92483	-1.15421	4.71137e-05	-1.57174	-1.12418
226648008	chr2:226648008:GA:G	3.29781e-11	-1.92626	-1.00062	3.91175e-05	-1.88663	-0.995289
226648016	chr2:226648016:C:T	6.1767e-11	-1.92423	-0.375121	7.03318e-05	-1.90987	-0.38539
226648163	chr2:226648163:G:A	2.28812e-10	-2.33768e-10	-0.989813	0.000265544	-2.33768e-10	-0.966705
226648242	chr2:226648242:A:C	7.59587e-11	-1.92631	-0.166212	8.7141e-05	-1.9011	-0.179857
226648414	chr2:226648414:G:A	2.17979e-10	-2.33768e-10	-1.03832	0.00025632	-2.33768e-10	-1.00206
226648636	chr2:226648636:A:G	1.89383e-10	-2.33768e-10	-1.17894	0.000214861	-2.33768e-10	-1.17849
226648792	chr2:226648792:G:A	7.59607e-11	-1.92629	-0.166212	8.7079e-05	-1.90181	-0.179857
226648977	chr2:226648977:T:A	7.70378e-11	-1.92566	-0.152756	8.92489e-05	-1.89056	-0.166492
226649884	chr2:226649884:T:C	5.98831e-11	-1.91287	-0.417454	6.64285e-05	-1.9225	-0.42986
226650562	chr2:226650562:G:A	1.98536e-10	-2.33768e-10	-1.13175	0.000223843	-2.33768e-10	-1.13754
226651125	chr2:226651125:T:C	7.59575e-11	-1.92633	-0.166212	8.7325e-05	-1.89899	-0.179857
226651228	chr2:226651228:G:A	2.33459e-10	-2.33768e-10	-0.969711	0.000276628	-2.33768e-10	-0.925812
226651324	chr2:226651324:A:G	1.94458e-10	-2.33768e-10	-1.1525	0.000219539	-2.33768e-10	-1.15696
226652180	chr2:226652180:T:C	5.88138e-11	-1.92411	-0.424227	6.6958e-05	-1.91024	-0.434177
226652774	chr2:226652774:C:G	2.21094e-10	-2.33768e-10	-1.02413	0.000260329	-2.33768e-10	-0.986538
226652928	chr2:226652928:A:C	1.91184e-10	-2.33768e-10	-1.16948	0.000216418	-2.33768e-10	-1.17127
226652945	chr2:226652945:G:C	6.17467e-11	-1.92455	-0.375121	7.03868e-05	-1.90909	-0.38539
226653321	chr2:226653321:T:A	6.16456e-11	-1.92619	-0.375121	7.1018e-05	-1.90016	-0.38539
226653385	chr2:226653385:A:G	4.39198e-10	-2.33768e-10	-0.337766	0.000478314	-2.33768e-10	-0.378218
226653444	chr2:226653444:A:G	4.08666e-10	-2.33768e-10	-0.409818	0.000479683	-2.33768e-10	-0.37536
226653576	chr2:226653576:A:T	2.36919e-10	-2.33768e-10	-0.954997	0.000274722	-2.33768e-10	-0.932727
226653732	chr2:226653732:C:A	7.53719e-11	-1.9261	-0.17418	8.70611e-05	-1.89448	-0.187398
226655634	chr2:226655634:A:G	5.75194e-11	-1.9261	-0.444493	6.6465e-05	-1.89446	-0.457354
226655681	chr2:226655681:T:C	1.97069e-10	-2.33768e-10	-1.13916	0.000221556	-2.33768e-10	-1.14781
226655751	chr2:226655751:C:T	1.83687e-10	-1.20948	-2.40076e-10	0.000105374	-1.89097	-2.40076e-10
226656173	chr2:226656173:C:G	2.86235e-11	-1.92629	-1.14219	4.49745e-05	-1.63036	-1.11203
226656573	chr2:226656573:A:G	6.17397e-11	-1.92567	-0.374116	7.07909e-05	-1.90436	-0.384392
226656883	chr2:226656883:C:T	1.44813e-10	-1.44727	-2.40076e-10	0.000150764	-1.53277	-2.40076e-10
226656919	chr2:226656919:T:C	3.26886e-11	-1.92248	-1.01321	3.77285e-05	-1.90982	-1.00825
226657983	chr2:226657983:A:G	3.35109e-11	-1.92584	-0.985007	3.92951e-05	-1.89778	-0.979608
226658182	chr2:226658182:A:G	9.14587e-11	-1.90683	-2.40076e-10	0.000113601	-1.81579	-2.40076e-10
226658254	chr2:226658254:A:G	2.56696e-10	-2.33768e-10	-0.874822	0.000299501	-2.33768e-10	-0.846368
226658274	chr2:226658274:A:G	9.24581e-10	-2.33768e-10	0.406625	0.0010411	-2.33768e-10	0.399548
226658567	chr2:226658567:A:G	1.29359e-10	-1.56012	-2.40076e-10	0.00019965	-1.25192	-2.40076e-10
226659175	chr2:226659175:C:G	9.69917e-11	-1.92606	0.0779707	0.000112369	-1.8893	0.0626095
226660285	chr2:226660285:G:A	1.18331e-10	-0.682496	-0.966734	0.000188223	-0.37791	-0.932946
226660433	chr2:226660433:T:C	7.60527e-11	-1.92508	-0.166212	8.83846e-05	-1.88693	-0.179857
226660449	chr2:226660449:T:C	2.26451e-10	-2.33768e-10	-1.00019	0.000262666	-2.33768e-10	-0.977603
226660690	chr2:226660690:C:A	2.82997e-10	-2.33768e-10	-0.777281	0.000317702	-2.33768e-10	-0.787371
226660819	chr2:226660819:A:G	9.15332e-11	-1.90601	-2.40076e-10	0.000101793	-1.92554	-2.40076e-10
226661209	chr2:226661209:C:T	1.06995e-10	-0.632153	-1.11778	0.00015712	-0.382121	-1.10935
226661213	chr2:226661213:C:T	3.4486e-11	-1.92616	-0.956002	6.41816e-05	-1.48607	-0.900702
226661276	chr2:226661276:G:T	1.99149e-10	-2.33768e-10	-1.12866	0.000224442	-2.33768e-10	-1.13487
226661394	chr2:226661394:C:T	1.97052e-10	-2.33768e-10	-1.13925	0.000232235	-2.33768e-10	-1.10073
226661444	chr2:226661444:T:A	1.92471e-10	-2.33768e-10	-1.16277	0.000216105	-2.33768e-10	-1.17272
226661670	chr2:226661670:C:A	3.31123e-11	-1.92425	-0.998561	3.85199e-05	-1.90393	-0.993375
226661714	chr2:226661714:A:G	3.43713e-11	-1.92142	-0.964074	3.9633e-05	-1.91051	-0.958312
226661742	chr2:226661742:TC:T	1.1158e-10	-0.727129	-0.980841	0.000176378	-0.427653	-0.948203
226661996	chr2:226661996:T:C	1.89766e-10	-2.33768e-10	-1.17692	0.000214614	-2.33768e-10	-1.17964
226662394	chr2:226662394:C:T	3.09393e-11	-1.92347	-1.06722	5.29087e-05	-1.56075	-1.01917
226662615	chr2:226662615:G:C	3.30276e-11	-1.7746	-1.15078	3.34687e-05	-1.91047	-1.12741
226662717	chr2:226662717:C:T	2.09156e-10	-2.33768e-10	-1.07964	0.00024459	-2.33768e-10	-1.0489
226663658	chr2:226663658:T:C	3.67538e-11	-1.67503	-1.14345	3.19946e-05	-1.91901	-1.16391
226663675	chr2:226663675:A:G	2.9056e-11	-1.91686	-1.13664	3.28843e-05	-1.91772	-1.13777
226663702	chr2:226663702:A:G	2.78807e-10	-2.33768e-10	-0.792196	0.000321271	-2.33768e-10	-0.7762
226664025	chr2:226664025:AT:A	9.0638e-11	-1.91584	-2.40076e-10	0.000113295	-1.81849	-2.40076e-10
226664027	chr2:226664027:AAATAAAAG:A	1.21497e-10	-1.62282	-2.40076e-10	0.000104203	-1.90215	-2.40076e-10
226664105	chr2:226664105:C:T	5.90849e-11	-1.5941	-0.749639	5.69892e-05	-1.85215	-0.653468
226664124	chr2:226664124:T:C	2.03138e-10	-2.33768e-10	-1.10883	0.000231861	-2.33768e-10	-1.10235
226664473	chr2:226664473:C:T	2.174e-10	-2.33768e-10	-1.04098	0.000243695	-2.33768e-10	-1.05257
226664528	chr2:226664528:C:T	5.6905e-11	-1.40616	-0.975173	4.0561e-05	-1.91731	-0.928371
226664766	chr2:226664766:G:T	1.20955e-10	-1.6273	-2.40076e-10	0.000113787	-1.81416	-2.40076e-10
226664895	chr2:226664895:TAGA:T	5.30672e-11	-1.38081	-1.07035	3.80799e-05	-1.89141	-1.01739
226665207	chr2:226665207:G:A	4.96549e-11	-1.36221	-1.1554	3.4121e-05	-1.89604	-1.12253
226666141	chr2:226666141:G:A	1.93136e-10	-2.33768e-10	-1.15932	0.000219009	-2.33768e-10	-1.15937
226666219	chr2:226666219:C:T	2.78312e-11	-1.92599	-1.17057	3.28159e-05	-1.88383	-1.17374
226666464	chr2:226666464:A:G	2.75937e-11	-1.92603	-1.1791	3.27132e-05	-1.88221	-1.1785
226667199	chr2:226667199:G:A	2.04919e-10	-2.33768e-10	-1.1001	0.00023019	-2.33768e-10	-1.10958
226667637	chr2:226667637:T:C	2.45616e-10	-2.33768e-10	-0.918947	0.000275623	-2.33768e-10	-0.929452
226667672	chr2:226667672:C:T	1.91656e-10	-2.33768e-10	-1.16701	0.000218715	-2.33768e-10	-1.16072
226667779	chr2:226667779:G:A	2.08856e-10	-2.33768e-10	-1.08107	0.000233822	-2.33768e-10	-1.09392
226667989	chr2:226667989:C:T	2.03123e-10	-2.33768e-10	-1.1089	0.000225483	-2.33768e-10	-1.13024
226667994	chr2:226667994:TC:T	3.85473e-10	-2.33768e-10	-0.468244	0.000424758	-2.33768e-10	-0.496965
226668169	chr2:226668169:G:A	8.65716e-11	-0.84044	-1.1213	3.51828e-05	-1.91922	-1.06871
226668550	chr2:226668550:G:A	2.72702e-10	-0.814337	-2.40076e-10	0.000235113	-1.08842	-2.40076e-10
226668711	chr2:226668711:C:G	3.80929e-10	-2.33768e-10	-0.480102	0.000438802	-2.33768e-10	-0.464438
226669111	chr2:226669111:G:C	6.34894e-11	-1.82743	-0.444415	7.11298e-05	-1.80917	-0.47481
226669226	chr2:226669226:C:A	7.14475e-11	-1.01109	-1.14266	5.4842e-05	-1.40683	-1.1372
226669311	chr2:226669311:G:T	2.63538e-10	-2.33768e-10	-0.848519	0.000291612	-2.33768e-10	-0.873061
226669437	chr2:226669437:T:A	3.75902e-10	-2.33768e-10	-0.493387	0.000413286	-2.33768e-10	-0.524346
226669438	chr2:226669438:TA:T	3.78454e-10	-2.33768e-10	-0.486622	0.00041603	-2.33768e-10	-0.517727
226669624	chr2:226669624:C:G	2.34631e-10	-2.33768e-10	-0.964701	0.000259558	-2.33768e-10	-0.989507
226669795	chr2:226669795:C:T	3.0606e-11	-1.91902	-1.08251	3.73204e-05	-1.84723	-1.08171
226669894	chr2:226669894:G:A	4.45817e-11	-1.53718	-1.08821	3.62706e-05	-1.83585	-1.12163
226670742	chr2:226670742:C:T	1.90779e-10	-2.33768e-10	-1.1716	0.000217548	-2.33768e-10	-1.16606
226670776	chr2:226670776:G:A	1.56187e-10	-1.37166	-2.40076e-10	0.000122024	-1.74427	-2.40076e-10
226670811	chr2:226670811:A:G	2.33135e-10	-2.33768e-10	-0.971099	0.000255187	-2.33768e-10	-1.00649
226670936	chr2:226670936:G:A	1.90904e-10	-2.33768e-10	-1.17095	0.000215652	-2.33768e-10	-1.17482
226671839	chr2:226671839:C:A	1.41492e-10	-1.47047	-2.40076e-10	0.000136283	-1.63375	-2.40076e-10
226671894	chr2:226671894:A:G	1.87e-10	-0.375216	-0.816391	0.0001083	-0.994715	-0.868868
226672604	chr2:226672604:G:A	1.02573e-10	-1.79214	-2.40076e-10	0.000116785	-1.78815	-2.40076e-10
226672625	chr2:226672625:C:T	3.71418e-11	-1.78701	-1.02097	4.07972e-05	-1.77146	-1.06841
226672626	chr2:226672626:G:A	8.97022e-11	-1.92622	-2.40076e-10	0.000103807	-1.90596	-2.40076e-10
226672989	chr2:226672989:A:G	1.89686e-10	-2.33768e-10	-1.17735	0.000214737	-2.33768e-10	-1.17907
226673061	chr2:226673061:T:C	1.9845e-10	-2.33768e-10	-1.13218	0.000221951	-2.33768e-10	-1.14603
226673232	chr2:226673232:C:T	1.92691e-10	-2.33768e-10	-1.16163	0.000218767	-2.33768e-10	-1.16048
226673555	chr2:226673555:C:G	6.19612e-11	-1.18674	-1.10946	4.84261e-05	-1.5515	-1.11695
226673683	chr2:226673683:T:C	2.42141e-10	-2.33768e-10	-0.933198	0.000264222	-2.33768e-10	-0.971696
226673851	chr2:226673851:G:A	3.64836e-10	-2.33768e-10	-0.523269	0.000401081	-2.33768e-10	-0.554321
226673887	chr2:226673887:G:A	7.36033e-11	-1.76998	-0.354049	9.5294e-05	-1.61477	-0.376752
226674392	chr2:226674392:G:T	4.21062e-11	-1.91704	-0.765483	5.09705e-05	-1.89874	-0.718498
226674712	chr2:226674712:G:A	2.38432e-10	-2.33768e-10	-0.948633	0.000260521	-2.33768e-10	-0.985801
226675089	chr2:226675089:G:A	7.24647e-11	-1.0366	-1.10302	5.4325e-05	-1.44271	-1.11079
226675095	chr2:226675095:G:A	9.45028e-11	-0.867769	-1.00632	6.6852e-05	-1.32445	-1.02155
226675176	chr2:226675176:A:G	1.31069e-09	-2.33768e-10	0.755592	0.00135056	-2.33768e-10	0.65979
226675233	chr2:226675233:G:A	1.91176e-10	-2.33768e-10	-1.16952	0.000215884	-2.33768e-10	-1.17375
226675376	chr2:226675376:A:G	1.89076e-10	-0.335271	-0.845295	0.000108062	-0.969537	-0.896246
226675726	chr2:226675726:A:G	6.72688e-10	-2.33768e-10	0.0885651	0.000719466	-2.33768e-10	0.0300243
226676058	chr2:226676058:C:T	3.76773e-11	-1.61667	-1.17698	4.27401e-05	-1.62042	-1.17293
226676098	chr2:226676098:G:A	5.83573e-11	-1.76273	-0.593397	6.68543e-05	-1.74465	-0.601322
226676107	chr2:226676107:C:A	3.19354e-10	-2.33768e-10	-0.656417	0.000344357	-2.33768e-10	-0.706806
226676118	chr2:226676118:G:A	1.04552e-10	-0.714397	-1.05863	7.14244e-05	-1.20825	-1.0716
226676765	chr2:226676765:T:C	3.03589e-11	-1.86685	-1.14277	3.90008e-05	-1.74427	-1.14063
226676927	chr2:226676927:C:T	3.66993e-11	-1.64221	-1.17775	4.16242e-05	-1.64562	-1.17418
226676934	chr2:226676934:A:G	3.59167e-10	-2.33768e-10	-0.538929	0.000400423	-2.33768e-10	-0.555963
226677246	chr2:226677246:G:A	3.64458e-10	-2.33768e-10	-0.524305	0.000400683	-2.33768e-10	-0.555314
226677274	chr2:226677274:T:C	3.29705e-10	-2.33768e-10	-0.624519	0.000354992	-2.33768e-10	-0.676389
226677346	chr2:226677346:C:T	4.88527e-11	-1.87537	-0.658538	5.8475e-05	-1.88619	-0.593691
226677462	chr2:226677462:T:C	2.08649e-10	-2.33768e-10	-1.08206	0.000237327	-2.33768e-10	-1.07905
226677761	chr2:226677761:T:C	1.90794e-10	-2.33768e-10	-1.17152	0.000215563	-2.33768e-10	-1.17523
226677923	chr2:226677923:A:T	1.91358e-10	-2.33768e-10	-1.16857	0.000216052	-2.33768e-10	-1.17296
226677980	chr2:226677980:T:G	3.26514e-11	-1.75904	-1.17779	3.77678e-05	-1.73756	-1.17946
226678368	chr2:226678368:C:T	3.21467e-10	-2.33768e-10	-0.649822	0.000382268	-2.33768e-10	-0.602362
226678497	chr2:226678497:G:C	2.45428e-10	-2.33768e-10	-0.919712	0.000320474	-2.33768e-10	-0.778683
226678703	chr2:226678703:G:A	4.33354e-11	-1.83447	-0.819277	5.055e-05	-1.79857	-0.826953
226678739	chr2:226678739:G:GA	2.07658e-10	-2.33768e-10	-1.08683	0.000238818	-2.33768e-10	-1.07278
226678744	chr2:226678744:T:A	2.07658e-10	-2.33768e-10	-1.08683	0.000238818	-2.33768e-10	-1.07278
226678748	chr2:226678748:C:A	2.07658e-10	-2.33768e-10	-1.08683	0.000238818	-2.33768e-10	-1.07278
226678775	chr2:226678775:A:C	9.47739e-11	-0.827875	-1.04335	6.63218e-05	-1.29718	-1.05679
226678856	chr2:226678856:C:A	3.42511e-11	-1.70983	-1.17916	3.9875e-05	-1.68313	-1.1796
226678857	chr2:226678857:T:G	3.46021e-11	-1.69964	-1.17916	4.03061e-05	-1.67238	-1.1796
226678917	chr2:226678917:C:T	2.33619e-10	-2.33768e-10	-0.969023	0.000301438	-2.33768e-10	-0.83992
226679000	chr2:226679000:T:C	7.67162e-11	-0.982992	-1.09961	6.97815e-05	-1.18341	-1.1197
226679133	chr2:226679133:T:C	7.85029e-11	-1.85205	-0.207532	8.89496e-05	-1.80917	-0.251244
226679168	chr2:226679168:T:C	1.89759e-10	-2.33768e-10	-1.17696	0.000215314	-2.33768e-10	-1.17639
226679204	chr2:226679204:G:A	4.41567e-11	-1.83473	-0.800241	5.15083e-05	-1.79849	-0.808255
226679261	chr2:226679261:AT:A	1.90561e-10	-2.33768e-10	-1.17275	0.000215302	-2.33768e-10	-1.17645
226679281	chr2:226679281:A:T	6.9102e-11	-1.05706	-1.13007	5.19278e-05	-1.46235	-1.13628
226679347	chr2:226679347:G:A	2.39875e-10	-2.33768e-10	-0.942599	0.000276151	-2.33768e-10	-0.927539
226679783	chr2:226679783:A:C	2.35522e-10	-2.33768e-10	-0.960911	0.000264087	-2.33768e-10	-0.972205
226679955	chr2:226679955:G:A	3.90629e-11	-1.59574	-1.1618	4.62801e-05	-1.56152	-1.15226
226680018	chr2:226680018:G:A	2.55027e-10	-2.33768e-10	-0.881346	0.000291938	-2.33768e-10	-0.871943
226680257	chr2:226680257:C:T	3.21368e-10	-2.33768e-10	-0.650129	0.000366494	-2.33768e-10	-0.644503
226680452	chr2:226680452:G:A	1.99145e-10	-2.33768e-10	-1.12868	0.000224542	-2.33768e-10	-1.13442
226680867	chr2:226680867:T:C	9.62461e-11	-0.802258	-1.05355	6.68259e-05	-1.27861	-1.06779
226681055	chr2:226681055:G:T	2.27456e-10	-2.33768e-10	-0.995758	0.000254263	-2.33768e-10	-1.01011
226681539	chr2:226681539:C:G	1.17931e-10	-1.65262	-2.40076e-10	0.000119337	-1.76653	-2.40076e-10
226681663	chr2:226681663:C:T	1.99653e-10	-2.33768e-10	-1.12613	0.00022251	-2.33768e-10	-1.14352
226682200	chr2:226682200:G:C	8.99868e-11	-1.92305	-2.40076e-10	0.000109285	-1.85453	-2.40076e-10
226682289	chr2:226682289:A:G	6.46968e-11	-1.23299	-1.02002	5.03985e-05	-1.59424	-1.03428
226682596	chr2:226682596:G:T	4.10834e-10	-2.33768e-10	-0.404527	0.000450631	-2.33768e-10	-0.437836
226682610	chr2:226682610:C:T	3.45822e-11	-1.70158	-1.1778	4.03346e-05	-1.67167	-1.1796
226682713	chr2:226682713:A:G	3.77223e-11	-1.65847	-1.13399	3.38165e-05	-1.88808	-1.13946
226682754	chr2:226682754:A:AG	1.01082e-10	-1.80678	-2.40076e-10	0.000118093	-1.77701	-2.40076e-10
226682871	chr2:226682871:C:T	2.46487e-10	-2.33768e-10	-0.915407	0.000280027	-2.33768e-10	-0.913598
226683071	chr2:226683071:T:TG	3.40514e-11	-1.7173	-1.17754	3.95088e-05	-1.69241	-1.17956
226683159	chr2:226683159:T:C	3.04986e-11	-1.85841	-1.14663	3.57594e-05	-1.83236	-1.13932
226683274	chr2:226683274:G:A	9.13747e-11	-1.90775	-2.40076e-10	0.000110956	-1.83935	-2.40076e-10
226683594	chr2:226683594:A:G	3.4154e-11	-1.71353	-1.1783	3.96505e-05	-1.68873	-1.17965
226683759	chr2:226683759:C:T	2.51841e-10	-2.33768e-10	-0.893919	0.000286134	-2.33768e-10	-0.892026
226683788	chr2:226683788:G:A	3.60691e-11	-1.72986	-1.10742	4.10537e-05	-1.70803	-1.12558
226683876	chr2:226683876:G:A	3.19581e-10	-2.33768e-10	-0.655704	0.000367479	-2.33768e-10	-0.64182
226683990	chr2:226683990:C:T	2.4934e-10	-2.33768e-10	-0.903897	0.000274729	-2.33768e-10	-0.932699
226684096	chr2:226684096:T:C	3.95187e-10	-2.33768e-10	-0.443356	0.000446692	-2.33768e-10	-0.446617
226684107	chr2:226684107:C:T	3.38916e-10	-2.33768e-10	-0.596964	0.00036772	-2.33768e-10	-0.641163
226684430	chr2:226684430:TG:T	3.9982e-10	-2.33768e-10	-0.431702	0.000439579	-2.33768e-10	-0.462669
226684477	chr2:226684477:C:A	1.90688e-10	-2.33768e-10	-1.17208	0.000215891	-2.33768e-10	-1.17371
226684566	chr2:226684566:C:G	6.58523e-11	-1.10315	-1.13215	4.94853e-05	-1.5072	-1.13961
226685118	chr2:226685118:G:A	3.93824e-10	-2.33768e-10	-0.446813	0.00043306	-2.33768e-10	-0.477609
226685147	chr2:226685147:C:T	2.9271e-10	-2.33768e-10	-0.743535	0.000336736	-2.33768e-10	-0.729185
226685375	chr2:226685375:G:A	5.47031e-11	-1.34826	-1.07253	4.1703e-05	-1.6863	-1.13161
226685822	chr2:226685822:A:C	3.17424e-10	-2.33768e-10	-0.662476	0.000351801	-2.33768e-10	-0.685419
226685944	chr2:226685944:C:T	3.76096e-11	-1.62579	-1.16967	4.48086e-05	-1.581	-1.16508
226685977	chr2:226685977:G:A	1.90488e-10	-2.33768e-10	-1.17312	0.000215333	-2.33768e-10	-1.1763
226685978	chr2:226685978:C:T	2.44193e-10	-2.33768e-10	-0.924756	0.000270641	-2.33768e-10	-0.947692
226686135	chr2:226686135:A:G	2.02323e-10	-2.33768e-10	-1.11285	0.000227372	-2.33768e-10	-1.1219
226686332	chr2:226686332:T:C	1.89606e-10	-2.33768e-10	-1.17777	0.000219319	-2.33768e-10	-1.15796
226686363	chr2:226686363:A:G	3.73453e-10	-2.33768e-10	-0.499924	0.000411093	-2.33768e-10	-0.529666
226686463	chr2:226686463:C:T	2.95839e-10	-2.33768e-10	-0.7329	0.000340519	-2.33768e-10	-0.718015
226686489	chr2:226686489:T:C	3.67599e-11	-1.65013	-1.16818	4.37125e-05	-1.60759	-1.16327
226686678	chr2:226686678:T:A	3.70502e-11	-1.64923	-1.16121	4.41337e-05	-1.60617	-1.15509
226687405	chr2:226687405:A:G	1.30544e-10	-1.31293	-0.238083	8.86278e-05	-1.69365	-0.370391
226688033	chr2:226688033:C:T	3.94052e-10	-2.33768e-10	-0.446233	0.000433304	-2.33768e-10	-0.477046
226688374	chr2:226688374:G:C	4.80454e-10	-2.33768e-10	-0.247984	0.000514059	-2.33768e-10	-0.306147
226688522	chr2:226688522:C:T	6.92073e-11	-1.18656	-0.999046	4.86352e-05	-1.62376	-1.04038
226688710	chr2:226688710:C:T	1.17308e-09	-2.33768e-10	0.644672	0.00126118	-2.33768e-10	0.591316
226688813	chr2:226688813:ATTATCCTTTGTTCATAGTTAT:A	7.98518e-11	-0.949111	-1.09343	5.85838e-05	-1.35403	-1.124
226689124	chr2:226689124:A:G	2.05354e-10	-2.33768e-10	-1.09798	0.000231231	-2.33768e-10	-1.10507
226689290	chr2:226689290:C:T	2.26375e-10	-2.33768e-10	-1.00052	0.000259418	-2.33768e-10	-0.990043
226689319	chr2:226689319:C:T	9.72387e-11	-1.81631	-0.0292361	0.00011088	-1.76792	-0.0721165
226689574	chr2:226689574:G:A	9.36634e-11	-1.80168	-0.0813261	0.00010714	-1.75116	-0.12319
226689763	chr2:226689763:C:G	1.47105e-10	-1.43157	-2.40076e-10	0.000138107	-1.62046	-2.40076e-10
226689893	chr2:226689893:C:G	1.94039e-10	-2.33768e-10	-1.15466	0.00022152	-2.33768e-10	-1.14797
226689964	chr2:226689964:C:T	9.69286e-11	-1.82601	-0.0227326	0.000110349	-1.77982	-0.0650183
226689989	chr2:226689989:C:T	2.33267e-10	-2.33768e-10	-0.970534	0.000255967	-2.33768e-10	-1.00344
226690351	chr2:226690351:C:T	5.8306e-11	-1.31169	-1.04532	4.36356e-05	-1.69342	-1.0792
226690632	chr2:226690632:G:A	1.4328e-10	-1.05106	-0.406862	8.48282e-05	-1.59942	-0.508442
226690717	chr2:226690717:A:G	1.27122e-09	-2.33768e-10	0.725018	0.00136509	-2.33768e-10	0.67049
226690818	chr2:226690818:A:G	1.06248e-10	-1.4545	-0.302439	7.58539e-05	-1.85718	-0.362493
226690993	chr2:226690993:G:C	2.20938e-10	-0.99741	-0.0274257	0.000121421	-1.572	-0.177223
226691159	chr2:226691159:A:G	1.94875e-10	-0.974955	-0.175403	0.000106855	-1.5605	-0.316511
226691555	chr2:226691555:G:T	5.15806e-11	-1.89853	-0.58104	5.93382e-05	-1.86916	-0.596076
226691666	chr2:226691666:C:G	1.00207e-10	-1.4985	-0.316975	7.36145e-05	-1.87336	-0.376285
226691787	chr2:226691787:G:T	5.45262e-11	-1.88833	-0.5357	6.30268e-05	-1.85518	-0.549749
226691915	chr2:226691915:C:T	3.86991e-11	-1.82077	-0.946132	4.99981e-05	-1.70233	-0.934171
226691959	chr2:226691959:T:A	7.09007e-11	-1.0637	-1.09773	4.8767e-05	-1.53776	-1.12367
226692068	chr2:226692068:C:T	1.93545e-10	-2.33768e-10	-1.1572	0.000220861	-2.33768e-10	-1.15095
226692343	chr2:226692343:C:G	3.2648e-11	-1.9263	-1.01063	3.83498e-05	-1.90109	-1.00064
226692422	chr2:226692422:G:A	7.89664e-11	-1.84209	-0.211602	8.96752e-05	-1.80291	-0.24938
226692471	chr2:226692471:G:A	6.72079e-11	-1.08	-1.13493	4.60968e-05	-1.56202	-1.15572
226692480	chr2:226692480:G:A	2.83057e-11	-1.91415	-1.16551	3.45855e-05	-1.83943	-1.16562
226692779	chr2:226692779:T:C	7.38866e-11	-1.87913	-0.241058	8.33312e-05	-1.84714	-0.278524
226693208	chr2:226693208:G:T	4.04154e-11	-1.62799	-1.09552	3.72961e-05	-1.84612	-1.08348
226693476	chr2:226693476:T:G	8.26233e-11	-1.83851	-0.169915	9.39909e-05	-1.79629	-0.209001
226693550	chr2:226693550:G:A	8.49413e-11	-1.79123	-0.189523	9.72586e-05	-1.74131	-0.229802
226693668	chr2:226693668:C:T	2.05608e-10	-2.33768e-10	-1.09675	0.000235211	-2.33768e-10	-1.088
226693858	chr2:226693858:G:A	2.5406e-10	-2.33768e-10	-0.885146	0.000285471	-2.33768e-10	-0.894345
226693910	chr2:226693910:G:A	1.15674e-10	-1.67194	-2.40076e-10	0.000115811	-1.79653	-2.40076e-10
226694343	chr2:226694343:C:T	1.89259e-10	-2.33768e-10	-1.1796	0.000214612	-2.33768e-10	-1.17965
226694506	chr2:226694506:T:C	1.33681e-09	-2.33768e-10	0.775322	0.00162701	-2.33768e-10	0.846013
226694511	chr2:226694511:CT:C	2.04249e-10	-2.33768e-10	-1.10337	0.000225794	-2.33768e-10	-1.12886
226694600	chr2:226694600:T:G	2.48301e-10	-2.33768e-10	-0.908073	0.000284523	-2.33768e-10	-0.897672
226694601	chr2:226694601:A:G	6.95173e-11	-1.74944	-0.431699	9.63484e-05	-1.61375	-0.36676
226694722	chr2:226694722:A:G	2.08239e-10	-2.33768e-10	-1.08403	0.000240497	-2.33768e-10	-1.06578
226694940	chr2:226694940:C:T	2.66541e-10	-2.33768e-10	-0.83719	0.000296197	-2.33768e-10	-0.857461
226694996	chr2:226694996:G:T	2.27228e-10	-0.99676	-2.40076e-10	0.000346679	-0.700086	-2.40076e-10
226695350	chr2:226695350:T:C	2.26286e-10	-2.33768e-10	-1.00092	0.000251192	-2.33768e-10	-1.02227
226695400	chr2:226695400:G:A	6.06314e-10	-0.0153188	-2.40076e-10	0.000476893	-0.381193	-2.40076e-10
226695843	chr2:226695843:G:A	1.89741e-10	-2.33768e-10	-1.17705	0.000215414	-2.33768e-10	-1.17593
226696070	chr2:226696070:G:A	4.07737e-11	-1.8538	-0.860879	4.54365e-05	-1.88559	-0.846574
226696247	chr2:226696247:G:C	1.89256e-10	-2.33768e-10	-1.17961	0.000214689	-2.33768e-10	-1.17929
226696369	chr2:226696369:C:G	4.98437e-11	-1.77472	-0.739108	5.49099e-05	-1.84763	-0.695161
226696508	chr2:226696508:T:C	4.42064e-11	-1.65108	-0.982761	4.94409e-05	-1.65362	-0.994088
226696912	chr2:226696912:A:T	3.98567e-11	-1.92583	-0.811596	4.56254e-05	-1.917	-0.811022
226696930	chr2:226696930:G:A	9.36252e-11	-1.88342	-2.40076e-10	0.000101802	-1.92545	-2.40076e-10
226697158	chr2:226697158:T:C	2.99394e-10	-2.33768e-10	-0.720954	0.000341013	-2.33768e-10	-0.716565
226697290	chr2:226697290:C:T	2.21522e-10	-2.33768e-10	-1.02219	0.000252757	-2.33768e-10	-1.01606
226697344	chr2:226697344:T:A	2.00963e-10	-2.33768e-10	-1.11959	0.000224363	-2.33768e-10	-1.13522
226697423	chr2:226697423:A:G	1.17945e-10	-1.92582	0.273325	0.000132947	-1.92205	0.263516
226697654	chr2:226697654:A:G	3.89508e-10	-2.33768e-10	-0.45783	0.000460641	-2.33768e-10	-0.415866
226697738	chr2:226697738:G:C	1.1596e-08	-2.33768e-10	2.9357	0.0141507	-2.33768e-10	3.00903
226698101	chr2:226698101:T:A	1.94934e-10	-2.33768e-10	-1.15006	0.000226138	-2.33768e-10	-1.12734
226698453	chr2:226698453:C:T	1.88813e-10	-1.18196	-2.40076e-10	0.000116313	-1.7922	-2.40076e-10
226698734	chr2:226698734:C:T	2.12131e-10	-2.33768e-10	-1.06551	0.000238431	-2.33768e-10	-1.07441
226699309	chr2:226699309:G:T	3.03166e-11	-1.91012	-1.1009	3.44019e-05	-1.89553	-1.11484
226699373	chr2:226699373:C:T	1.98403e-10	-2.33768e-10	-1.13242	0.000225282	-2.33768e-10	-1.13113
226699811	chr2:226699811:C:T	3.71268e-11	-1.92038	-0.887998	4.15482e-05	-1.857	-0.964628
226700315	chr2:226700315:T:C	2.60894e-10	-2.33768e-10	-0.858601	0.000295318	-2.33768e-10	-0.860433
226700436	chr2:226700436:A:G	2.91932e-10	-2.33768e-10	-0.746195	0.000323068	-2.33768e-10	-0.770622
226700922	chr2:226700922:G:A	1.90413e-10	-2.33768e-10	-1.17352	0.000216355	-2.33768e-10	-1.17156
226701314	chr2:226701314:G:A	1.99343e-10	-2.33768e-10	-1.12769	0.000227052	-2.33768e-10	-1.12331
226701393	chr2:226701393:C:T	2.25115e-10	-2.33768e-10	-1.00611	0.000257977	-2.33768e-10	-0.995615
226701788	chr2:226701788:A:G	1.89424e-10	-2.33768e-10	-1.17873	0.000214628	-2.33768e-10	-1.17958
226702034	chr2:226702034:C:T	5.54417e-11	-1.7907	-0.616685	8.61819e-05	-1.48932	-0.602708
226702287	chr2:226702287:A:G	2.03149e-10	-2.33768e-10	-1.10878	0.00023156	-2.33768e-10	-1.10365
226702615	chr2:226702615:T:C	2.1952e-10	-2.33768e-10	-1.03127	0.000246129	-2.33768e-10	-1.04263
226702617	chr2:226702617:C:T	7.17077e-11	-1.00888	-1.14124	7.01071e-05	-1.16352	-1.13495
226702656	chr2:226702656:C:A	6.36142e-11	-1.77465	-0.495226	0.000101309	-1.45689	-0.473426
226702904	chr2:226702904:T:G	2.0137e-10	-2.33768e-10	-1.11757	0.000229458	-2.33768e-10	-1.11276
226703302	chr2:226703302:A:G	7.77029e-11	-1.81876	-0.251061	9.66401e-05	-1.73009	-0.247406
226704108	chr2:226704108:C:T	9.15114e-11	-1.90625	-2.40076e-10	0.000102684	-1.91683	-2.40076e-10
226704179	chr2:226704179:C:T	1.8932e-10	-2.33768e-10	-1.17927	0.000214624	-2.33768e-10	-1.1796
226704502	chr2:226704502:A:C	1.939e-10	-2.33768e-10	-1.15537	0.000218858	-2.33768e-10	-1.16006
226704609	chr2:226704609:G:A	5.77572e-11	-1.81109	-0.555379	8.99794e-05	-1.51867	-0.530238
226704991	chr2:226704991:A:G	5.91503e-11	-1.87316	-0.469476	8.79763e-05	-1.6336	-0.437815
226705026	chr2:226705026:C:T	6.53641e-11	-1.80246	-0.440287	0.000102673	-1.50339	-0.413543
226705062	chr2:226705062:T:A	2.01747e-10	-2.33768e-10	-1.1157	0.000229892	-2.33768e-10	-1.11088
226705125	chr2:226705125:A:C	2.02066e-10	-2.33768e-10	-1.11412	0.000230267	-2.33768e-10	-1.10925
226705901	chr2:226705901:G:T	6.96411e-11	-1.62729	-0.552068	0.000114108	-1.28107	-0.530271
226706334	chr2:226706334:G:A	6.83279e-11	-1.57281	-0.625586	0.00011441	-1.20283	-0.605867
226706766	chr2:226706766:AC:A	4.56191e-11	-1.89884	-0.703545	5.60426e-05	-1.83636	-0.686012
226706767	chr2:226706767:C:A	1.13799e-10	-1.68829	-2.40076e-10	0.000171952	-1.40127	-2.40076e-10
226706770	chr2:226706770:TTTTATA:T	2.02548e-10	-2.33768e-10	-1.11174	0.00022963	-2.33768e-10	-1.11202
226706800	chr2:226706800:T:C	1.95439e-10	-2.33768e-10	-1.14747	0.000220429	-2.33768e-10	-1.15291
226706819	chr2:226706819:T:C	1.98436e-10	-2.33768e-10	-1.13225	0.00022597	-2.33768e-10	-1.12808
226706916	chr2:226706916:T:A	1.89576e-10	-2.33768e-10	-1.17793	0.000215326	-2.33768e-10	-1.17633
226707217	chr2:226707217:C:T	1.90219e-10	-2.33768e-10	-1.17454	0.000216068	-2.33768e-10	-1.17289
226707838	chr2:226707838:C:T	6.29437e-11	-1.14505	-1.13542	0.000118869	-0.631392	-1.13907
226708540	chr2:226708540:G:A	3.48017e-11	-1.92147	-0.951584	3.91201e-05	-1.88778	-0.99407
226708565	chr2:226708565:A:T	4.03346e-11	-1.55224	-1.17326	6.23855e-05	-1.23997	-1.17518
226708663	chr2:226708663:G:A	1.01652e-10	-1.80116	-2.40076e-10	0.000118164	-1.77641	-2.40076e-10
226708736	chr2:226708736:C:T	1.90617e-10	-2.33768e-10	-1.17245	0.000216532	-2.33768e-10	-1.17075
226709400	chr2:226709400:C:T	9.53622e-11	-1.01405	-0.850979	6.32636e-05	-1.63658	-0.764599
226709491	chr2:226709491:C:T	2.31444e-10	-0.978379	-2.40076e-10	0.000217624	-1.16572	-2.40076e-10
226709505	chr2:226709505:T:C	4.27585e-11	-1.51675	-1.1504	6.70969e-05	-1.18674	-1.15561
226709828	chr2:226709828:G:A	5.29365e-11	-1.64841	-0.805217	8.77309e-05	-1.29786	-0.776355
226710124	chr2:226710124:C:T	4.17741e-11	-1.52304	-1.1674	6.52501e-05	-1.19982	-1.17044
226710216	chr2:226710216:G:A	1.97145e-10	-2.33768e-10	-1.13878	0.000224421	-2.33768e-10	-1.13496
226710309	chr2:226710309:C:A	3.30089e-11	-1.74669	-1.17925	4.65972e-05	-1.52792	-1.17902
226710533	chr2:226710533:A:T	1.96706e-10	-2.33768e-10	-1.14101	0.000221497	-2.33768e-10	-1.14808
226710545	chr2:226710545:G:A	5.48393e-11	-1.60867	-0.809642	9.28294e-05	-1.23669	-0.781033
226710596	chr2:226710596:C:A	1.99479e-10	-2.33768e-10	-1.12701	0.000228316	-2.33768e-10	-1.11776
226710725	chr2:226710725:T:C	5.20997e-11	-1.6485	-0.821054	8.73566e-05	-1.28897	-0.789516
226711397	chr2:226711397:A:G	1.90617e-10	-2.33768e-10	-1.17245	0.000216532	-2.33768e-10	-1.17075
226711765	chr2:226711765:T:C	8.97251e-11	-1.92597	-2.40076e-10	0.00010524	-1.89224	-2.40076e-10
226712128	chr2:226712128:A:G	5.0503e-11	-1.61958	-0.881101	8.47055e-05	-1.2545	-0.854804
226712203	chr2:226712203:C:T	3.51837e-11	-1.68412	-1.17802	5.12525e-05	-1.43341	-1.17831
226712766	chr2:226712766:A:G	1.91915e-10	-2.33768e-10	-1.16566	0.000218714	-2.33768e-10	-1.16072
226712928	chr2:226712928:C:T	4.73946e-10	0.228199	-0.489821	0.00033203	-0.33497	-0.408289
226712945	chr2:226712945:G:A	2.22109e-10	-2.33768e-10	-1.01955	0.000248862	-2.33768e-10	-1.03159
226713230	chr2:226713230:GA:G	1.97175e-10	-2.33768e-10	-1.13862	0.000222221	-2.33768e-10	-1.14481
226713458	chr2:226713458:A:C	4.98582e-10	-2.33768e-10	-0.210948	0.000644288	-2.33768e-10	-0.0803391
226713856	chr2:226713856:A:C	3.28709e-11	-1.7566	-1.17353	4.62389e-05	-1.54078	-1.17388
226713981	chr2:226713981:A:G	1.99877e-10	-2.33768e-10	-1.12501	0.000229328	-2.33768e-10	-1.11333
226714402	chr2:226714402:A:G	1.94115e-10	-2.33768e-10	-1.15427	0.000218824	-2.33768e-10	-1.16022
226714491	chr2:226714491:A:G	5.12625e-11	-1.55972	-0.926042	8.92644e-05	-1.15838	-0.898499
226714772	chr2:226714772:A:T	2.75847e-11	-1.92603	-1.17942	3.20859e-05	-1.90042	-1.17965
226714954	chr2:226714954:T:C	1.89392e-10	-2.33768e-10	-1.1789	0.000214683	-2.33768e-10	-1.17932
226715115	chr2:226715115:C:T	5.94076e-11	-1.92068	-0.417618	7.20638e-05	-1.88036	-0.390575
226715930	chr2:226715930:T:C	2.06585e-10	-2.33768e-10	-1.092	0.000235164	-2.33768e-10	-1.0882
226716596	chr2:226716596:T:C	2.24013e-10	-2.33768e-10	-1.01101	0.000251308	-2.33768e-10	-1.02181
226716864	chr2:226716864:T:C	4.12306e-11	-1.55324	-1.1503	6.57941e-05	-1.21636	-1.14559
226717336	chr2:226717336:A:G	2.66877e-10	-2.33768e-10	-0.835927	0.000306373	-2.33768e-10	-0.823683
226717871	chr2:226717871:T:C	2.00526e-10	-2.33768e-10	-1.12177	0.000223111	-2.33768e-10	-1.14081
226717916	chr2:226717916:G:T	2.11267e-10	-2.33768e-10	-1.06959	0.000239722	-2.33768e-10	-1.06901
226717961	chr2:226717961:C:T	1.96719e-10	-2.33768e-10	-1.14094	0.00022173	-2.33768e-10	-1.14702
226718312	chr2:226718312:A:C	2.5363e-10	-2.33768e-10	-0.886839	0.00029089	-2.33768e-10	-0.875539
226718873	chr2:226718873:A:T	4.14464e-11	-1.56824	-1.13007	6.56052e-05	-1.24137	-1.12346
226718944	chr2:226718944:T:C	2.37829e-09	1.35142	-2.40076e-10	0.00397703	1.73981	-2.40076e-10
226718960	chr2:226718960:G:A	2.6574e-10	-2.33768e-10	-0.840198	0.000304952	-2.33768e-10	-0.828332
226719000	chr2:226719000:A:G	2.245e-10	-0.0316062	-0.977233	0.00010312	-0.98675	-0.92584
226719245	chr2:226719245:A:G	3.10714e-11	-1.84017	-1.14625	4.10409e-05	-1.68041	-1.15351
226719600	chr2:226719600:T:C	1.9298e-08	4.57823	-1.13319	0.00553144	3.18855	-1.11883
226719611	chr2:226719611:A:C	2.65791e-10	-2.33768e-10	-0.840007	0.000304674	-2.33768e-10	-0.829242
226719829	chr2:226719829:G:A	7.66213e-11	-1.24185	-0.841993	0.000101203	-1.09243	-0.838924
226720397	chr2:226720397:CA:C	1.02341e-10	-1.79441	-2.40076e-10	0.000117574	-1.78142	-2.40076e-10
226721244	chr2:226721244:T:A	2.6639e-10	-2.33768e-10	-0.837753	0.000307513	-2.33768e-10	-0.819967
226721890	chr2:226721890:G:A	6.02083e-11	-1.69774	-0.627167	6.12539e-05	-1.92409	-0.509372
226722314	chr2:226722314:C:T	1.04018e-09	0.524429	-2.40076e-10	0.000397403	-0.563535	-2.40076e-10
226722793	chr2:226722793:T:A	2.02602e-10	-2.33768e-10	-1.11147	0.000226817	-2.33768e-10	-1.12434
226722972	chr2:226722972:G:A	1.05188e-10	-1.10167	-0.665296	0.00022082	-0.444104	-0.707033
226723174	chr2:226723174:A:G	2.14063e-10	-2.33768e-10	-1.05644	0.000244267	-2.33768e-10	-1.05022
226723417	chr2:226723417:A:C	2.45295e-10	-2.33768e-10	-0.920256	0.000281493	-2.33768e-10	-0.908378
226723860	chr2:226723860:A:G	7.80991e-11	-0.97278	-1.09196	0.000183607	-0.225732	-1.10996
226724529	chr2:226724529:C:T	1.85626e-09	1.10361	-2.40076e-10	0.0027713	1.37859	-2.40076e-10
226725064	chr2:226725064:A:G	5.7397e-11	-1.19314	-1.17958	3.71063e-05	-1.76046	-1.17424
226725226	chr2:226725226:T:C	1.93143e-10	-2.33768e-10	-1.15929	0.000217671	-2.33768e-10	-1.1655
226725888	chr2:226725888:CTG:C	2.05632e-10	-2.33768e-10	-1.09663	0.000227222	-2.33768e-10	-1.12256
226726078	chr2:226726078:G:A	1.89376e-10	-2.33768e-10	-1.17898	0.000214618	-2.33768e-10	-1.17963
226726602	chr2:226726602:G:T	2.14707e-10	-2.33768e-10	-1.05344	0.000237778	-2.33768e-10	-1.07715
226726725	chr2:226726725:G:T	2.10923e-10	-2.33768e-10	-1.07123	0.000234015	-2.33768e-10	-1.0931
226727206	chr2:226727206:A:T	2.04884e-10	-2.33768e-10	-1.10027	0.000229059	-2.33768e-10	-1.11451
226727383	chr2:226727383:G:A	2.55179e-10	-2.33768e-10	-0.88075	0.000288457	-2.33768e-10	-0.883939
226727805	chr2:226727805:C:T	7.94359e-11	-0.955886	-1.09188	0.000187865	-0.203317	-1.10945
226729106	chr2:226729106:T:C	2.00061e-10	-2.33768e-10	-1.1241	0.0002253	-2.33768e-10	-1.13105
226729137	chr2:226729137:A:G	4.2253e-10	-2.33768e-10	-0.376456	0.000475457	-2.33768e-10	-0.384208
226729535	chr2:226729535:A:G	2.83927e-11	-1.92609	-1.1505	3.22625e-05	-1.92269	-1.15189
226729746	chr2:226729746:A:G	3.44256e-10	-2.33768e-10	-0.581332	0.000388916	-2.33768e-10	-0.585122
226729872	chr2:226729872:C:G	1.95273e-10	-2.33768e-10	-1.14832	0.00022319	-2.33768e-10	-1.14046
226730281	chr2:226730281:T:A	2.0914e-10	-2.33768e-10	-1.07971	0.000234482	-2.33768e-10	-1.09111
226730502	chr2:226730502:C:T	9.85795e-11	-0.700337	-1.13152	0.00024265	0.0795436	-1.13641
226730517	chr2:226730517:A:G	9.95465e-11	-0.709872	-1.11222	0.000243843	0.0660743	-1.11804
226731002	chr2:226731002:G:T	2.27047e-10	-2.33768e-10	-0.997559	0.000254336	-2.33768e-10	-1.00983
226731796	chr2:226731796:T:C	8.43831e-11	-0.936114	-1.05123	0.000189074	-0.247838	-1.05851
226732023	chr2:226732023:A:T	1.01055e-10	-0.705327	-1.10173	0.000247652	0.0714831	-1.10794
226732108	chr2:226732108:A:G	2.22848e-10	-2.33768e-10	-1.01623	0.000249791	-2.33768e-10	-1.02786
226732629	chr2:226732629:G:A	8.80271e-11	-0.957901	-0.987171	0.000195728	-0.275625	-0.996133
226732852	chr2:226732852:A:G	5.78834e-10	-2.33768e-10	-0.0617001	0.000623744	-2.33768e-10	-0.112745
226732872	chr2:226732872:A:G	2.13185e-10	-0.996299	-0.0642584	0.000472986	-0.268199	-0.12122
226732981	chr2:226732981:G:T	3.00376e-11	-1.92628	-1.09399	3.48424e-05	-1.92179	-1.07586
226733090	chr2:226733090:AATAAAT:A	2.26745e-10	-2.33768e-10	-0.998892	0.000254016	-2.33768e-10	-1.01109
226733125	chr2:226733125:T:C	8.1461e-11	-0.973393	-1.0492	0.000180645	-0.2954	-1.05655
226733880	chr2:226733880:T:C	1.94596e-10	-2.33768e-10	-1.15179	0.000219622	-2.33768e-10	-1.15658
226733905	chr2:226733905:A:G	1.93273e-10	-2.33768e-10	-1.15861	0.000220084	-2.33768e-10	-1.15447
226734817	chr2:226734817:T:G	8.20412e-11	-0.960799	-1.0547	0.000181102	-0.287515	-1.06191
226734976	chr2:226734976:A:G	2.23075e-10	-2.33768e-10	-1.01521	0.00025004	-2.33768e-10	-1.02687
226736155	chr2:226736155:G:A	2.08783e-10	-2.33768e-10	-1.08142	0.000234158	-2.33768e-10	-1.09249
226736211	chr2:226736211:A:G	1.89274e-10	-2.33768e-10	-1.17952	0.00021465	-2.33768e-10	-1.17948
226736537	chr2:226736537:C:A	9.16507e-11	-0.889097	-1.01563	0.00020675	-0.192701	-1.02427
226736634	chr2:226736634:CCTT:C	1.02073e-10	-0.786236	-1.01079	0.000236928	-0.0612339	-1.0195
226736981	chr2:226736981:A:G	9.9895e-11	-1.03304	-0.78556	0.000226473	-0.302975	-0.822884
226737190	chr2:226737190:C:G	9.0637e-11	-0.833796	-1.08206	0.000213991	-0.0935091	-1.08904
226737420	chr2:226737420:C:T	1.99124e-10	-2.33768e-10	-1.12879	0.00022372	-2.33768e-10	-1.13809
226737855	chr2:226737855:G:A	1.90028e-10	-2.33768e-10	-1.17555	0.000215914	-2.33768e-10	-1.17361
226737964	chr2:226737964:G:A	2.17345e-10	-2.33768e-10	-1.04123	0.00024334	-2.33768e-10	-1.05403
226737972	chr2:226737972:G:T	1.94885e-10	-2.33768e-10	-1.1503	0.000219924	-2.33768e-10	-1.1552
226738131	chr2:226738131:T:C	1.97057e-10	-2.33768e-10	-1.13923	0.000221937	-2.33768e-10	-1.14609
226738239	chr2:226738239:C:T	6.81159e-11	-1.13248	-1.06902	0.000142381	-0.52784	-1.06214
226738390	chr2:226738390:A:C	2.30404e-10	-2.33768e-10	-0.982882	0.000258072	-2.33768e-10	-0.995249
226738693	chr2:226738693:C:A	1.9423e-10	-2.33768e-10	-1.15368	0.000220786	-2.33768e-10	-1.15129
226738784	chr2:226738784:G:C	1.94617e-10	-2.33768e-10	-1.15168	0.00021948	-2.33768e-10	-1.15722
226738849	chr2:226738849:G:A	2.00195e-10	-2.33768e-10	-1.12343	0.000224596	-2.33768e-10	-1.13418
226738976	chr2:226738976:C:T	1.96152e-10	-2.33768e-10	-1.14383	0.000221198	-2.33768e-10	-1.14943
226739580	chr2:226739580:G:A	1.98166e-10	-2.33768e-10	-1.13361	0.000223006	-2.33768e-10	-1.14129
226739891	chr2:226739891:A:G	2.33464e-10	-2.33768e-10	-0.969687	0.000270768	-2.33768e-10	-0.947224
226739948	chr2:226739948:G:A	1.01046e-10	-0.633216	-1.17392	0.000251542	0.153897	-1.17477
226740033	chr2:226740033:C:T	2.09647e-10	-0.815664	-0.261627	0.000156558	-1.31742	-0.177644
226740047	chr2:226740047:A:C	1.90703e-10	-2.33768e-10	-1.172	0.000215977	-2.33768e-10	-1.17331
226741001	chr2:226741001:A:T	5.02201e-11	-1.33564	-1.17066	0.00010273	-0.73996	-1.17642
226741002	chr2:226741002:A:T	2.15807e-10	-2.33768e-10	-1.04833	0.000242947	-2.33768e-10	-1.05564
226741179	chr2:226741179:T:C	1.1542e-10	-0.560377	-1.11376	0.000293679	0.254855	-1.12085
226741583	chr2:226741583:T:A	2.09685e-10	-2.33768e-10	-1.07711	0.000235212	-2.33768e-10	-1.088
226741864	chr2:226741864:C:A	7.3946e-11	-1.01694	-1.10244	0.000161747	-0.361914	-1.10054
226741874	chr2:226741874:T:C	1.97776e-10	-2.33768e-10	-1.13558	0.000223013	-2.33768e-10	-1.14126
226742005	chr2:226742005:C:A	2.85844e-10	-2.33768e-10	-0.767271	0.000329802	-2.33768e-10	-0.749992
226742479	chr2:226742479:T:C	1.96252e-09	-2.33768e-10	1.15927	0.00249399	-2.33768e-10	1.27315
226743173	chr2:226743173:A:C	2.1286e-10	-2.33768e-10	-1.06208	0.000241373	-2.33768e-10	-1.06214
226743242	chr2:226743242:T:C	1.91734e-10	-2.33768e-10	-1.16661	0.000216465	-2.33768e-10	-1.17105
226743375	chr2:226743375:G:A	2.11291e-10	-2.33768e-10	-1.06948	0.000236415	-2.33768e-10	-1.0829
226743661	chr2:226743661:T:C	8.98223e-11	-1.92488	-2.40076e-10	0.000101721	-1.92625	-2.40076e-10
226743825	chr2:226743825:A:C	1.27776e-10	-0.563966	-1.00847	0.000333948	0.250659	-0.98816
226744095	chr2:226744095:A:G	3.59817e-11	-1.71026	-1.12944	6.81451e-05	-1.1842	-1.14265
226744281	chr2:226744281:G:T	6.01807e-10	-2.33768e-10	-0.0227793	0.000719323	-2.33768e-10	0.0298246
226745217	chr2:226745217:T:C	2.51696e-10	-2.33768e-10	-0.894492	0.000294155	-2.33768e-10	-0.864377
226745322	chr2:226745322:A:G	1.9163e-10	-2.33768e-10	-1.16715	0.000216417	-2.33768e-10	-1.17128
226745525	chr2:226745525:G:A	3.75687e-11	-1.77599	-1.02056	6.6179e-05	-1.31294	-1.04318
226745657	chr2:226745657:T:C	1.90706e-10	-2.33768e-10	-1.17198	0.00021601	-2.33768e-10	-1.17316
226746487	chr2:226746487:T:A	1.96763e-10	-2.33768e-10	-1.14072	0.000225306	-2.33768e-10	-1.13103
226746946	chr2:226746946:T:C	2.03328e-10	-2.33768e-10	-1.1079	0.00023334	-2.33768e-10	-1.09599
226747199	chr2:226747199:C:T	6.9143e-11	-1.02325	-1.16329	0.000150625	-0.371457	-1.16224
226747277	chr2:226747277:T:G	2.27062e-10	-2.33768e-10	-0.997494	0.00026391	-2.33768e-10	-0.972877
226747461	chr2:226747461:C:T	2.52871e-10	-2.33768e-10	-0.889836	0.000282306	-2.33768e-10	-0.905493
226748317	chr2:226748317:A:T	7.95736e-11	-0.933592	-1.11244	0.00018765	-0.214102	-1.0998
226749187	chr2:226749187:T:A	8.37256e-11	-0.875252	-1.11992	0.000199903	-0.142512	-1.10814
226749289	chr2:226749289:C:T	8.97839e-11	-0.802608	-1.1227	0.000219106	-0.047681	-1.11125
226749521	chr2:226749521:A:T	7.81139e-11	-0.947082	-1.11747	0.000182358	-0.237	-1.10551
226749901	chr2:226749901:T:C	8.27815e-11	-0.901898	-1.10461	0.000196488	-0.176306	-1.09158
226750020	chr2:226750020:C:T	2.35648e-10	-2.33768e-10	-0.960378	0.000274551	-2.33768e-10	-0.933347
226750117	chr2:226750117:T:C	7.77239e-11	-0.943092	-1.12646	0.000181713	-0.23084	-1.11522
226750723	chr2:226750723:C:T	9.06077e-11	-1.91618	-2.40076e-10	0.000102744	-1.91624	-2.40076e-10
226751058	chr2:226751058:G:A	2.23445e-10	-2.33768e-10	-1.01355	0.000251649	-2.33768e-10	-1.02045
226751097	chr2:226751097:G:T	6.35238e-11	-1.20215	-1.06915	5.02393e-05	-1.55128	-1.08041
226751432	chr2:226751432:T:C	6.13872e-11	-1.29548	-1.01003	4.95141e-05	-1.61995	-1.02627
226751561	chr2:226751561:G:C	1.67329e-10	-1.30275	-2.40076e-10	0.00021251	-1.1895	-2.40076e-10
226751746	chr2:226751746:C:T	2.34037e-10	-2.33768e-10	-0.967235	0.000273292	-2.33768e-10	-0.937943
226751977	chr2:226751977:CAAAT:C	1.90053e-10	-2.33768e-10	-1.17541	0.000216054	-2.33768e-10	-1.17296
226752032	chr2:226752032:A:C	9.93442e-11	-1.08045	-0.743677	7.49592e-05	-1.46608	-0.765458
226752312	chr2:226752312:T:C	2.2056e-10	-2.33768e-10	-1.02655	0.000249002	-2.33768e-10	-1.03102
226752972	chr2:226752972:C:T	8.26686e-11	-1.20189	-0.805985	6.50583e-05	-1.54749	-0.825709
226753019	chr2:226753019:C:T	8.42429e-11	-1.19086	-0.798154	6.60759e-05	-1.53954	-0.818145
226753049	chr2:226753049:A:C	8.07818e-11	-1.19987	-0.831092	6.35823e-05	-1.5459	-0.850247
226753378	chr2:226753378:A:G	9.25925e-11	-0.970787	-0.923721	6.92192e-05	-1.37447	-0.936732
226753459	chr2:226753459:G:A	9.00843e-11	-1.92197	-2.40076e-10	0.00010355	-1.90843	-2.40076e-10
226753578	chr2:226753578:T:C	2.13256e-10	-2.33768e-10	-1.06022	0.000242714	-2.33768e-10	-1.0566
226754853	chr2:226754853:A:C	1.90931e-10	-2.33768e-10	-1.1708	0.000215852	-2.33768e-10	-1.17389
226755230	chr2:226755230:G:A	9.1071e-11	-1.18366	-0.727421	7.14931e-05	-1.52811	-0.750771
226755241	chr2:226755241:C:T	2.43516e-10	-2.33768e-10	-0.927534	0.000274556	-2.33768e-10	-0.933331
226755289	chr2:226755289:C:T	4.18049e-10	-2.33768e-10	-0.387118	0.00045166	-2.33768e-10	-0.435555
226756168	chr2:226756168:G:T	3.25252e-10	-2.33768e-10	-0.638114	0.000364088	-2.33768e-10	-0.65109
226756580	chr2:226756580:G:A	6.00089e-11	-1.53719	-0.791037	5.67691e-05	-1.74942	-0.760079
226756956	chr2:226756956:G:A	4.68139e-11	-1.69141	-0.885124	4.61663e-05	-1.85812	-0.858116
226757115	chr2:226757115:T:A	5.24822e-11	-1.39052	-1.07172	4.55321e-05	-1.66497	-1.0651
226758058	chr2:226758058:G:A	2.72257e-10	-2.33768e-10	-0.815971	0.000309187	-2.33768e-10	-0.814539
226758578	chr2:226758578:A:G	9.73742e-11	-1.84415	-2.40076e-10	0.00010983	-1.84956	-2.40076e-10
226759297	chr2:226759297:G:A	7.77083e-11	-1.02283	-1.04693	5.98773e-05	-1.39737	-1.05882
226759327	chr2:226759327:G:A	1.98745e-10	-2.33768e-10	-1.13069	0.000223521	-2.33768e-10	-1.13898
226759829	chr2:226759829:T:C	7.65679e-11	-1.20763	-0.876908	6.07111e-05	-1.54615	-0.896206
226759968	chr2:226759968:C:T	2.46941e-10	-2.33768e-10	-0.913566	0.000278569	-2.33768e-10	-0.918821
226760389	chr2:226760389:A:T	3.16832e-10	-2.33768e-10	-0.664345	0.000352052	-2.33768e-10	-0.684707
226760482	chr2:226760482:A:G	3.17701e-10	-2.33768e-10	-0.661606	0.000353	-2.33768e-10	-0.682017
226760494	chr2:226760494:G:A	9.8456e-11	-1.83311	-2.40076e-10	0.000104806	-1.89637	-2.40076e-10
226761588	chr2:226761588:T:C	3.3093e-10	-2.33768e-10	-0.62081	0.00036681	-2.33768e-10	-0.643641
226761876	chr2:226761876:G:A	3.62087e-10	-0.530833	-2.40076e-10	0.00024255	-1.05728	-2.40076e-10
226762578	chr2:226762578:C:T	3.13624e-10	-2.33768e-10	-0.674521	0.000363085	-2.33768e-10	-0.653848
226762629	chr2:226762629:C:A	7.43895e-11	-1.09677	-1.01663	5.81303e-05	-1.459	-1.0268
226762984	chr2:226762984:G:A	3.25316e-10	-2.33768e-10	-0.63792	0.000361291	-2.33768e-10	-0.658803
226763120	chr2:226763120:C:T	7.45211e-11	-1.11654	-0.995095	5.84883e-05	-1.47481	-1.00485
226763205	chr2:226763205:A:G	8.49655e-11	-1.23866	-0.741812	6.7791e-05	-1.57144	-0.760614
226763368	chr2:226763368:G:C	8.56711e-11	-1.23463	-0.737573	6.82167e-05	-1.56932	-0.756473
226763434	chr2:226763434:TCATG:T	8.48503e-11	-1.20035	-0.781474	6.70512e-05	-1.54362	-0.799405
226763485	chr2:226763485:G:A	7.58869e-11	-1.15495	-0.938518	6.01344e-05	-1.5006	-0.951299
226764070	chr2:226764070:TCAG:T	5.51998e-11	-1.36748	-1.04428	4.76833e-05	-1.64728	-1.03663
226764294	chr2:226764294:A:G	8.75649e-11	-0.989625	-0.960711	6.72065e-05	-1.36961	-0.971104
226764350	chr2:226764350:C:T	2.29685e-10	-2.33768e-10	-0.986009	0.000263517	-2.33768e-10	-0.974369
226764747	chr2:226764747:G:A	3.24951e-10	-2.33768e-10	-0.639043	0.000361123	-2.33768e-10	-0.659268
226765084	chr2:226765084:T:C	2.06743e-10	-2.33768e-10	-1.09124	0.000237546	-2.33768e-10	-1.07812
226765436	chr2:226765436:C:T	3.96352e-10	-2.33768e-10	-0.440413	0.000463064	-2.33768e-10	-0.41062
226765503	chr2:226765503:C:T	7.57702e-11	-1.2306	-0.864407	6.04847e-05	-1.56628	-0.879817
226765871	chr2:226765871:C:A	8.70344e-11	-0.960508	-0.995905	6.65176e-05	-1.34731	-1.0037
226766874	chr2:226766874:A:G	2.11197e-10	-2.33768e-10	-1.06993	0.000238781	-2.33768e-10	-1.07294
226767109	chr2:226767109:G:GA	1.9259e-10	-2.33768e-10	-1.16215	0.000217339	-2.33768e-10	-1.16703
226767356	chr2:226767356:G:A	2.45322e-10	-2.33768e-10	-0.920143	0.000276774	-2.33768e-10	-0.925284
226767936	chr2:226767936:A:G	5.80711e-11	-1.34656	-1.01449	4.86562e-05	-1.64016	-1.02354
226768323	chr2:226768323:T:A	1.96636e-10	-2.33768e-10	-1.14136	0.000222422	-2.33768e-10	-1.14391
226768732	chr2:226768732:G:A	2.73787e-10	-2.33768e-10	-0.810365	0.000305027	-2.33768e-10	-0.828086
226768798	chr2:226768798:G:A	4.32964e-11	-1.59895	-1.0557	4.07143e-05	-1.80289	-1.03902
226768801	chr2:226768801:T:A	9.1431e-11	-1.90713	-2.40076e-10	0.000103507	-1.90885	-2.40076e-10
226768873	chr2:226768873:G:A	9.01059e-11	-1.92173	-2.40076e-10	0.00010643	-1.88099	-2.40076e-10
226768968	chr2:226768968:G:A	2.70453e-10	-2.33768e-10	-0.822617	0.000304794	-2.33768e-10	-0.828848
226769592	chr2:226769592:A:T	6.89652e-11	-1.15832	-1.0308	5.52524e-05	-1.49751	-1.03906
226769962	chr2:226769962:T:C	1.8925e-10	-2.33768e-10	-1.17965	0.000214625	-2.33768e-10	-1.1796
226770026	chr2:226770026:G:T	8.01809e-11	-1.16528	-0.873148	6.33135e-05	-1.51338	-0.887011
226770471	chr2:226770471:G:C	2.0027e-10	-2.33768e-10	-1.12305	0.000224593	-2.33768e-10	-1.1342
226770492	chr2:226770492:A:G	1.18321e-10	-1.53117	-0.118145	0.000211412	-1.075	-0.119676
226771340	chr2:226771340:C:T	8.81294e-11	-1.09862	-0.845289	6.8589e-05	-1.46315	-0.857199
226771534	chr2:226771534:T:C	9.57687e-11	-1.86078	-2.40076e-10	0.000108021	-1.86616	-2.40076e-10
226771707	chr2:226771707:A:G	1.16814e-10	-1.66213	-2.40076e-10	0.000125573	-1.7156	-2.40076e-10
226772201	chr2:226772201:G:A	3.10983e-10	-2.33768e-10	-0.682977	0.000356075	-2.33768e-10	-0.673343
226772582	chr2:226772582:C:A	9.69709e-11	-1.84831	-2.40076e-10	0.000113393	-1.81762	-2.40076e-10
226773047	chr2:226773047:A:T	2.77736e-11	-1.92602	-1.17262	3.63963e-05	-1.78672	-1.1673
226773856	chr2:226773856:C:T	7.07146e-11	-1.11255	-1.05151	5.60387e-05	-1.46478	-1.05767
226774167	chr2:226774167:C:T	9.00526e-11	-1.92232	-2.40076e-10	0.000101745	-1.92601	-2.40076e-10
226774349	chr2:226774349:G:T	1.89447e-10	-2.33768e-10	-1.17861	0.000214751	-2.33768e-10	-1.17901
226774373	chr2:226774373:T:G	7.28018e-11	-1.02288	-1.11209	5.53e-05	-1.4167	-1.11902
226774856	chr2:226774856:T:C	7.70407e-11	-0.90327	-1.17511	5.80102e-05	-1.3118	-1.17607
226775557	chr2:226775557:C:T	1.89342e-10	-2.33768e-10	-1.17916	0.00021466	-2.33768e-10	-1.17943
226775869	chr2:226775869:C:T	3.23343e-10	-2.33768e-10	-0.644003	0.000374532	-2.33768e-10	-0.622808
226776197	chr2:226776197:C:T	8.40392e-11	-1.01308	-0.97835	6.49816e-05	-1.38849	-0.98589
226776209	chr2:226776209:A:C	7.56781e-11	-1.11663	-0.979597	5.99491e-05	-1.46778	-0.987208
226776680	chr2:226776680:G:GCAGATCA	2.1797e-10	-2.33768e-10	-1.03836	0.000246125	-2.33768e-10	-1.04265
226777164	chr2:226777164:C:T	6.79945e-11	-1.06906	-1.13423	5.30472e-05	-1.43927	-1.13803
226777202	chr2:226777202:T:C	6.94763e-11	-1.04472	-1.13701	5.38276e-05	-1.42198	-1.14072
226777395	chr2:226777395:T:C	6.93104e-10	-2.33768e-10	0.118464	0.000808421	-2.33768e-10	0.146598
226777742	chr2:226777742:C:A	7.40159e-11	-1.0939	-1.02454	5.85194e-05	-1.44781	-1.03132
226778133	chr2:226778133:T:C	3.25245e-10	-2.33768e-10	-0.638137	0.000377117	-2.33768e-10	-0.61593
226779168	chr2:226779168:G:C	2.01862e-10	-2.33768e-10	-1.11513	0.000228226	-2.33768e-10	-1.11815
226779382	chr2:226779382:C:A	8.27558e-11	-1.00124	-1.00558	6.40061e-05	-1.37698	-1.01252
226779586	chr2:226779586:GA:G	2.27333e-10	-2.33768e-10	-0.996298	0.000255692	-2.33768e-10	-1.00451
226779696	chr2:226779696:T:C	3.89836e-10	-2.33768e-10	-0.456989	0.000439161	-2.33768e-10	-0.46362
226779803	chr2:226779803:C:A	6.86126e-11	-1.01634	-1.1779	5.15337e-05	-1.42763	-1.17862
226779806	chr2:226779806:T:C	5.99609e-11	-1.19818	-1.13085	4.65444e-05	-1.57027	-1.13781
226780748	chr2:226780748:T:TACAA	2.81486e-11	-1.92468	-1.16054	3.6032e-05	-1.80103	-1.16305
226780809	chr2:226780809:T:A	2.77864e-11	-1.92431	-1.17387	3.55333e-05	-1.80221	-1.17581
226781739	chr2:226781739:C:T	4.81278e-11	-1.37203	-1.17683	3.99691e-05	-1.68529	-1.17509
226782465	chr2:226782465:G:A	1.40822e-10	-1.47522	-2.40076e-10	0.000156868	-1.49308	-2.40076e-10
226782830	chr2:226782830:G:A	1.92237e-10	-2.33768e-10	-1.16399	0.000217186	-2.33768e-10	-1.16773
226783067	chr2:226783067:A:G	8.39645e-11	-1.15362	-0.838705	0.000176801	-0.543211	-0.830248
226783191	chr2:226783191:G:T	8.21232e-11	-1.16912	-0.845373	0.000172074	-0.563523	-0.83704
226783314	chr2:226783314:C:T	1.94462e-10	-2.33768e-10	-1.15248	0.000219399	-2.33768e-10	-1.15759
226783515	chr2:226783515:C:T	2.05519e-10	-2.33768e-10	-1.09718	0.000230974	-2.33768e-10	-1.10618
226784124	chr2:226784124:C:G	9.08787e-11	-1.68671	-0.226486	9.07785e-05	-1.86658	-0.173484
226784147	chr2:226784147:T:C	1.89289e-10	-2.33768e-10	-1.17944	0.000214822	-2.33768e-10	-1.17868
226784837	chr2:226784837:C:T	3.19769e-11	-1.77811	-1.1796	5.72849e-05	-1.32091	-1.17953
226784843	chr2:226784843:A:G	1.30303e-10	-1.55286	-2.40076e-10	0.000140669	-1.60208	-2.40076e-10
226785471	chr2:226785471:C:T	4.19906e-11	-1.54448	-1.14079	3.36567e-05	-1.86657	-1.1657
226785942	chr2:226785942:G:A	2.12039e-10	-2.33768e-10	-1.06595	0.000238602	-2.33768e-10	-1.07369
226785993	chr2:226785993:G:A	1.95201e-10	-2.33768e-10	-1.14869	0.000221227	-2.33768e-10	-1.1493
226786021	chr2:226786021:G:A	3.62877e-11	-1.75196	-1.07928	6.64244e-05	-1.2817	-1.07072
226786078	chr2:226786078:CT:C	1.89514e-10	-2.33768e-10	-1.17825	0.000214826	-2.33768e-10	-1.17866
226786111	chr2:226786111:T:C	9.5651e-11	-1.6356	-0.226405	9.3966e-05	-1.84147	-0.164084
226786212	chr2:226786212:G:A	5.80573e-11	-1.41151	-0.949774	0.000110825	-0.891759	-0.948776
226786251	chr2:226786251:A:G	1.03231e-10	-1.68305	-0.102697	0.000103138	-1.86489	-0.0475285
226786331	chr2:226786331:G:A	6.74251e-11	-1.72155	-0.490144	6.76268e-05	-1.88243	-0.45205
226786407	chr2:226786407:T:C	8.43295e-11	-1.18165	-0.806331	0.000175614	-0.585559	-0.79464
226786420	chr2:226786420:A:G	6.6216e-11	-1.54602	-0.683775	6.06469e-05	-1.79198	-0.651433
226786559	chr2:226786559:A:T	9.51276e-11	-1.11872	-0.748775	0.000203038	-0.500732	-0.734361
226786566	chr2:226786566:C:A	9.48265e-11	-1.68515	-0.185521	9.47623e-05	-1.86577	-0.131344
226786658	chr2:226786658:C:A	8.94268e-11	-1.75008	-0.179213	9.26267e-05	-1.89626	-0.123647
226786677	chr2:226786677:C:A	3.51275e-11	-1.70569	-1.15805	5.81863e-05	-1.32725	-1.15759
226787075	chr2:226787075:G:C	3.94456e-11	-1.57746	-1.17033	8.30488e-05	-0.961322	-1.16774
226787251	chr2:226787251:A:T	8.52724e-11	-0.84158	-1.13529	0.000189708	-0.169493	-1.13351
226787384	chr2:226787384:T:C	1.91379e-10	-2.33768e-10	-1.16846	0.000216975	-2.33768e-10	-1.16871
226787473	chr2:226787473:T:C	8.24565e-11	-1.70917	-0.301276	8.32192e-05	-1.87717	-0.249838
226787711	chr2:226787711:AGATCTTCT:A	1.23934e-10	-1.60297	-2.40076e-10	0.000131042	-1.67297	-2.40076e-10
226788086	chr2:226788086:T:C	7.35506e-11	-1.11582	-1.00892	0.000157088	-0.492099	-0.999581
226788508	chr2:226788508:T:A	1.71652e-10	-1.27725	-2.40076e-10	0.000194003	-1.28061	-2.40076e-10
226788551	chr2:226788551:G:A	6.78208e-11	-1.26488	-0.940963	0.000137513	-0.691777	-0.932991
226789232	chr2:226789232:C:A	4.07188e-11	-1.5489	-1.16712	8.75767e-05	-0.91194	-1.16403
226789268	chr2:226789268:A:G	2.13509e-10	-2.33768e-10	-1.05904	0.000239381	-2.33768e-10	-1.07043
226789795	chr2:226789795:G:A	1.9577e-10	-2.33768e-10	-1.14578	0.000222695	-2.33768e-10	-1.14268
226790632	chr2:226790632:C:T	3.60242e-11	-1.66709	-1.17143	3.57943e-05	-1.79357	-1.17713
226790644	chr2:226790644:C:T	1.94734e-10	-2.33768e-10	-1.15108	0.000219726	-2.33768e-10	-1.1561
226790874	chr2:226790874:C:T	2.24532e-10	-2.33768e-10	-1.0087	0.000258002	-2.33768e-10	-0.995517
226790904	chr2:226790904:G:A	2.15747e-10	-2.33768e-10	-1.04861	0.000242176	-2.33768e-10	-1.05882
226791012	chr2:226791012:G:A	1.89892e-10	-2.33768e-10	-1.17626	0.000215048	-2.33768e-10	-1.17762
226791042	chr2:226791042:G:A	1.90046e-10	-2.33768e-10	-1.17545	0.000216143	-2.33768e-10	-1.17255
226791062	chr2:226791062:C:T	3.63443e-11	-1.86211	-0.967568	4.0158e-05	-1.89689	-0.958777
226791371	chr2:226791371:A:C	3.76208e-11	-1.82076	-0.974395	4.10246e-05	-1.86599	-0.968318
226791452	chr2:226791452:C:T	4.5167e-10	-2.33768e-10	-0.309764	0.000510792	-2.33768e-10	-0.312522
226791575	chr2:226791575:G:A	3.18574e-11	-1.78383	-1.17761	3.17073e-05	-1.91283	-1.1791
226791817	chr2:226791817:A:T	3.49025e-10	-2.33768e-10	-0.567572	0.000394868	-2.33768e-10	-0.569933
226792227	chr2:226792227:G:C	1.91737e-10	-2.33768e-10	-1.16659	0.000216696	-2.33768e-10	-1.16999
226792363	chr2:226792363:T:C	3.44947e-11	-1.87834	-1.00357	3.79851e-05	-1.91167	-0.999627
226793170	chr2:226793170:C:T	3.1197e-11	-1.92446	-1.05793	3.5424e-05	-1.92176	-1.05934
226793824	chr2:226793824:C:A	2.22962e-10	-2.33768e-10	-1.01572	0.000250431	-2.33768e-10	-1.0253
226793913	chr2:226793913:T:TA	9.43102e-11	-1.87613	-2.40076e-10	0.000104893	-1.89554	-2.40076e-10
226794037	chr2:226794037:T:G	2.88968e-11	-1.91398	-1.14501	3.23222e-05	-1.92633	-1.1464
226795828	chr2:226795828:C:T	1.26986e-10	-1.17428	-0.404356	0.000138264	-1.26497	-0.354352
226796327	chr2:226796327:T:C	7.2037e-11	-1.3837	-0.761833	0.000172411	-0.595757	-0.802848
226798037	chr2:226798037:C:T	1.14728e-10	-1.23814	-0.442011	0.000125013	-1.32885	-0.391224
226798469	chr2:226798469:G:A	3.3282e-11	-1.92569	-0.992006	3.78494e-05	-1.92043	-0.994445
226798828	chr2:226798828:A:G	1.89251e-10	-2.33768e-10	-1.17964	0.000215271	-2.33768e-10	-1.17659
226799185	chr2:226799185:C:T	3.36169e-11	-1.88697	-1.02072	3.61053e-05	-1.91989	-1.04215
226799258	chr2:226799258:G:T	1.89954e-10	-2.33768e-10	-1.17593	0.000215145	-2.33768e-10	-1.17717
226799475	chr2:226799475:A:C	4.42671e-11	-1.8517	-0.780778	4.74222e-05	-1.89892	-0.790477
226800135	chr2:226800135:C:G	2.77392e-11	-1.92614	-1.17373	3.35923e-05	-1.85815	-1.17604
226801583	chr2:226801583:T:C	1.05428e-10	-1.76469	-2.40076e-10	0.00011775	-1.77992	-2.40076e-10
226801899	chr2:226801899:C:T	1.9598e-10	-2.33768e-10	-1.1447	0.000224349	-2.33768e-10	-1.13528
226801941	chr2:226801941:A:C	3.72742e-11	-1.67148	-1.13294	4.53559e-05	-1.59772	-1.13622
226801984	chr2:226801984:C:T	3.86729e-10	-2.33768e-10	-0.464992	0.000413603	-2.33768e-10	-0.523578
226802141	chr2:226802141:A:G	1.53796e-10	-1.63562	0.248525	0.000155929	-1.75089	0.251809
226802276	chr2:226802276:A:G	3.52498e-11	-1.81429	-1.04597	4.23424e-05	-1.74673	-1.05596
226802751	chr2:226802751:A:G	2.15066e-10	-2.33768e-10	-1.05177	0.000247182	-2.33768e-10	-1.03836
226803871	chr2:226803871:C:T	2.11359e-10	-2.33768e-10	-1.06916	0.000240176	-2.33768e-10	-1.06712
226803968	chr2:226803968:T:C	2.93197e-10	-2.33768e-10	-0.741873	0.00034226	-2.33768e-10	-0.712915
226804325	chr2:226804325:G:A	1.00684e-10	-1.81073	-2.40076e-10	0.00011452	-1.80774	-2.40076e-10
226804340	chr2:226804340:C:T	1.03947e-10	-0.730082	-1.04875	8.82661e-05	-1.04754	-1.02059
226804356	chr2:226804356:T:C	2.06281e-10	-2.33768e-10	-1.09348	0.000235669	-2.33768e-10	-1.08606
226804826	chr2:226804826:A:G	7.50876e-11	-0.983755	-1.12031	5.97275e-05	-1.31232	-1.14637
226805204	chr2:226805204:T:C	2.61909e-10	-2.33768e-10	-0.854721	0.00031002	-2.33768e-10	-0.811848
226805464	chr2:226805464:T:C	1.25247e-10	-1.55408	-0.0383502	0.00011127	-1.75926	-0.0772623
226805496	chr2:226805496:T:A	5.18828e-11	-1.92623	-0.547499	5.82478e-05	-1.92486	-0.55892
226805859	chr2:226805859:C:T	1.3558e-10	-0.699236	-0.813919	0.000118168	-0.97401	-0.802368
226806161	chr2:226806161:A:G	2.39625e-10	-2.33768e-10	-0.943639	0.000278089	-2.33768e-10	-0.920545
226806170	chr2:226806170:A:G	2.16418e-10	-2.33768e-10	-1.0455	0.000246026	-2.33768e-10	-1.04305
226806347	chr2:226806347:A:ATCC	5.12315e-11	-1.92442	-0.561946	5.85879e-05	-1.92185	-0.55611
226806519	chr2:226806519:A:G	5.29403e-11	-1.92538	-0.528172	5.94764e-05	-1.92285	-0.540061
226806906	chr2:226806906:C:A	1.24787e-10	-1.59611	-2.40076e-10	0.000144809	-1.57307	-2.40076e-10
226807604	chr2:226807604:C:T	1.97796e-10	-2.33768e-10	-1.13548	0.000222458	-2.33768e-10	-1.14375
226807770	chr2:226807770:T:C	1.51888e-10	-0.656226	-0.743349	0.000132643	-0.93036	-0.730466
226808039	chr2:226808039:A:G	9.33597e-11	-1.88626	-2.40076e-10	0.00011208	-1.82927	-2.40076e-10
226808295	chr2:226808295:T:C	2.31369e-10	-2.33768e-10	-0.978704	0.000265997	-2.33768e-10	-0.965
226808445	chr2:226808445:T:C	5.33945e-11	-1.92622	-0.518786	5.98674e-05	-1.92604	-0.530313
226809257	chr2:226809257:T:G	9.3329e-11	-1.88659	-2.40076e-10	0.000104439	-1.89988	-2.40076e-10
226809813	chr2:226809813:A:G	1.97238e-10	-2.33768e-10	-1.13831	0.000224871	-2.33768e-10	-1.13296
226809848	chr2:226809848:C:G	1.00554e-10	-1.78476	-0.0272645	0.000108892	-1.82061	-0.0375226
226810510	chr2:226810510:C:T	5.23055e-10	-0.16303	-2.40076e-10	0.000411964	-0.527549	-2.40076e-10
226810704	chr2:226810704:C:G	2.13332e-10	-2.33768e-10	-1.05987	0.000241463	-2.33768e-10	-1.06177
226810797	chr2:226810797:C:T	1.93462e-10	-2.33768e-10	-1.15763	0.00022022	-2.33768e-10	-1.15386
226810951	chr2:226810951:A:C	2.02784e-10	-2.33768e-10	-1.11058	0.000230411	-2.33768e-10	-1.10862
226811039	chr2:226811039:T:C	1.25061e-10	-1.92577	0.331856	0.000143673	-1.92633	0.345389
226811066	chr2:226811066:C:G	1.22818e-10	-1.92535	0.313339	0.000140958	-1.9263	0.326271
226811258	chr2:226811258:C:G	2.20425e-10	-2.33768e-10	-1.02716	0.000256747	-2.33768e-10	-1.0004
226811310	chr2:226811310:C:T	8.7263e-11	-0.806721	-1.14707	7.45916e-05	-1.10863	-1.12783
226811440	chr2:226811440:T:C	1.09158e-10	-1.92568	0.195767	0.000125225	-1.92633	0.207956
226811599	chr2:226811599:A:G	1.22426e-10	-1.92589	0.31068	0.000140585	-1.92632	0.323639
226811914	chr2:226811914:G:A	9.78504e-11	-1.83928	-2.40076e-10	0.000109763	-1.85016	-2.40076e-10
226812027	chr2:226812027:T:C	1.15118e-10	-0.607453	-1.06931	9.81688e-05	-0.924191	-1.03761
226812877	chr2:226812877:A:G	7.26693e-11	-1.86968	-0.267116	7.78057e-05	-1.89439	-0.299877
226813721	chr2:226813721:CTTGTG:C	2.31861e-10	-2.33768e-10	-0.97658	0.000268736	-2.33768e-10	-0.954756
226813736	chr2:226813736:C:T	9.48982e-11	-1.86991	-2.40076e-10	0.000108151	-1.86496	-2.40076e-10
226813895	chr2:226813895:T:C	5.11841e-11	-1.92564	-0.561651	5.85039e-05	-1.92398	-0.555414
226813935	chr2:226813935:A:G	2.47095e-10	-2.33768e-10	-0.912944	0.000276132	-2.33768e-10	-0.927607
226814410	chr2:226814410:T:C	1.31268e-10	-0.498835	-1.04664	0.000111324	-0.797628	-1.03842
226814427	chr2:226814427:G:A	1.12633e-10	-0.807662	-0.890921	9.98223e-05	-1.06717	-0.877926
226814735	chr2:226814735:T:C	2.16247e-10	-1.37617	0.329876	0.000174081	-1.66324	0.27427
226814737	chr2:226814737:A:G	2.60077e-10	-2.33768e-10	-0.861738	0.000290125	-2.33768e-10	-0.878173
226814768	chr2:226814768:C:G	1.90377e-10	-2.33768e-10	-1.17371	0.000216142	-2.33768e-10	-1.17255
226814845	chr2:226814845:C:T	1.94229e-10	-2.33768e-10	-1.15368	0.000219426	-2.33768e-10	-1.15747
226815254	chr2:226815254:C:T	2.05e-10	-2.33768e-10	-1.0997	0.000234647	-2.33768e-10	-1.09041
226815395	chr2:226815395:A:G	3.36604e-11	-1.92136	-0.985038	3.80399e-05	-1.91676	-0.993092
226815573	chr2:226815573:C:T	2.64748e-10	-2.33768e-10	-0.843937	0.000309974	-2.33768e-10	-0.811996
226815644	chr2:226815644:G:C	2.18264e-10	-2.33768e-10	-1.03701	0.00024629	-2.33768e-10	-1.04197
226815902	chr2:226815902:TTAAAG:T	1.89398e-10	-2.33768e-10	-1.17887	0.000214802	-2.33768e-10	-1.17877
226816213	chr2:226816213:G:T	2.17823e-10	-2.33768e-10	-1.03903	0.000245803	-2.33768e-10	-1.04395
226816308	chr2:226816308:A:G	2.09439e-10	-2.33768e-10	-1.07828	0.000237901	-2.33768e-10	-1.07663
226817060	chr2:226817060:G:A	2.02384e-10	-2.33768e-10	-1.11255	0.000229199	-2.33768e-10	-1.1139
226817142	chr2:226817142:T:C	2.06102e-10	-2.33768e-10	-1.09434	0.00023615	-2.33768e-10	-1.08402
226817155	chr2:226817155:A:G	6.37867e-11	-1.17783	-1.08934	6.01299e-05	-1.37208	-1.07989
226817162	chr2:226817162:G:A	1.26618e-10	-1.58154	-2.40076e-10	0.000146643	-1.56048	-2.40076e-10
226817504	chr2:226817504:T:C	4.72307e-10	-2.33768e-10	-0.265086	0.000574957	-2.33768e-10	-0.194191
226817981	chr2:226817981:A:G	1.26395e-10	-0.69791	-0.885391	0.000110866	-0.971014	-0.86915
226818033	chr2:226818033:A:G	5.714e-10	-2.33768e-10	-0.0746264	0.000682574	-2.33768e-10	-0.0226146
226818370	chr2:226818370:G:A	4.96202e-10	-2.33768e-10	-0.215733	0.000602947	-2.33768e-10	-0.146656
226818388	chr2:226818388:C:G	5.28249e-10	0.0568119	-0.20996	0.000418998	-0.387592	-0.123028
226818700	chr2:226818700:G:A	2.50513e-10	-2.33768e-10	-0.899206	0.000284332	-2.33768e-10	-0.898344
226818788	chr2:226818788:G:A	3.94035e-10	-2.33768e-10	-0.446277	0.000467185	-2.33768e-10	-0.40176
226818888	chr2:226818888:A:G	2.21239e-10	-2.33768e-10	-1.02347	0.000249692	-2.33768e-10	-1.02826
226819017	chr2:226819017:A:C	1.95645e-10	-2.33768e-10	-1.14641	0.000224022	-2.33768e-10	-1.13674
226819112	chr2:226819112:A:G	5.28575e-10	0.0959616	-0.248492	0.00041771	-0.35086	-0.162838
226819560	chr2:226819560:T:C	2.27956e-10	-2.33768e-10	-0.993563	0.000257163	-2.33768e-10	-0.998776
226819576	chr2:226819576:G:C	7.06332e-10	0.137369	-2.40076e-10	0.00037347	-0.625649	-2.40076e-10
226819723	chr2:226819723:A:G	1.0275e-10	-0.79543	-0.994988	9.09954e-05	-1.05565	-0.982028
226819811	chr2:226819811:T:C	9.01036e-11	-1.92176	-2.40076e-10	0.000105457	-1.89018	-2.40076e-10
226819862	chr2:226819862:A:C	2.2801e-10	-2.33768e-10	-0.993327	0.000257219	-2.33768e-10	-0.998558
226819911	chr2:226819911:CA:C	2.37483e-10	-2.33768e-10	-0.952621	0.000275885	-2.33768e-10	-0.928502
226820073	chr2:226820073:A:G	9.9064e-11	-0.690361	-1.13659	8.3083e-05	-1.01285	-1.11579
226820247	chr2:226820247:T:C	2.27882e-10	-2.33768e-10	-0.993888	0.000257078	-2.33768e-10	-0.999107
226820656	chr2:226820656:A:G	1.07414e-10	-0.818594	-0.927429	9.57334e-05	-1.07512	-0.911797
226820680	chr2:226820680:A:G	4.98071e-10	-2.33768e-10	-0.211974	0.000606012	-2.33768e-10	-0.141585
226820993	chr2:226820993:A:G	9.73386e-11	-1.84452	-2.40076e-10	0.000115136	-1.80238	-2.40076e-10
226821052	chr2:226821052:C:T	2.27929e-10	-2.33768e-10	-0.993681	0.000257131	-2.33768e-10	-0.9989
226821053	chr2:226821053:C:A	1.02311e-10	-0.685919	-1.10878	8.87413e-05	-0.966476	-1.09628
226821389	chr2:226821389:T:C	1.10505e-10	-1.71765	-2.40076e-10	0.000167038	-1.43026	-2.40076e-10
226821772	chr2:226821772:T:G	5.24635e-10	-2.33768e-10	-0.160013	0.000639396	-2.33768e-10	-0.0879614
226822191	chr2:226822191:C:T	1.31879e-10	-0.383508	-1.15732	7.80476e-05	-1.01964	-1.17152
226822339	chr2:226822339:TAAGA:T	1.31425e-10	-0.750428	-0.793854	0.000116774	-1.01709	-0.771152
226822465	chr2:226822465:T:C	9.40974e-11	-0.724847	-1.15354	8.12828e-05	-1.00484	-1.14571
226822549	chr2:226822549:C:T	9.87033e-11	-1.8306	-2.40076e-10	0.000117053	-1.78585	-2.40076e-10
226822721	chr2:226822721:T:C	2.26748e-10	-2.33768e-10	-0.998875	0.000249215	-2.33768e-10	-1.03017
226823121	chr2:226823121:C:T	1.97269e-10	-2.33768e-10	-1.13815	0.000225529	-2.33768e-10	-1.13004
226823237	chr2:226823237:A:C	4.73999e-11	-1.92624	-0.637857	5.4123e-05	-1.92608	-0.631149
226823660	chr2:226823660:T:G	4.77972e-10	-2.33768e-10	-0.253165	0.000580604	-2.33768e-10	-0.184416
226823936	chr2:226823936:G:A	1.20106e-10	-1.63434	-2.40076e-10	0.000139244	-1.61226	-2.40076e-10
226824511	chr2:226824511:C:A	1.10668e-10	-0.567158	-1.14902	9.17378e-05	-0.897946	-1.13161
226824835	chr2:226824835:A:G	4.86278e-10	-2.33768e-10	-0.235935	0.000540203	-2.33768e-10	-0.25654
226825309	chr2:226825309:A:T	1.99063e-10	-2.33768e-10	-1.1291	0.000228147	-2.33768e-10	-1.11849
226825524	chr2:226825524:C:T	4.4686e-11	-1.92516	-0.697894	5.0977e-05	-1.92627	-0.69084
226825918	chr2:226825918:AAC:A	1.03948e-10	-0.769449	-1.00938	6.93761e-05	-1.28299	-1.02596
226825985	chr2:226825985:C:T	3.71018e-10	-2.33768e-10	-0.506465	0.000423526	-2.33768e-10	-0.49987
226826363	chr2:226826363:A:C	4.57067e-10	-2.33768e-10	-0.297886	0.000507847	-2.33768e-10	-0.318306
226826743	chr2:226826743:A:G	2.12363e-10	-2.33768e-10	-1.06442	0.000240686	-2.33768e-10	-1.06499
226827803	chr2:226827803:T:C	4.50066e-11	-1.69149	-0.924412	5.11584e-05	-1.69797	-0.915587
226827907	chr2:226827907:A:G	3.09251e-10	-0.688564	-2.40076e-10	0.000207874	-1.21155	-2.40076e-10
226827986	chr2:226827986:G:A	2.47696e-10	-0.549873	-0.360642	0.00021593	-0.901257	-0.272276
226828482	chr2:226828482:A:G	1.96847e-10	-2.33768e-10	-1.14029	0.000221816	-2.33768e-10	-1.14664
226828999	chr2:226828999:T:C	1.05869e-10	-0.634707	-1.12581	9.07041e-05	-0.926427	-1.11446
226829576	chr2:226829576:A:T	3.599e-11	-1.71301	-1.12647	3.53919e-05	-1.85021	-1.13179
226830009	chr2:226830009:T:C	2.00073e-10	-2.33768e-10	-1.12404	0.000229436	-2.33768e-10	-1.11286
226830299	chr2:226830299:A:T	1.10734e-10	-1.71558	-2.40076e-10	0.000115482	-1.79937	-2.40076e-10
226830520	chr2:226830520:G:T	2.56687e-10	-2.33768e-10	-0.874857	0.000284323	-2.33768e-10	-0.898376
226830730	chr2:226830730:G:A	1.75614e-10	-0.470497	-0.783933	0.000170485	-0.618201	-0.791639
226830944	chr2:226830944:C:T	2.14915e-10	-2.33768e-10	-1.05248	0.000243457	-2.33768e-10	-1.05354
226831601	chr2:226831601:G:A	1.00775e-10	-0.678111	-1.13171	8.67286e-05	-0.96453	-1.12117
226831614	chr2:226831614:G:A	8.40378e-11	-0.85982	-1.13163	7.47207e-05	-1.11133	-1.12339
226832746	chr2:226832746:G:A	4.44403e-11	-1.92618	-0.702389	4.98039e-05	-1.92601	-0.714384
226832877	chr2:226832877:G:A	2.40106e-10	-2.33768e-10	-0.941636	0.000279124	-2.33768e-10	-0.916829
226833062	chr2:226833062:T:C	4.3438e-10	-2.33768e-10	-0.348796	0.000479226	-2.33768e-10	-0.376313
226833792	chr2:226833792:GAT:G	1.99017e-10	-2.33768e-10	-1.12933	0.000228419	-2.33768e-10	-1.1173
226833795	chr2:226833795:T:G	1.98914e-10	-2.33768e-10	-1.12984	0.000228287	-2.33768e-10	-1.11788
226833949	chr2:226833949:T:C	5.5971e-10	-2.33768e-10	-0.0952972	0.000684858	-2.33768e-10	-0.0192743
226834080	chr2:226834080:T:G	2.60096e-10	-0.553144	-0.30852	0.000227782	-0.90466	-0.215435
226834440	chr2:226834440:G:A	4.5658e-11	-1.67749	-0.924049	5.18477e-05	-1.68496	-0.915211
226834445	chr2:226834445:A:G	4.67092e-10	0.197949	-0.474138	0.00035939	-0.265814	-0.398262
226835202	chr2:226835202:C:T	9.36082e-11	-0.742961	-1.14064	7.28389e-05	-1.09922	-1.16101
226836143	chr2:226836143:C:G	2.86667e-10	-2.33768e-10	-0.764395	0.000337281	-2.33768e-10	-0.727569
226836216	chr2:226836216:G:A	9.34694e-11	-1.88508	-2.40076e-10	0.000104381	-1.90044	-2.40076e-10
226836316	chr2:226836316:G:C	1.16194e-10	-1.66745	-2.40076e-10	0.00013832	-1.61891	-2.40076e-10
226836369	chr2:226836369:C:A	2.84437e-10	-2.33768e-10	-0.772205	0.0003268	-2.33768e-10	-0.759136
226836409	chr2:226836409:G:A	3.75398e-10	-2.33768e-10	-0.494728	0.000419461	-2.33768e-10	-0.509514
226836755	chr2:226836755:C:T	1.96523e-10	-2.33768e-10	-1.14193	0.000223966	-2.33768e-10	-1.13699
226837051	chr2:226837051:A:G	6.18783e-10	-2.33768e-10	0.00503928	0.000783021	-2.33768e-10	0.114675
226837251	chr2:226837251:G:A	4.20262e-10	-2.33768e-10	-0.381838	0.000520936	-2.33768e-10	-0.292858
226837532	chr2:226837532:C:T	2.76256e-10	-2.33768e-10	-0.801389	0.000325295	-2.33768e-10	-0.763752
226837610	chr2:226837610:C:A	3.48429e-10	-2.33768e-10	-0.569282	0.000389706	-2.33768e-10	-0.583094
226838253	chr2:226838253:A:G	1.05407e-10	-0.660834	-1.10405	9.0774e-05	-0.948912	-1.0912
226838378	chr2:226838378:C:T	1.1184e-10	-0.577304	-1.12835	9.51686e-05	-0.875206	-1.11763
226838401	chr2:226838401:T:C	2.60579e-10	-0.617589	-0.242223	0.000234966	-0.959401	-0.129646
226838409	chr2:226838409:T:C	1.05411e-10	-0.643541	-1.1213	9.04635e-05	-0.933633	-1.10991
226839430	chr2:226839430:T:A	1.02217e-10	-0.665437	-1.13018	8.78652e-05	-0.953013	-1.11967
226839562	chr2:226839562:CTG:C	4.87507e-10	-2.33768e-10	-0.233412	0.000542006	-2.33768e-10	-0.253208
226840300	chr2:226840300:A:C	2.49289e-10	-0.673459	-0.230644	0.00022637	-1.00865	-0.117662
226840364	chr2:226840364:T:C	2.09511e-10	-2.33768e-10	-1.07794	0.000235073	-2.33768e-10	-1.08859
226840445	chr2:226840445:T:G	5.8528e-10	-0.0417785	-0.00884639	0.000484429	-0.472841	0.107327
226840883	chr2:226840883:G:C	8.23672e-10	-2.33768e-10	0.291056	0.00105518	-2.33768e-10	0.412985
226841066	chr2:226841066:G:A	1.0982e-10	-0.590735	-1.13314	9.34894e-05	-0.887649	-1.12299
226841902	chr2:226841902:T:C	4.69618e-10	0.124593	-0.39539	0.000372113	-0.327601	-0.301686
226842177	chr2:226842177:CTG:C	1.44482e-10	-0.701801	-0.747758	0.000127808	-0.974742	-0.723217
226842368	chr2:226842368:C:A	2.27873e-10	-2.33768e-10	-0.993926	0.0002503	-2.33768e-10	-1.02583
226842450	chr2:226842450:G:T	5.47477e-10	-2.33768e-10	-0.117396	0.000632618	-2.33768e-10	-0.0986179
226842679	chr2:226842679:G:A	1.82117e-10	-0.070971	-1.1471	0.000145352	-0.427844	-1.14148
226842815	chr2:226842815:T:C	8.73148e-10	-2.33768e-10	0.34939	0.00112084	-2.33768e-10	0.473351
226843000	chr2:226843000:C:T	9.72094e-11	-1.84585	-2.40076e-10	0.000113546	-1.81628	-2.40076e-10
226843074	chr2:226843074:G:C	4.4108e-11	-1.92621	-0.709865	4.94396e-05	-1.92463	-0.723106
226843094	chr2:226843094:A:G	1.08288e-10	-1.73792	-2.40076e-10	0.000113247	-1.81891	-2.40076e-10
226843170	chr2:226843170:G:T	2.05672e-10	-2.33768e-10	-1.09643	0.000235356	-2.33768e-10	-1.08739
226843180	chr2:226843180:A:G	1.27622e-10	-0.625821	-0.947823	0.000110548	-0.91022	-0.932812
226843498	chr2:226843498:G:A	2.32686e-10	-2.33768e-10	-0.973028	0.000270109	-2.33768e-10	-0.94966
226843588	chr2:226843588:G:T	2.098e-10	-2.33768e-10	-1.07656	0.000237927	-2.33768e-10	-1.07652
226843608	chr2:226843608:C:T	1.99011e-10	-2.33768e-10	-1.12936	0.000228449	-2.33768e-10	-1.11717
226845746	chr2:226845746:T:G	2.99363e-10	-2.33768e-10	-0.721058	0.000352049	-2.33768e-10	-0.684714
226845944	chr2:226845944:A:G	4.79868e-10	-2.33768e-10	-0.249205	0.000520712	-2.33768e-10	-0.293289
226846006	chr2:226846006:A:G	5.70474e-10	-2.33768e-10	-0.0762488	0.000647851	-2.33768e-10	-0.0748245
226846163	chr2:226846163:G:A	3.64919e-11	-1.66898	-1.15665	3.54081e-05	-1.82116	-1.16039
226846732	chr2:226846732:A:G	1.97975e-10	-2.33768e-10	-1.13458	0.000224453	-2.33768e-10	-1.13482
226846941	chr2:226846941:G:A	1.95989e-10	-2.33768e-10	-1.14466	0.000223311	-2.33768e-10	-1.13992
226847024	chr2:226847024:A:G	3.79861e-10	-0.482909	-2.40076e-10	0.00068041	-0.0257903	-2.40076e-10
226847112	chr2:226847112:T:G	4.01084e-10	-2.33768e-10	-0.428545	0.000447781	-2.33768e-10	-0.444182
226847451	chr2:226847451:T:TTA	6.05686e-10	0.0236576	-0.0400112	0.000496893	-0.415067	0.074957
226847673	chr2:226847673:G:A	3.37889e-10	-0.6	-2.40076e-10	0.000433432	-0.47675	-2.40076e-10
226848108	chr2:226848108:A:G	1.99049e-10	-2.33768e-10	-1.12916	0.000228141	-2.33768e-10	-1.11852
226848357	chr2:226848357:A:G	1.8925e-10	-2.33768e-10	-1.17965	0.000214644	-2.33768e-10	-1.1795
226848452	chr2:226848452:G:T	1.13102e-10	-0.582155	-1.11227	9.68964e-05	-0.874827	-1.10002
226849339	chr2:226849339:C:T	1.9124e-10	-2.33768e-10	-1.16919	0.000215484	-2.33768e-10	-1.1756
226849500	chr2:226849500:G:A	2.00155e-10	-2.33768e-10	-1.12362	0.000229533	-2.33768e-10	-1.11244
226849541	chr2:226849541:C:G	2.25023e-10	-2.33768e-10	-1.00651	0.000259666	-2.33768e-10	-0.98909
226850077	chr2:226850077:G:A	3.38366e-10	-2.33768e-10	-0.598588	0.000378583	-2.33768e-10	-0.612051
226850116	chr2:226850116:T:C	1.10431e-10	-0.62944	-1.08888	9.52317e-05	-0.917316	-1.07486
226850152	chr2:226850152:G:T	1.19271e-10	-1.64132	-2.40076e-10	0.000121435	-1.74911	-2.40076e-10
226850856	chr2:226850856:T:TC	2.37274e-10	-2.33768e-10	-0.9535	0.000275694	-2.33768e-10	-0.929194
226851174	chr2:226851174:C:T	2.39792e-10	-2.33768e-10	-0.942943	0.000266287	-2.33768e-10	-0.963912
226851301	chr2:226851301:C:G	2.37676e-10	-2.33768e-10	-0.951807	0.0002762	-2.33768e-10	-0.92736
226852692	chr2:226852692:G:A	2.23512e-10	-2.33768e-10	-1.01325	0.000253322	-2.33768e-10	-1.01382
226852783	chr2:226852783:T:A	2.03715e-10	-2.33768e-10	-1.10599	0.000234435	-2.33768e-10	-1.09131
226852922	chr2:226852922:A:G	6.97409e-10	-2.33768e-10	0.124656	0.00086185	-2.33768e-10	0.210596
226852975	chr2:226852975:T:C	7.48099e-10	0.107614	0.0872053	0.000613524	-0.335778	0.206511
226853986	chr2:226853986:T:TGC	6.64127e-10	0.0255557	0.0502017	0.000546083	-0.413776	0.168062
226854465	chr2:226854465:G:A	6.44144e-10	-2.33768e-10	0.045207	0.000816608	-2.33768e-10	0.156674
226854812	chr2:226854812:T:C	4.78264e-10	0.137384	-0.389937	0.000378127	-0.317332	-0.295922
226854843	chr2:226854843:A:G	2.90341e-10	-2.33768e-10	-0.751661	0.000342911	-2.33768e-10	-0.711014
226855174	chr2:226855174:T:C	2.16903e-10	-2.33768e-10	-1.04327	0.000245905	-2.33768e-10	-1.04354
226855330	chr2:226855330:A:T	1.96072e-10	-2.33768e-10	-1.14423	0.000222274	-2.33768e-10	-1.14458
226855800	chr2:226855800:C:T	6.30314e-10	-2.33768e-10	0.0235015	0.000798354	-2.33768e-10	0.134067
226855822	chr2:226855822:A:G	3.53366e-10	-2.33768e-10	-0.555212	0.000395098	-2.33768e-10	-0.569351
226856744	chr2:226856744:A:G	7.95824e-11	-0.915697	-1.13023	7.12748e-05	-1.16069	-1.12125
226857577	chr2:226857577:A:G	2.91103e-10	-2.33768e-10	-0.749038	0.000327242	-2.33768e-10	-0.757785
226858057	chr2:226858057:A:T	1.2514e-10	-0.658256	-0.935028	0.000109195	-0.935566	-0.919786
226859290	chr2:226859290:A:C	1.24444e-10	-0.680688	-0.918169	0.000108825	-0.956099	-0.902642
226859330	chr2:226859330:A:G	1.38381e-10	-0.64211	-0.850594	0.000121282	-0.921783	-0.828587
226859333	chr2:226859333:A:G	3.34041e-11	-1.8648	-1.04924	3.86565e-05	-1.82055	-1.07322
226859528	chr2:226859528:G:T	1.90885e-10	-2.33768e-10	-1.17105	0.000217709	-2.33768e-10	-1.16533
226859622	chr2:226859622:A:G	1.9014e-10	-2.33768e-10	-1.17495	0.000214837	-2.33768e-10	-1.17861
226859718	chr2:226859718:G:A	2.84183e-10	-2.33768e-10	-0.773096	0.000321138	-2.33768e-10	-0.776613
226860152	chr2:226860152:T:G	1.06895e-10	-0.621963	-1.12891	9.14002e-05	-0.914934	-1.1183
226860551	chr2:226860551:C:T	3.80506e-11	-1.92141	-0.862386	4.40979e-05	-1.90524	-0.856837
226861025	chr2:226861025:A:G	1.93145e-10	-2.33768e-10	-1.15928	0.000217653	-2.33768e-10	-1.16558
226861136	chr2:226861136:C:T	1.99386e-10	-2.33768e-10	-1.12748	0.000226862	-2.33768e-10	-1.12414
226862668	chr2:226862668:G:A	8.62428e-10	0.0219154	0.31512	0.000701954	-0.422002	0.427385
226862861	chr2:226862861:C:G	1.9388e-10	-2.33768e-10	-1.15547	0.000219796	-2.33768e-10	-1.15578
226863005	chr2:226863005:A:G	1.01888e-10	-0.665537	-1.13331	8.75985e-05	-0.952563	-1.12316
226863196	chr2:226863196:A:G	7.41351e-11	-0.967435	-1.14939	6.03831e-05	-1.28106	-1.16672
226863206	chr2:226863206:A:G	5.97004e-10	0.0521073	-0.0828998	0.000487252	-0.389	0.0292958
226863543	chr2:226863543:G:A	2.27923e-10	-2.33768e-10	-0.993709	0.000250349	-2.33768e-10	-1.02563
226863620	chr2:226863620:T:G	1.02929e-10	-0.65652	-1.13215	8.84386e-05	-0.944359	-1.12182
226863677	chr2:226863677:T:G	5.60344e-10	-0.0152108	-0.0789549	0.000461185	-0.44858	0.0338939
226864323	chr2:226864323:G:T	5.51289e-10	-0.057282	-0.0531747	0.00045667	-0.485413	0.0608886
226864997	chr2:226864997:A:C	2.07405e-10	-2.33768e-10	-1.08804	0.000232833	-2.33768e-10	-1.09816
226865213	chr2:226865213:T:C	2.68183e-10	-2.33768e-10	-0.831047	0.000314501	-2.33768e-10	-0.797497
226865520	chr2:226865520:CAG:C	8.80611e-10	-2.33768e-10	0.3579	0.00113085	-2.33768e-10	0.482239
226866191	chr2:226866191:C:T	6.18834e-10	-2.33768e-10	0.00512173	0.000700135	-2.33768e-10	0.00278809
226866228	chr2:226866228:T:C	3.28833e-10	-2.33768e-10	-0.627167	0.000368005	-2.33768e-10	-0.640388
226866450	chr2:226866450:G:T	6.62608e-10	-2.33768e-10	0.0734681	0.000840921	-2.33768e-10	0.186013
226867428	chr2:226867428:TTATC:T	3.50825e-10	-2.33768e-10	-0.562429	0.000392402	-2.33768e-10	-0.576198
226867550	chr2:226867550:C:T	6.41581e-10	-2.33768e-10	0.0412201	0.000792966	-2.33768e-10	0.127295
226867581	chr2:226867581:T:A	5.16475e-10	0.321859	-0.497548	0.000397377	-0.164308	-0.399292
226867725	chr2:226867725:T:C	3.34067e-10	-2.33768e-10	-0.611374	0.000367053	-2.33768e-10	-0.642979
226868414	chr2:226868414:T:C	1.64126e-10	-0.40545	-0.916633	0.000137477	-0.745562	-0.879466
226868556	chr2:226868556:A:G	1.21573e-10	-0.668073	-0.954126	0.000107024	-0.941232	-0.934196
226868714	chr2:226868714:C:G	5.62414e-11	-1.47483	-0.918234	6.63482e-05	-1.43559	-0.917975
226868769	chr2:226868769:C:T	5.435e-10	0.225349	-0.350036	0.000425088	-0.242724	-0.253465
226868785	chr2:226868785:G:A	6.63979e-10	-2.33768e-10	0.0755339	0.000842201	-2.33768e-10	0.187533
226868947	chr2:226868947:G:C	3.2509e-10	-2.33768e-10	-0.638613	0.000355632	-2.33768e-10	-0.674588
226869053	chr2:226869053:C:T	1.0533e-10	-0.620631	-1.14498	8.9623e-05	-0.916881	-1.13599
226869319	chr2:226869319:A:G	2.55922e-10	-2.33768e-10	-0.877843	0.000297798	-2.33768e-10	-0.852071
226869459	chr2:226869459:T:C	4.81248e-10	0.0758457	-0.322178	0.00038329	-0.375422	-0.224271
226869516	chr2:226869516:G:A	2.82684e-09	1.5242	-2.40076e-10	0.002392	1.2314	-2.40076e-10
226870912	chr2:226870912:A:G	1.01908e-10	-1.79864	-2.40076e-10	0.000113793	-1.81411	-2.40076e-10
226871205	chr2:226871205:A:T	4.53528e-10	-0.305659	-2.40076e-10	0.000280861	-0.910625	-2.40076e-10
226871410	chr2:226871410:A:G	8.98179e-10	-2.33768e-10	0.377654	0.00115422	-2.33768e-10	0.502698
226871539	chr2:226871539:T:C	2.09984e-10	-2.33768e-10	-1.07569	0.000235555	-2.33768e-10	-1.08654
226871576	chr2:226871576:C:T	1.03738e-10	-0.636378	-1.14447	8.85426e-05	-0.929664	-1.13534
226871596	chr2:226871596:G:A	5.87652e-10	0.0252571	-0.0718384	0.000480156	-0.416375	0.0420015
226871847	chr2:226871847:G:A	1.11599e-10	-0.565596	-1.14221	9.45206e-05	-0.866867	-1.1328
226871981	chr2:226871981:C:T	2.12769e-10	-2.33768e-10	-1.06251	0.000238517	-2.33768e-10	-1.07405
226872220	chr2:226872220:G:C	6.04396e-10	0.0273116	-0.0457975	0.000494117	-0.412819	0.0671053
226872414	chr2:226872414:A:G	4.952e-10	-2.33768e-10	-0.217754	0.000543943	-2.33768e-10	-0.24964
226872694	chr2:226872694:A:C	3.03582e-10	-2.33768e-10	-0.707064	0.000357314	-2.33768e-10	-0.669869
226873782	chr2:226873782:A:C	2.96412e-10	-2.33768e-10	-0.730965	0.000348223	-2.33768e-10	-0.695643
226873794	chr2:226873794:G:A	7.04133e-10	-2.33768e-10	0.134252	0.000774581	-2.33768e-10	0.103837
226874379	chr2:226874379:T:C	1.9299e-10	-2.33768e-10	-1.16008	0.000217898	-2.33768e-10	-1.16446
226874929	chr2:226874929:AATTCCTGGTT:A	9.47979e-11	-1.87097	-2.40076e-10	0.000108083	-1.86558	-2.40076e-10
226875107	chr2:226875107:A:G	9.51225e-11	-0.715369	-1.15218	8.34401e-05	-0.977723	-1.14663
226875495	chr2:226875495:A:G	3.43047e-10	-2.33768e-10	-0.584849	0.000384009	-2.33768e-10	-0.59782
226875654	chr2:226875654:A:T	7.86884e-10	-2.33768e-10	0.245364	0.000978971	-2.33768e-10	0.338016
226875883	chr2:226875883:G:A	1.19506e-10	-1.63935	-2.40076e-10	0.000119146	-1.76814	-2.40076e-10
226876011	chr2:226876011:A:G	2.04955e-10	-2.33768e-10	-1.09992	0.000235629	-2.33768e-10	-1.08623
226876461	chr2:226876461:G:A	7.20385e-10	-2.33768e-10	0.15707	0.000893979	-2.33768e-10	0.247197
226876740	chr2:226876740:A:G	2.25504e-10	-2.33768e-10	-1.00438	0.000251751	-2.33768e-10	-1.02004
226876881	chr2:226876881:A:G	1.56108e-10	-0.335085	-1.03709	0.000129901	-0.657374	-1.02434
226876882	chr2:226876882:AAATT:A	2.70953e-10	-2.33768e-10	-0.820769	0.000302698	-2.33768e-10	-0.835751
226877042	chr2:226877042:T:C	9.19378e-11	-1.9016	-2.40076e-10	0.000103224	-1.91158	-2.40076e-10
226877750	chr2:226877750:C:T	2.14777e-10	-2.33768e-10	-1.05312	0.000244951	-2.33768e-10	-1.04743
226877992	chr2:226877992:T:A	7.3219e-10	-2.33768e-10	0.173324	0.000908801	-2.33768e-10	0.263641
226878124	chr2:226878124:C:T	9.71634e-11	-1.84632	-2.40076e-10	0.000108661	-1.86025	-2.40076e-10
226878187	chr2:226878187:G:A	2.10403e-10	-2.33768e-10	-1.07369	0.000242372	-2.33768e-10	-1.05801
226878232	chr2:226878232:A:G	4.99285e-10	-0.0130837	-0.196455	0.000407119	-0.453254	-0.0861263
226878380	chr2:226878380:T:G	7.54576e-10	-2.33768e-10	0.20344	0.000962686	-2.33768e-10	0.321242
226878402	chr2:226878402:G:A	4.61646e-10	-2.33768e-10	-0.287918	0.000511988	-2.33768e-10	-0.310183
226878449	chr2:226878449:G:A	9.10491e-11	-1.91132	-2.40076e-10	0.000110958	-1.83933	-2.40076e-10
226878973	chr2:226878973:C:T	5.4339e-10	-2.33768e-10	-0.124888	0.000653531	-2.33768e-10	-0.0660957
226880511	chr2:226880511:G:A	3.3742e-10	0.402919	-1.00431	0.00031079	0.216176	-1.02554
226880581	chr2:226880581:C:G	2.35079e-10	-0.152545	-0.810248	0.00019589	-0.517245	-0.753688
226880887	chr2:226880887:C:T	3.53794e-10	-2.33768e-10	-0.554001	0.000420422	-2.33768e-10	-0.507226
226880934	chr2:226880934:A:C	3.64276e-10	-0.524805	-2.40076e-10	0.000522776	-0.289333	-2.40076e-10
226881300	chr2:226881300:C:T	1.35693e-10	-0.33685	-1.17547	0.000110228	-0.674047	-1.17189
226882227	chr2:226882227:C:T	2.18763e-10	-2.33768e-10	-1.03473	0.000244866	-2.33768e-10	-1.04778
226882281	chr2:226882281:C:T	1.18381e-10	-0.474667	-1.17414	9.77492e-05	-0.796049	-1.17003
226882304	chr2:226882304:C:T	3.94333e-11	-1.89603	-0.852077	4.39458e-05	-1.91942	-0.846109
226882448	chr2:226882448:AAAAAAAG:A	1.95204e-10	-2.33768e-10	-1.14867	0.000220505	-2.33768e-10	-1.15256
226882495	chr2:226882495:T:G	1.9082e-10	-2.33768e-10	-1.17139	0.000217489	-2.33768e-10	-1.16634
226882665	chr2:226882665:A:G	5.02834e-10	-2.33768e-10	-0.202456	0.00055687	-2.33768e-10	-0.226153
226882993	chr2:226882993:A:G	2.13803e-10	-2.33768e-10	-1.05766	0.000239599	-2.33768e-10	-1.06952
226883607	chr2:226883607:G:A	2.27044e-10	-2.33768e-10	-0.997574	0.000253352	-2.33768e-10	-1.01371
226884186	chr2:226884186:A:C	1.96242e-10	-2.33768e-10	-1.14337	0.000222489	-2.33768e-10	-1.14361
226884188	chr2:226884188:T:C	1.96217e-10	-2.33768e-10	-1.14349	0.000222457	-2.33768e-10	-1.14375
226884492	chr2:226884492:C:T	3.03168e-10	-2.33768e-10	-0.708429	0.000353152	-2.33768e-10	-0.681588
226885247	chr2:226885247:A:G	9.00964e-11	-1.92184	-2.40076e-10	0.000103011	-1.91365	-2.40076e-10
226886054	chr2:226886054:C:G	1.02313e-10	-0.63932	-1.15535	8.77167e-05	-0.925542	-1.14883
226886130	chr2:226886130:C:G	1.72832e-10	-0.386752	-0.883644	0.000145549	-0.704989	-0.862982
226886333	chr2:226886333:A:G	6.70691e-10	0.297995	-0.212402	0.000527088	-0.179376	-0.101741
226886498	chr2:226886498:A:C	1.75119e-10	-0.377443	-0.879806	0.000147486	-0.695823	-0.858927
226887146	chr2:226887146:G:A	2.18419e-10	-2.33768e-10	-1.0363	0.000244497	-2.33768e-10	-1.04928
226888040	chr2:226888040:C:T	2.07776e-10	-2.33768e-10	-1.08626	0.000237939	-2.33768e-10	-1.07647
226888196	chr2:226888196:T:A	2.09741e-09	1.22574	-2.40076e-10	0.00179049	0.941757	-2.40076e-10
226888285	chr2:226888285:A:G	2.99067e-10	-0.722049	-2.40076e-10	0.000379197	-0.610429	-2.40076e-10
226888477	chr2:226888477:T:C	2.18297e-10	-2.33768e-10	-1.03686	0.000244368	-2.33768e-10	-1.04981
226888807	chr2:226888807:T:C	3.86859e-10	-2.33768e-10	-0.464656	0.000425349	-2.33768e-10	-0.495575
226889472	chr2:226889472:A:C	2.0586e-10	-2.33768e-10	-1.09552	0.000236823	-2.33768e-10	-1.08117
226889638	chr2:226889638:T:C	1.51339e-10	-0.317305	-1.08589	0.000125618	-0.639705	-1.07553
226889936	chr2:226889936:A:G	1.96795e-10	-2.33768e-10	-1.14055	0.000221903	-2.33768e-10	-1.14624
226890393	chr2:226890393:C:T	4.08189e-10	0.604473	-1.01546	0.000340319	0.312575	-1.03118
226890618	chr2:226890618:G:T	4.67983e-10	-0.274283	-2.40076e-10	0.000286381	-0.891163	-2.40076e-10
226890944	chr2:226890944:T:G	2.82107e-10	0.385568	-1.166	0.000211187	-0.0340121	-1.16173
226891487	chr2:226891487:T:C	2.0586e-10	-2.33768e-10	-1.09552	0.000236823	-2.33768e-10	-1.08117
226891559	chr2:226891559:G:A	1.90937e-10	-2.33768e-10	-1.17077	0.000217652	-2.33768e-10	-1.16559
226891960	chr2:226891960:A:G	2.74937e-10	0.193088	-0.999263	0.000209637	-0.227134	-0.975973
226892120	chr2:226892120:A:G	2.14037e-10	-2.33768e-10	-1.05657	0.000239851	-2.33768e-10	-1.06847
226892427	chr2:226892427:AT:A	1.43292e-10	-0.28056	-1.17727	0.000115519	-0.620066	-1.17898
226892689	chr2:226892689:G:T	2.9995e-10	-2.33768e-10	-0.719099	0.000355107	-2.33768e-10	-0.676067
226892692	chr2:226892692:T:C	3.98728e-10	-2.33768e-10	-0.434436	0.000438108	-2.33768e-10	-0.46602
226892776	chr2:226892776:C:A	1.60228e-10	-0.189787	-1.15633	0.000125359	-0.58085	-1.13645
226892876	chr2:226892876:A:G	2.40512e-10	-2.33768e-10	-0.939948	0.000268682	-2.33768e-10	-0.954955
226893421	chr2:226893421:T:C	1.42108e-10	-0.28999	-1.17614	0.000114511	-0.629485	-1.17833
226894296	chr2:226894296:G:A	5.76606e-10	-2.33768e-10	-0.0655567	0.000694208	-2.33768e-10	-0.00571351
226894313	chr2:226894313:G:A	4.79338e-10	0.43062	-0.680931	0.000359147	-0.0612893	-0.603464
226894457	chr2:226894457:G:A	3.01845e-10	-2.33768e-10	-0.712801	0.000357546	-2.33768e-10	-0.669223
226894481	chr2:226894481:G:A	5.78011e-10	-2.33768e-10	-0.0631235	0.000695939	-2.33768e-10	-0.00322306
226894739	chr2:226894739:A:C	8.33574e-11	-0.821778	-1.1778	7.39286e-05	-1.06902	-1.17636
226894762	chr2:226894762:G:A	4.98317e-10	-2.33768e-10	-0.21148	0.000552072	-2.33768e-10	-0.234807
226895004	chr2:226895004:G:C	1.88195e-10	-0.530509	-0.65473	0.000216609	-0.509191	-0.661203
226895176	chr2:226895176:C:T	3.0019e-10	-0.422073	-0.296226	0.000352449	-0.434643	-0.248936
226895805	chr2:226895805:C:T	1.22856e-10	-1.6117	-2.40076e-10	0.000143717	-1.58064	-2.40076e-10
226896729	chr2:226896729:A:C	1.80807e-10	-0.354092	-0.871195	0.000206138	-0.352999	-0.866942
226896775	chr2:226896775:GC:G	5.25417e-11	-1.56799	-0.893122	5.11466e-05	-1.6993	-0.914491
226896866	chr2:226896866:C:A	1.06339e-09	0.0377112	0.508791	0.00125421	-0.0160549	0.601829
226896949	chr2:226896949:C:T	6.95338e-10	-2.33768e-10	0.121682	0.000872545	-2.33768e-10	0.222929
226897742	chr2:226897742:C:T	3.04453e-10	-2.33768e-10	-0.704199	0.000354687	-2.33768e-10	-0.677249
226898099	chr2:226898099:G:C	1.89294e-10	-0.329175	-0.850238	0.000216707	-0.323553	-0.846384
226898226	chr2:226898226:C:A	3.79893e-10	-2.33768e-10	-0.482827	0.000460819	-2.33768e-10	-0.415481
226898264	chr2:226898264:A:G	2.8897e-10	-2.33768e-10	-0.756394	0.00032417	-2.33768e-10	-0.767218
226899277	chr2:226899277:C:A	1.65315e-10	-0.445718	-0.869144	0.000188801	-0.442914	-0.864877
226899341	chr2:226899341:A:G	1.88541e-10	-0.370718	-0.812684	0.000215424	-0.366947	-0.808932
226899481	chr2:226899481:A:G	1.90817e-10	-2.33768e-10	-1.1714	0.000217486	-2.33768e-10	-1.16635
226899983	chr2:226899983:A:G	1.96025e-10	-2.33768e-10	-1.14447	0.000224525	-2.33768e-10	-1.1345
226900003	chr2:226900003:T:G	2.10118e-10	-2.33768e-10	-1.07505	0.000238569	-2.33768e-10	-1.07383
226900233	chr2:226900233:G:T	6.7366e-10	0.090009	-2.40076e-10	0.000383088	-0.60022	-2.40076e-10
226901175	chr2:226901175:C:T	1.84749e-10	-0.358885	-0.844831	0.000211719	-0.352009	-0.841217
226901325	chr2:226901325:A:G	2.22255e-10	-2.33768e-10	-1.01889	0.000256638	-2.33768e-10	-1.00082
226901396	chr2:226901396:T:C	1.65755e-10	-0.431947	-0.880259	0.000189631	-0.426648	-0.876758
226901623	chr2:226901623:G:A	1.67737e-10	-0.441839	-0.858482	0.000191409	-0.439967	-0.854106
226901684	chr2:226901684:A:G	1.94324e-10	-2.33768e-10	-1.15319	0.000219208	-2.33768e-10	-1.15847
226902106	chr2:226902106:C:G	1.49649e-10	-0.518582	-0.895839	0.000170423	-0.518465	-0.89174
226902386	chr2:226902386:G:A	2.73088e-10	-0.00781505	-0.805108	0.000199954	-0.431604	-0.818792
226902443	chr2:226902443:C:G	2.00159e-10	-1.1236	-2.40076e-10	0.000249542	-1.02886	-2.40076e-10
226902877	chr2:226902877:G:C	1.60424e-10	-0.488332	-0.856561	0.000182741	-0.488222	-0.852193
226903386	chr2:226903386:C:T	3.7148e-10	-2.33768e-10	-0.505221	0.000413618	-2.33768e-10	-0.523543
226903646	chr2:226903646:C:T	1.78815e-10	-0.358234	-0.878134	0.000203413	-0.359285	-0.873962
226904152	chr2:226904152:G:A	1.16073e-09	0.0249846	0.6091	0.00136977	-0.0295697	0.703486
226904284	chr2:226904284:A:G	2.75798e-10	0.023489	-0.826537	0.000308489	-0.00256417	-0.814236
226904393	chr2:226904393:C:A	7.22823e-10	-2.33768e-10	0.160448	0.000906542	-2.33768e-10	0.261151
226904560	chr2:226904560:C:T	4.90443e-10	-2.33768e-10	-0.227407	0.000590083	-2.33768e-10	-0.168222
226904777	chr2:226904777:A:C	9.17866e-10	-0.054953	0.454288	0.00107716	-0.112641	0.546241
226905056	chr2:226905056:T:C	3.04141e-10	-2.33768e-10	-0.705225	0.00035776	-2.33768e-10	-0.668624
226905078	chr2:226905078:C:T	1.13973e-10	-1.59452	-0.092234	0.00013041	-1.506	-0.171795
226905623	chr2:226905623:G:A	2.35264e-10	-2.33768e-10	-0.962008	0.000264789	-2.33768e-10	-0.969551
226905835	chr2:226905835:G:A	5.23164e-10	-2.33768e-10	-0.162822	0.000647512	-2.33768e-10	-0.0753486
226905876	chr2:226905876:T:C	6.69075e-10	0.0146267	0.0685539	0.000766628	-0.0530772	0.146594
226905991	chr2:226905991:A:AT	1.90436e-10	-0.13848	-1.03492	0.000213168	-0.151996	-1.03441
226906128	chr2:226906128:T:C	2.24023e-10	-0.283574	-0.727395	0.000218761	-0.483827	-0.676677
226906384	chr2:226906384:A:G	1.99479e-10	-2.33768e-10	-1.12701	0.000228936	-2.33768e-10	-1.11505
226906584	chr2:226906584:CAT:C	9.91759e-11	-1.82582	-2.40076e-10	0.000107558	-1.87046	-2.40076e-10
226907272	chr2:226907272:T:C	2.47459e-10	-0.328664	-0.582807	0.000282215	-0.332124	-0.573692
226907322	chr2:226907322:G:A	2.2336e-10	-0.336882	-0.677049	0.000254416	-0.340189	-0.669328
226907532	chr2:226907532:T:C	2.26859e-10	-0.388741	-0.609645	0.000258559	-0.392659	-0.600702
226907764	chr2:226907764:T:C	2.29989e-10	-0.357119	-0.627564	0.000262084	-0.360991	-0.618831
226907786	chr2:226907786:A:G	2.38072e-10	-0.325457	-0.624685	0.000271532	-0.328528	-0.615878
226907787	chr2:226907787:C:T	2.12137e-10	-2.33768e-10	-1.06548	0.000240864	-2.33768e-10	-1.06425
226907817	chr2:226907817:G:A	1.99658e-10	-2.33768e-10	-1.12611	0.000226312	-2.33768e-10	-1.12657
226908096	chr2:226908096:T:A	3.28838e-10	0.488241	-1.11539	0.00030262	0.254384	-1.09039
226908368	chr2:226908368:T:G	6.65927e-10	-2.33768e-10	0.0784635	0.000718002	-2.33768e-10	0.0279873
226908750	chr2:226908750:T:C	2.20458e-10	-0.414146	-0.612863	0.000251427	-0.417326	-0.604007
226908921	chr2:226908921:A:G	6.59849e-10	-2.33768e-10	0.0692947	0.000765157	-2.33768e-10	0.0915962
226909208	chr2:226909208:A:G	8.028e-10	0.0774315	0.187959	0.000930318	0.0154818	0.27156
226909323	chr2:226909323:T:C	2.14343e-10	-2.33768e-10	-1.05514	0.000244441	-2.33768e-10	-1.04951
226909424	chr2:226909424:T:A	5.16141e-11	-1.88787	-0.591047	5.8484e-05	-1.89926	-0.580467
226909601	chr2:226909601:A:T	5.03025e-10	-2.33768e-10	-0.202077	0.000563138	-2.33768e-10	-0.214961
226909787	chr2:226909787:C:G	8.59418e-10	-0.0498322	0.383372	0.00101041	-0.107985	0.477608
226909831	chr2:226909831:T:C	4.91814e-10	-2.33768e-10	-0.224615	0.000606249	-2.33768e-10	-0.141194
226910055	chr2:226910055:A:G	4.74241e-11	-1.64376	-0.919824	5.53307e-05	-1.61644	-0.918721
226910146	chr2:226910146:A:G	8.97558e-11	-0.775946	-1.14968	7.55475e-05	-1.06064	-1.16308
226910165	chr2:226910165:T:C	3.10406e-10	0.383525	-1.06836	0.000263899	0.108672	-1.08159
226910172	chr2:226910172:C:T	2.69832e-10	-0.25699	-0.567929	0.000304227	-0.272105	-0.558606
226910688	chr2:226910688:A:C	4.16858e-10	-2.33768e-10	-0.389971	0.000467625	-2.33768e-10	-0.40082
226911000	chr2:226911000:A:G	1.0594e-10	-1.75984	-2.40076e-10	0.000120961	-1.75302	-2.40076e-10
226911313	chr2:226911313:G:T	2.42582e-10	-0.389109	-0.542268	0.00027705	-0.391603	-0.532685
226912379	chr2:226912379:A:G	2.72665e-10	-0.170629	-0.643841	0.000305932	-0.189122	-0.636
226912488	chr2:226912488:G:A	1.92095e-10	-2.33768e-10	-1.16473	0.000219233	-2.33768e-10	-1.15835
226912777	chr2:226912777:A:T	3.00893e-10	-0.159878	-0.556084	0.000338609	-0.17685	-0.546789
226912934	chr2:226912934:A:G	3.5035e-10	0.196216	-0.759999	0.000386127	0.168459	-0.760778
226913041	chr2:226913041:A:G	2.81328e-10	-0.144796	-0.638398	0.000315599	-0.163689	-0.630325
226913252	chr2:226913252:T:C	5.83125e-10	-2.33768e-10	-0.0543137	0.000724838	-2.33768e-10	0.0374629
226913457	chr2:226913457:G:A	4.30112e-10	-0.317962	-0.0407082	0.000487892	-0.325825	-0.0325668
226914406	chr2:226914406:G:T	1.15182e-10	-1.6762	-2.40076e-10	0.000132509	-1.66184	-2.40076e-10
226914496	chr2:226914496:A:T	4.40726e-10	-2.33768e-10	-0.334292	0.000524986	-2.33768e-10	-0.285113
226914960	chr2:226914960:G:A	7.94597e-11	-1.70953	-0.33794	9.13529e-05	-1.71644	-0.317318
226915550	chr2:226915550:G:C	5.60682e-11	-1.30164	-1.0945	6.27303e-05	-1.30673	-1.10291
226915583	chr2:226915583:T:C	2.26169e-10	-2.33768e-10	-1.00144	0.000253956	-2.33768e-10	-1.01132
226915726	chr2:226915726:C:A	3.1915e-10	-2.33768e-10	-0.657056	0.000357901	-2.33768e-10	-0.668228
226915845	chr2:226915845:C:T	4.55693e-10	-2.33768e-10	-0.300896	0.000542611	-2.33768e-10	-0.252093
226916231	chr2:226916231:C:G	4.18086e-10	-2.33768e-10	-0.387029	0.000466465	-2.33768e-10	-0.403302
226916434	chr2:226916434:A:G	1.43273e-10	-0.451926	-1.00604	0.000151241	-0.552896	-0.976717
226916447	chr2:226916447:A:G	3.07948e-10	-2.33768e-10	-0.692786	0.000345141	-2.33768e-10	-0.704534
226916884	chr2:226916884:T:C	2.7415e-10	-0.512588	-0.296452	0.000309108	-0.579168	-0.235628
226917147	chr2:226917147:G:A	1.99355e-10	-0.578523	-0.549105	0.000224103	-0.643947	-0.492432
226917484	chr2:226917484:T:A	2.725e-10	-2.33768e-10	-0.815079	0.000310302	-2.33768e-10	-0.810941
226917556	chr2:226917556:CT:C	2.14139e-10	-2.33768e-10	-1.05609	0.000244073	-2.33768e-10	-1.05102
226917848	chr2:226917848:C:T	1.18879e-09	-2.33768e-10	0.657973	0.00132392	-2.33768e-10	0.63987
226919435	chr2:226919435:T:C	2.69336e-10	-2.33768e-10	-0.826755	0.000302516	-2.33768e-10	-0.836352
226919651	chr2:226919651:C:T	2.68778e-10	-2.33768e-10	-0.82883	0.000301899	-2.33768e-10	-0.838393
226920245	chr2:226920245:A:G	3.41965e-10	-0.503531	-0.0844756	0.000388163	-0.573181	-0.0138781
226920819	chr2:226920819:G:A	3.06241e-10	-0.604653	-0.0936916	0.000348636	-0.668721	-0.0257372
226921393	chr2:226921393:C:G	4.69131e-10	-2.33768e-10	-0.271834	0.000558305	-2.33768e-10	-0.22358
226921439	chr2:226921439:G:A	2.5608e-10	-2.33768e-10	-0.877227	0.000298866	-2.33768e-10	-0.848489
226921798	chr2:226921798:T:C	5.39451e-10	-0.974978	0.842814	0.000617692	-1.01612	0.893623
226922101	chr2:226922101:TG:T	2.46601e-10	-2.33768e-10	-0.914943	0.000274915	-2.33768e-10	-0.932023
226922623	chr2:226922623:T:C	2.11489e-10	-2.33768e-10	-1.06854	0.000243134	-2.33768e-10	-1.05487
226922705	chr2:226922705:T:G	4.06354e-10	-2.33768e-10	-0.415491	0.000465558	-2.33768e-10	-0.405248
226923110	chr2:226923110:C:G	1.46752e-09	0.868614	-2.40076e-10	0.00136922	0.673513	-2.40076e-10
226923482	chr2:226923482:A:G	1.63942e-10	-0.229416	-1.09379	0.000159901	-0.3646	-1.10933
226923748	chr2:226923748:C:T	2.21654e-10	-2.33768e-10	-1.0216	0.000256163	-2.33768e-10	-1.00267
226923820	chr2:226923820:C:T	3.40834e-10	-2.33768e-10	-0.591322	0.000382534	-2.33768e-10	-0.601668
226923961	chr2:226923961:G:C	1.58297e-10	-1.35824	-2.40076e-10	0.000183606	-1.33569	-2.40076e-10
226923996	chr2:226923996:C:T	1.90416e-10	-2.33768e-10	-1.1735	0.000215551	-2.33768e-10	-1.17529
226925497	chr2:226925497:A:G	2.54721e-10	-2.33768e-10	-0.882548	0.000282647	-2.33768e-10	-0.904287
226925546	chr2:226925546:C:T	1.49734e-09	-0.810657	1.69939	0.00178462	-0.852322	1.7908
```
