## Supplementary material for "Characterization of shared and ancestry-specific signals driving complex traits using multi-ancestry fine-mapping": susiex_nc1.cs80.cs

```
CS_ID	SNP	BP	REF_ALLELE	ALT_ALLELE	REF_FRQ	BETA	SE	-LOG10P	CS_PIP	OVRL_PIP
1	chr2:233369903:C:T	233369903	T,T	C,C	1,1	inf,-inf	inf,inf	5.80747,0.182548	0.184665	0.184665
1	chr2:233346499:A:C	233346499	C,C	A,A	1,1	inf,-inf	inf,inf	5.65406,0.0529507	0.12319	0.12319
1	chr2:233344951:A:C	233344951	C,C	A,A	1,1	inf,inf	inf,inf	5.2685,0.32356	0.0679135	0.0679135
1	chr2:233358196:C:T	233358196	T,T	C,C	1,1	inf,inf	inf,inf	5.35079,0.0979049	0.0661337	0.0661337
1	chr2:233358973:G:A	233358973	A,A	G,G	1,1	inf,inf	inf,inf	5.31767,0.104072	0.0618743	0.0618743
1	chr2:233357275:A:G	233357275	G,G	A,A	1,1	inf,inf	inf,inf	5.30347,0.112219	0.0603332	0.0603332
1	chr2:233354365:C:T	233354365	T,T	C,C	1,1	inf,-inf	inf,inf	5.08291,0.0318332	0.0365958	0.0365958
1	chr2:233361281:C:T	233361281	T,T	C,C	1,1	inf,inf	inf,inf	5.0053,0.0950272	0.0318356	0.0318356
1	chr2:233364091:A:G	233364091	G,G	A,A	1,1	inf,inf	inf,inf	4.99676,0.111026	0.0315532	0.0315532
1	chr2:233376597:A:G	233376597	G,G	A,A	1,1	inf,inf	inf,inf	4.87517,0.309128	0.0291429	0.0291429
1	chr2:233344264:G:A	233344264	A,A	G,G	1,1	inf,-inf	inf,inf	4.82452,0.149698	0.0225296	0.0225296
1	chr2:233346901:G:A	233346901	A,A	G,G	1,1	inf,-inf	inf,inf	4.76525,0.161385	0.0200646	0.0200646
1	chr2:233355844:A:G	233355844	G,G	A,A	1,1	inf,inf	inf,inf	4.74997,0.0229255	0.0181182	0.0181182
1	chr2:233374312:A:G	233374312	G,G	A,A	1,1	inf,inf	inf,inf	4.67752,0.249396	0.0180509	0.0180509
1	chr2:233348203:G:A	233348203	A,A	G,G	1,1	inf,-inf	inf,inf	4.66319,0.234458	0.0172599	0.0172599
1	chr2:233350355:G:T	233350355	T,T	G,G	1,1	inf,-inf	inf,inf	4.71912,0.0111029	0.0169562	0.0169562
```
