## Supplementary material for "Characterization of shared and ancestry-specific signals driving complex traits using multi-ancestry fine-mapping": susiex_nc1.cs80.snp

```
BP	SNP	PIP(CS1)	LogBF(CS1,Pop1)	LogBF(CS1,Pop2)
232856055	chr2:232856055:C:A	6.01609e-06	-0.773392	-1.15146
232856070	chr2:232856070:A:G	1.14566e-05	-1.28072	-2.2556e-10
232856315	chr2:232856315:ATC:A	9.03938e-05	-1.16939e-10	0.784888
232856668	chr2:232856668:G:A	1.00698e-05	-1.40974	-2.2556e-10
232856815	chr2:232856815:G:A	9.09349e-06	-1.51173	-2.2556e-10
232856859	chr2:232856859:G:A	1.66477e-05	-1.16939e-10	-0.907017
232856974	chr2:232856974:A:C	2.7979e-05	-1.16939e-10	-0.387835
232857214	chr2:232857214:GTCACTTTTTTTCTTC:G	8.57203e-06	-1.57078	-2.2556e-10
232857383	chr2:232857383:C:T	4.29948e-06	-1.53646	-0.724338
232858173	chr2:232858173:T:C	2.9296e-05	-1.16939e-10	-0.341837
232858472	chr2:232858472:G:A	3.08373e-06	-1.49167	-1.10148
232858863	chr2:232858863:A:C	1.30964e-05	-1.16939e-10	-1.14695
232858890	chr2:232858890:G:A	1.91373e-05	-0.767647	-2.2556e-10
232859100	chr2:232859100:T:A	0.000105388	-1.16939e-10	0.938363
232859276	chr2:232859276:C:T	9.60418e-05	-1.16939e-10	0.845495
232859603	chr2:232859603:T:C	1.7599e-05	-1.16939e-10	-0.851446
232859826	chr2:232859826:A:G	7.15226e-06	-0.601016	-1.15084
232860125	chr2:232860125:A:G	5.76353e-06	-1.5622	-0.405537
232860654	chr2:232860654:G:A	3.44936e-06	-1.32968	-1.15142
232860757	chr2:232860757:C:T	1.69347e-05	-1.16939e-10	-0.889925
232860773	chr2:232860773:C:A	1.08167e-05	-0.39704	-0.94116
232861139	chr2:232861139:C:CCAA	3.12686e-05	-1.16939e-10	-0.276674
232861295	chr2:232861295:C:T	1.75553e-05	-1.16939e-10	-0.853931
232861444	chr2:232861444:A:G	9.17675e-06	-0.388951	-1.11366
232861546	chr2:232861546:T:C	3.11424e-05	-1.16939e-10	-0.280717
232861594	chr2:232861594:A:G	4.17723e-06	-1.57295	-0.716686
232861880	chr2:232861880:C:T	4.74649e-06	-1.53671	-0.625176
232862126	chr2:232862126:G:A	3.91394e-06	-1.20357	-1.15117
232862133	chr2:232862133:G:A	1.76814e-05	-1.16939e-10	-0.846773
232862316	chr2:232862316:T:G	9.0878e-06	-0.400197	-1.11216
232862361	chr2:232862361:C:T	6.99831e-06	-0.622185	-1.15143
232862607	chr2:232862607:A:G	3.36793e-06	-1.36124	-1.14375
232862651	chr2:232862651:A:G	1.46116e-05	-1.16939e-10	-1.03748
232863041	chr2:232863041:C:T	0.000106399	-1.16939e-10	0.947912
232863103	chr2:232863103:A:G	1.07071e-05	-1.34839	-2.2556e-10
232863330	chr2:232863330:A:T	0.000117937	-1.16939e-10	1.05086
232863353	chr2:232863353:T:C	1.16237e-05	-1.26624	-2.2556e-10
232863610	chr2:232863610:AAAT:A	2.94249e-06	-1.53597	-1.10407
232864168	chr2:232864168:G:A	1.48116e-05	-1.16939e-10	-1.02388
232864289	chr2:232864289:T:A	0.000104792	-1.16939e-10	0.932689
232864376	chr2:232864376:T:G	1.17773e-05	-1.25311	-2.2556e-10
232864783	chr2:232864783:G:A	1.46872e-05	-1.16939e-10	-1.03231
232865051	chr2:232865051:G:A	2.23411e-05	-1.16939e-10	-0.612861
232865182	chr2:232865182:T:G	3.52079e-05	-1.16939e-10	-0.158018
232865622	chr2:232865622:T:G	3.65971e-05	-1.16939e-10	-0.119318
232865642	chr2:232865642:GT:G	4.73673e-06	-1.58015	-0.583787
232865776	chr2:232865776:A:G	4.16763e-06	-1.51892	-0.773025
232865791	chr2:232865791:ATATT:A	1.32459e-05	-1.16939e-10	-1.1356
232866376	chr2:232866376:G:A	2.38053e-05	-1.16939e-10	-0.54938
232866648	chr2:232866648:C:T	2.06374e-05	-1.16939e-10	-0.692183
232866776	chr2:232866776:C:T	2.91322e-06	-1.52542	-1.12461
232867151	chr2:232867151:A:G	0.000104792	-1.16939e-10	0.932689
232867651	chr2:232867651:C:T	3.7332e-06	-1.31671	-1.08531
232867965	chr2:232867965:G:C	8.87058e-06	-1.53655	-2.2556e-10
232868434	chr2:232868434:G:A	2.29875e-05	0.356105	-0.940442
232868450	chr2:232868450:C:CT	8.6635e-06	-1.56017	-2.2556e-10
232868509	chr2:232868509:A:G	1.37032e-05	-1.16939e-10	-1.10166
232868611	chr2:232868611:T:C	4.73848e-05	0.139014	-2.2556e-10
232868642	chr2:232868642:A:G	1.99693e-05	0.284433	-1.00952
232868847	chr2:232868847:G:A	4.22629e-05	-1.16939e-10	0.0246216
232869373	chr2:232869373:G:A	2.00503e-05	0.366023	-1.08707
232869908	chr2:232869908:C:G	1.79079e-05	-1.16939e-10	-0.834047
232870093	chr2:232870093:C:CT	4.53632e-05	-1.16939e-10	0.0954119
232870178	chr2:232870178:G:A	7.67369e-05	-1.16939e-10	0.621094
232870452	chr2:232870452:C:T	2.02568e-05	-0.710795	-2.2556e-10
232870691	chr2:232870691:ACATGGGTATTG:A	0.000100948	-1.16939e-10	0.895314
232870833	chr2:232870833:T:C	1.6316e-05	0.224312	-1.15145
232870983	chr2:232870983:C:T	1.62426e-05	0.219795	-1.15144
232870999	chr2:232870999:G:A	1.63519e-05	0.223851	-1.14879
232871111	chr2:232871111:G:A	9.12882e-06	-1.50785	-2.2556e-10
232871246	chr2:232871246:G:A	3.75725e-05	-1.16939e-10	-0.0930158
232871534	chr2:232871534:C:T	6.68496e-06	-0.679549	-1.13988
232871639	chr2:232871639:G:A	1.63899e-05	0.228684	-1.15131
232871803	chr2:232871803:C:T	9.5524e-05	-1.16939e-10	0.840089
232872258	chr2:232872258:A:C	2.64954e-05	-1.16939e-10	-0.442317
232872271	chr2:232872271:G:C	1.14345e-05	-1.28265	-2.2556e-10
232872445	chr2:232872445:C:T	1.84268e-05	-1.16939e-10	-0.80548
232872533	chr2:232872533:G:A	1.74377e-05	-1.16939e-10	-0.860653
232872668	chr2:232872668:C:T	3.75725e-05	-1.16939e-10	-0.0930158
232872745	chr2:232872745:G:A	1.30375e-05	-1.16939e-10	-1.15146
232873010	chr2:232873010:C:T	9.09309e-06	-1.51177	-2.2556e-10
232873037	chr2:232873037:A:AGCCTGTGAGGGAT	1.75488e-05	-1.16939e-10	-0.854301
232873250	chr2:232873250:C:A	3.0587e-05	-1.16939e-10	-0.298713
232873321	chr2:232873321:AG:A	9.13245e-06	-0.643807	-0.863647
232873518	chr2:232873518:G:A	1.31008e-05	-1.16939e-10	-1.14661
232873579	chr2:232873579:C:G	4.11956e-06	-1.58812	-0.715421
232873607	chr2:232873607:T:C	3.43149e-05	-0.183709	-2.2556e-10
232874175	chr2:232874175:C:T	1.50763e-05	-1.16939e-10	-1.00617
232874261	chr2:232874261:G:A	4.30227e-06	-1.58228	-0.677871
232874421	chr2:232874421:T:C	3.75098e-05	-1.16939e-10	-0.094687
232874742	chr2:232874742:G:A	1.30831e-05	-1.16939e-10	-1.14797
232874968	chr2:232874968:T:C	1.22896e-05	-0.189333	-1.0212
232875275	chr2:232875275:G:A	1.70059e-05	-1.16939e-10	-0.885729
232875332	chr2:232875332:ACT:A	1.38652e-05	-1.16939e-10	-1.08991
232875492	chr2:232875492:C:T	1.95008e-05	-1.16939e-10	-0.748832
232875517	chr2:232875517:A:G	1.15507e-05	-0.138945	-1.1336
232876112	chr2:232876112:C:T	9.78746e-06	-1.43819	-2.2556e-10
232876441	chr2:232876441:C:T	1.69463e-05	-1.16939e-10	-0.889238
232876546	chr2:232876546:G:C	3.00197e-06	-1.51364	-1.10638
232876628	chr2:232876628:C:G	2.70114e-05	-1.16939e-10	-0.423028
232876666	chr2:232876666:A:G	8.78721e-06	-1.54599	-2.2556e-10
232876673	chr2:232876673:G:C	3.93256e-05	-1.16939e-10	-0.0474137
232876818	chr2:232876818:C:T	1.34231e-05	-1.16939e-10	-1.12231
232877162	chr2:232877162:A:G	1.34527e-05	-1.16939e-10	-1.12011
232877884	chr2:232877884:C:T	4.21761e-05	-1.16939e-10	0.0225646
232877893	chr2:232877893:C:T	1.13316e-05	-1.2917	-2.2556e-10
232877948	chr2:232877948:C:A	1.49251e-05	-1.16939e-10	-1.01625
232878399	chr2:232878399:A:G	4.28723e-06	-1.11602	-1.14762
232878423	chr2:232878423:C:T	1.30437e-05	-1.16939e-10	-1.15098
232878485	chr2:232878485:T:G	1.34615e-05	-1.16939e-10	-1.11946
232878581	chr2:232878581:C:T	1.30531e-05	-1.16939e-10	-1.15026
232878822	chr2:232878822:G:C	6.4758e-06	-0.708624	-1.14259
232878898	chr2:232878898:G:C	1.69626e-05	-1.16939e-10	-0.888278
232879084	chr2:232879084:C:T	1.39959e-05	0.0571201	-1.13764
232879105	chr2:232879105:A:G	1.30375e-05	-1.16939e-10	-1.15146
232879329	chr2:232879329:C:A	1.33257e-05	-1.16939e-10	-1.1296
232879734	chr2:232879734:A:G	7.68053e-05	-1.16939e-10	0.621985
232879768	chr2:232879768:T:G	4.84177e-06	-1.5906	-0.551404
232879812	chr2:232879812:G:A	0.000118388	-1.16939e-10	1.05468
232879976	chr2:232879976:G:GC	4.47944e-06	-1.56182	-0.657969
232880025	chr2:232880025:G:A	3.69136e-05	-1.16939e-10	-0.110707
232880034	chr2:232880034:G:A	8.60136e-05	-1.16939e-10	0.735217
232880046	chr2:232880046:G:A	3.41201e-06	-1.58252	-0.909463
232880312	chr2:232880312:T:C	1.06534e-05	-1.35341	-2.2556e-10
232880417	chr2:232880417:A:G	0.000105366	-1.16939e-10	0.938155
232880562	chr2:232880562:T:C	3.61437e-06	-1.5904	-0.843976
232880685	chr2:232880685:G:A	8.31357e-06	-0.717574	-0.883825
232880777	chr2:232880777:T:TGGGTCAGGTCA	1.70007e-05	-1.16939e-10	-0.886033
232881047	chr2:232881047:G:A	1.67658e-05	-0.899944	-2.2556e-10
232881065	chr2:232881065:G:C	8.68421e-05	-1.16939e-10	0.744803
232881283	chr2:232881283:C:T	8.10843e-05	-1.16939e-10	0.676202
232882127	chr2:232882127:G:A	1.58801e-05	-1.16939e-10	-0.954222
232882305	chr2:232882305:A:G	4.55312e-06	-1.28329	-0.920188
232882502	chr2:232882502:T:G	4.35343e-06	-1.58133	-0.666993
232882592	chr2:232882592:C:T	8.94682e-05	-1.16939e-10	0.774595
232882599	chr2:232882599:A:G	9.29318e-06	-1.49001	-2.2556e-10
232882684	chr2:232882684:G:A	3.83857e-06	-1.53072	-0.843465
232882710	chr2:232882710:G:A	2.56039e-05	-1.16939e-10	-0.476545
232883566	chr2:232883566:C:T	1.82149e-05	-1.16939e-10	-0.817049
232883702	chr2:232883702:T:G	3.85129e-06	-1.52872	-0.842162
232883777	chr2:232883777:A:C	2.91523e-06	-1.5126	-1.13674
232884295	chr2:232884295:G:A	1.38028e-05	-1.16939e-10	-1.09442
232884968	chr2:232884968:T:G	2.91983e-06	-1.49905	-1.14871
232885204	chr2:232885204:G:A	8.04918e-06	-0.801973	-0.831746
232885364	chr2:232885364:C:T	3.92993e-06	-1.45744	-0.893231
232885513	chr2:232885513:G:A	3.21073e-05	-1.16939e-10	-0.250205
232885764	chr2:232885764:G:A	1.37993e-05	-1.16939e-10	-1.09467
232885781	chr2:232885781:G:A	3.21073e-05	-1.16939e-10	-0.250205
232885917	chr2:232885917:C:G	5.90827e-06	-0.791888	-1.15105
232885957	chr2:232885957:A:G	3.17996e-06	-1.41157	-1.15085
232885999	chr2:232885999:G:A	1.44643e-05	-1.16939e-10	-1.0476
232886034	chr2:232886034:G:A	5.33436e-06	-1.43679	-0.608333
232886123	chr2:232886123:GTGTATATGCAGTGTGTGC:G	6.73172e-06	-0.75748	-1.05498
232886485	chr2:232886485:C:T	1.34777e-05	-1.16939e-10	-1.11825
232886551	chr2:232886551:G:A	0.000142095	-1.16939e-10	1.23721
232886624	chr2:232886624:A:T	1.3818e-05	-0.109355	-0.983965
232886667	chr2:232886667:A:G	1.75946e-05	0.252003	-1.1037
232886923	chr2:232886923:G:T	8.77029e-06	-1.54792	-2.2556e-10
232887170	chr2:232887170:T:C	8.9079e-06	-1.53235	-2.2556e-10
232887386	chr2:232887386:A:G	9.42983e-06	-1.34512	-0.130292
232887611	chr2:232887611:A:G	3.13866e-06	-1.48349	-1.09201
232887835	chr2:232887835:A:G	9.23788e-06	-1.57583	0.0798537
232887929	chr2:232887929:A:T	1.36083e-05	-0.0849303	-1.02368
232888412	chr2:232888412:A:G	3.7208e-06	-1.44551	-0.959843
232888457	chr2:232888457:T:C	2.67629e-06	-1.58341	-1.15145
232888512	chr2:232888512:C:T	2.94568e-06	-1.51747	-1.12148
232888524	chr2:232888524:C:T	2.31805e-05	-1.16939e-10	-0.575979
232888612	chr2:232888612:T:C	1.48555e-05	-1.16939e-10	-1.02092
232888630	chr2:232888630:G:A	7.20876e-06	-0.69143	-1.05256
232888996	chr2:232888996:C:G	2.22267e-05	-1.16939e-10	-0.617996
232889262	chr2:232889262:C:T	5.54432e-05	-1.16939e-10	0.296071
232889317	chr2:232889317:G:A	6.6449e-05	-1.16939e-10	0.477146
232889588	chr2:232889588:A:G	3.84251e-06	-1.5692	-0.803962
232889654	chr2:232889654:C:T	1.63539e-05	0.129528	-1.05435
232889694	chr2:232889694:G:A	8.13361e-05	-1.16939e-10	0.679302
232890577	chr2:232890577:G:A	7.63704e-06	-1.0085	-0.677782
232891160	chr2:232891160:G:A	1.68988e-05	-1.16939e-10	-0.892044
232891239	chr2:232891239:A:G	8.01907e-06	-1.58705	-0.050413
232891481	chr2:232891481:C:T	4.5948e-05	-1.16939e-10	0.108223
232891557	chr2:232891557:A:G	1.5255e-05	-1.16939e-10	-0.994381
232891900	chr2:232891900:C:G	1.97069e-05	-1.16939e-10	-0.738321
232892060	chr2:232892060:G:A	0.000112673	-1.16939e-10	1.0052
232892269	chr2:232892269:C:T	3.18343e-06	-1.41803	-1.1433
232892525	chr2:232892525:C:T	3.21904e-06	-1.39936	-1.15084
232892733	chr2:232892733:C:T	6.07612e-06	-1.01885	-0.896075
232892853	chr2:232892853:C:T	2.05601e-05	-1.16939e-10	-0.695936
232892969	chr2:232892969:G:A	1.22455e-05	-0.296152	-0.917976
232892987	chr2:232892987:A:G	0.000233967	1.73589	-2.2556e-10
232893150	chr2:232893150:T:C	7.95895e-06	-0.940215	-0.704776
232893163	chr2:232893163:G:A	1.30487e-05	-1.16939e-10	-1.1506
232894174	chr2:232894174:G:T	5.53132e-06	-0.986619	-1.02224
232894652	chr2:232894652:G:C	4.2963e-06	-1.25609	-1.00545
232894704	chr2:232894704:C:T	4.03222e-05	-1.16939e-10	-0.0223872
232894940	chr2:232894940:T:A	7.79342e-06	-0.689414	-0.976595
232894985	chr2:232894985:G:C	8.95674e-06	-0.560453	-0.96643
232895301	chr2:232895301:C:T	8.98727e-06	-1.52348	-2.2556e-10
232895403	chr2:232895403:T:C	3.10773e-06	-1.43513	-1.15027
232895809	chr2:232895809:T:C	6.06423e-06	-1.192	-0.72488
232896285	chr2:232896285:G:A	4.53687e-06	-1.54669	-0.660366
232897197	chr2:232897197:G:C	1.30612e-05	-1.16939e-10	-1.14965
232897207	chr2:232897207:G:A	1.3678e-05	-1.16939e-10	-1.1035
232897241	chr2:232897241:C:T	4.00582e-06	-1.26421	-1.06733
232897515	chr2:232897515:T:C	5.64753e-05	-1.16939e-10	0.314515
232898071	chr2:232898071:TC:T	3.2408e-06	-1.39382	-1.14965
232898354	chr2:232898354:C:G	3.30711e-06	-1.50066	-1.02255
232898616	chr2:232898616:G:A	1.30443e-05	-1.16939e-10	-1.15094
232898652	chr2:232898652:C:T	8.18867e-06	-0.497183	-1.11935
232899041	chr2:232899041:GGTGTGGAT:G	5.19348e-06	-1.52253	-0.549354
232899227	chr2:232899227:G:A	5.6058e-05	-1.16939e-10	0.307098
232899337	chr2:232899337:G:A	8.66615e-06	-1.55986	-2.2556e-10
232899809	chr2:232899809:CTCAG:C	0.000396895	2.26438	-2.2556e-10
232901055	chr2:232901055:C:T	1.00162e-05	-1.41509	-2.2556e-10
232901138	chr2:232901138:A:G	4.79998e-06	-1.03583	-1.11485
232901143	chr2:232901143:C:T	2.8783e-06	-1.57638	-1.08571
232901306	chr2:232901306:G:A	5.64798e-06	-1.33085	-0.657143
232901387	chr2:232901387:G:A	4.23409e-06	-1.13054	-1.14558
232901406	chr2:232901406:G:C	1.69262e-05	-1.16939e-10	-0.890424
232901818	chr2:232901818:G:A	3.31014e-06	-1.39605	-1.12624
232902327	chr2:232902327:A:G	6.88625e-06	-0.79982	-0.989942
232902345	chr2:232902345:C:T	1.35697e-05	-1.16939e-10	-1.11145
232902368	chr2:232902368:A:G	2.08658e-05	-1.16939e-10	-0.681178
232902538	chr2:232902538:G:A	1.94878e-05	-1.16939e-10	-0.749501
232902605	chr2:232902605:C:T	3.78029e-06	-1.23803	-1.15146
232902728	chr2:232902728:C:T	1.31013e-05	-1.16939e-10	-1.14658
232903244	chr2:232903244:G:A	1.34842e-05	-1.16939e-10	-1.11777
232903269	chr2:232903269:G:A	1.50157e-05	-1.16939e-10	-1.01019
232903566	chr2:232903566:T:C	1.32495e-05	-1.16939e-10	-1.13533
232903861	chr2:232903861:A:T	2.36058e-05	-1.16939e-10	-0.557794
232903874	chr2:232903874:T:C	1.31348e-05	-1.16939e-10	-1.14402
232904075	chr2:232904075:G:A	2.33076e-05	-1.16939e-10	-0.570511
232904078	chr2:232904078:G:A	5.54746e-06	-0.854544	-1.1514
232904095	chr2:232904095:C:T	1.34964e-05	-1.16939e-10	-1.11687
232904614	chr2:232904614:G:A	3.78261e-06	-1.23765	-1.15122
232904717	chr2:232904717:G:A	9.72357e-06	-1.44474	-2.2556e-10
232904785	chr2:232904785:A:T	1.53288e-05	-1.16939e-10	-0.989556
232904823	chr2:232904823:G:A	1.87238e-05	-1.16939e-10	-0.789493
232905209	chr2:232905209:G:C	9.77069e-06	-1.4399	-2.2556e-10
232905384	chr2:232905384:G:A	1.95312e-05	-1.16939e-10	-0.747276
232905434	chr2:232905434:C:T	3.45241e-06	-1.33731	-1.14291
232905477	chr2:232905477:C:T	1.43785e-05	-1.16939e-10	-1.05355
232905706	chr2:232905706:C:T	2.32461e-05	-1.16939e-10	-0.573151
232905709	chr2:232905709:C:G	4.48397e-05	-1.16939e-10	0.0838053
232905765	chr2:232905765:G:A	1.72375e-05	-1.16939e-10	-0.872203
232905782	chr2:232905782:C:T	1.37079e-05	-1.16939e-10	-1.10131
232906709	chr2:232906709:T:G	3.68745e-06	-1.31908	-1.09528
232906749	chr2:232906749:G:A	1.34188e-05	-1.16939e-10	-1.12263
232907590	chr2:232907590:C:T	5.34936e-06	-0.930452	-1.11186
232907629	chr2:232907629:A:AAG	1.82592e-05	-1.16939e-10	-0.814617
232907925	chr2:232907925:A:G	1.44573e-05	-1.16939e-10	-1.04809
232907930	chr2:232907930:A:G	2.8668e-06	-1.57982	-1.08627
232908288	chr2:232908288:T:G	4.10468e-06	-1.22972	-1.07744
232908395	chr2:232908395:CATTT:C	1.03825e-05	-1.37917	-2.2556e-10
232909147	chr2:232909147:T:C	8.43361e-06	-1.58706	-2.2556e-10
232909192	chr2:232909192:T:C	1.7909e-05	-1.16939e-10	-0.833982
232909270	chr2:232909270:C:G	1.45432e-05	-1.16939e-10	-1.04217
232909387	chr2:232909387:T:C	3.85613e-06	-1.27194	-1.09768
232909473	chr2:232909473:G:A	6.67343e-06	-1.11399	-0.707161
232909717	chr2:232909717:C:T	3.84091e-05	-0.0709937	-2.2556e-10
232910118	chr2:232910118:T:C	2.70128e-06	-1.58699	-1.13857
232910350	chr2:232910350:T:C	1.35927e-05	-1.16939e-10	-1.10976
232910561	chr2:232910561:G:A	1.8016e-05	-1.16939e-10	-0.828026
232910601	chr2:232910601:AG:A	1.77327e-05	-1.16939e-10	-0.843879
232911075	chr2:232911075:T:G	1.076e-05	-1.34345	-2.2556e-10
232911173	chr2:232911173:A:G	3.58617e-05	-1.16939e-10	-0.139619
232911210	chr2:232911210:C:CAT	0.000239971	1.76123	-2.2556e-10
232911318	chr2:232911318:CTTG:C	2.75331e-06	-1.5681	-1.13838
232911321	chr2:232911321:GT:G	1.31021e-05	-1.16939e-10	-1.14651
232911446	chr2:232911446:T:C	1.30432e-05	-1.16939e-10	-1.15102
232912494	chr2:232912494:C:T	3.52028e-06	-1.57802	-0.88273
232912622	chr2:232912622:T:C	1.90144e-05	-1.16939e-10	-0.77409
232913149	chr2:232913149:C:T	3.56385e-06	-1.53874	-0.909708
232913150	chr2:232913150:G:A	1.7788e-05	-1.16939e-10	-0.840762
232913187	chr2:232913187:C:T	1.55718e-05	-0.621266	-0.35256
232913311	chr2:232913311:C:T	7.0691e-06	-1.31351	-0.45005
232913374	chr2:232913374:G:A	1.47633e-05	-1.16939e-10	-1.02714
232913646	chr2:232913646:C:T	2.68319e-06	-1.58382	-1.14846
232913884	chr2:232913884:C:T	2.69322e-06	-1.57917	-1.14938
232914186	chr2:232914186:A:G	3.27845e-06	-1.56813	-0.963786
232914610	chr2:232914610:C:T	2.09848e-05	-1.16939e-10	-0.675491
232914617	chr2:232914617:T:C	1.48236e-05	-1.16939e-10	-1.02307
232915070	chr2:232915070:C:T	1.76278e-05	-1.16939e-10	-0.84981
232915237	chr2:232915237:TA:T	2.68883e-06	-1.58094	-1.14924
232915407	chr2:232915407:AT:A	1.56424e-05	-1.16939e-10	-0.969305
232915476	chr2:232915476:C:T	2.91196e-06	-1.54762	-1.10284
232915534	chr2:232915534:G:A	2.79432e-06	-1.56706	-1.12464
232916372	chr2:232916372:G:A	2.94878e-06	-1.55661	-1.08128
232916857	chr2:232916857:G:A	3.37191e-06	-1.4608	-1.04301
232916969	chr2:232916969:C:T	1.30983e-05	-1.16939e-10	-1.14681
232916994	chr2:232916994:G:A	1.15643e-05	-1.27136	-2.2556e-10
232917154	chr2:232917154:T:A	4.65402e-06	-1.31206	-0.869501
232917451	chr2:232917451:G:A	2.71003e-06	-1.57573	-1.1466
232917723	chr2:232917723:C:T	2.70858e-06	-1.57752	-1.14534
232917820	chr2:232917820:C:A	9.89599e-06	-1.42716	-2.2556e-10
232917823	chr2:232917823:G:A	7.21057e-06	-0.969445	-0.774296
232917845	chr2:232917845:C:T	1.02101e-05	-1.39591	-2.2556e-10
232918016	chr2:232918016:C:T	1.87878e-05	-1.16939e-10	-0.786082
232918103	chr2:232918103:T:C	2.92681e-06	-1.54613	-1.09924
232918325	chr2:232918325:T:G	4.68393e-06	-1.04303	-1.13212
232918359	chr2:232918359:C:T	1.7899e-05	-1.16939e-10	-0.834544
232918558	chr2:232918558:C:G	2.84025e-06	-1.57578	-1.09961
232918636	chr2:232918636:T:G	3.3614e-06	-1.57768	-0.929251
232919144	chr2:232919144:A:C	3.02906e-05	-1.16939e-10	-0.308452
232919801	chr2:232919801:C:T	4.26419e-05	0.0335495	-2.2556e-10
232919838	chr2:232919838:G:A	2.06199e-05	-1.16939e-10	-0.693033
232919872	chr2:232919872:T:C	3.24018e-05	-1.16939e-10	-0.241074
232919908	chr2:232919908:G:A	2.6819e-06	-1.58463	-1.14813
232919917	chr2:232919917:A:G	2.12247e-05	-1.16939e-10	-0.664124
232920008	chr2:232920008:T:C	2.87561e-06	-1.56444	-1.09859
232920072	chr2:232920072:T:C	1.90451e-05	-1.16939e-10	-0.772476
232920305	chr2:232920305:G:A	3.46303e-06	-1.52448	-0.952659
232921303	chr2:232921303:G:C	1.90319e-05	-1.16939e-10	-0.773172
232921758	chr2:232921758:C:T	1.8746e-05	-1.16939e-10	-0.788308
232921778	chr2:232921778:C:T	2.22561e-05	-1.16939e-10	-0.616672
232922899	chr2:232922899:G:A	1.34234e-05	-1.16939e-10	-1.12229
232922927	chr2:232922927:G:A	5.30839e-06	-1.56379	-0.486205
232923049	chr2:232923049:G:A	2.10381e-05	-1.16939e-10	-0.672952
232923101	chr2:232923101:A:G	1.05978e-05	-1.35865	-2.2556e-10
232923640	chr2:232923640:C:T	4.00359e-06	-1.30239	-1.0297
232924024	chr2:232924024:A:G	3.84217e-06	-1.34229	-1.03096
232924152	chr2:232924152:A:G	4.10088e-06	-1.26146	-1.04663
232924179	chr2:232924179:G:A	4.04554e-06	-1.28045	-1.04123
232924258	chr2:232924258:T:C	1.55009e-05	-1.16939e-10	-0.97839
232924287	chr2:232924287:C:T	4.00861e-06	-1.29929	-1.03155
232924301	chr2:232924301:C:T	1.80923e-05	-1.16939e-10	-0.823802
232924314	chr2:232924314:T:C	5.54468e-05	0.296135	-2.2556e-10
232924366	chr2:232924366:C:T	3.13364e-06	-1.43118	-1.14592
232924385	chr2:232924385:G:A	3.9218e-06	-1.31928	-1.03346
232924505	chr2:232924505:A:C	1.05755e-05	-1.36075	-2.2556e-10
232924568	chr2:232924568:C:G	3.56414e-05	-1.16939e-10	-0.14578
232924585	chr2:232924585:T:G	6.98298e-06	-1.03868	-0.737136
232924760	chr2:232924760:G:T	4.05995e-06	-1.29035	-1.02776
232924857	chr2:232924857:T:G	1.8307e-05	-1.16939e-10	-0.812007
232925054	chr2:232925054:G:A	5.19964e-06	-0.933377	-1.13732
232925237	chr2:232925237:T:C	1.87262e-05	-1.16939e-10	-0.789366
232925495	chr2:232925495:C:T	1.79454e-05	-1.16939e-10	-0.831955
232925579	chr2:232925579:C:G	3.89745e-06	-1.3385	-1.02047
232925737	chr2:232925737:G:A	3.86731e-06	-1.3438	-1.02292
232925765	chr2:232925765:A:G	3.92771e-06	-1.3337	-1.01753
232925813	chr2:232925813:G:T	4.07898e-06	-1.3055	-1.00794
232926050	chr2:232926050:GA:G	1.94707e-05	-1.16939e-10	-0.750378
232926201	chr2:232926201:A:G	5.19551e-06	-0.936203	-1.13529
232926279	chr2:232926279:A:T	1.62093e-05	-1.16939e-10	-0.933703
232926601	chr2:232926601:T:C	1.51617e-05	-1.16939e-10	-1.00052
232926680	chr2:232926680:T:C	2.71266e-06	-1.58218	-1.13918
232926815	chr2:232926815:A:G	1.30434e-05	-1.16939e-10	-1.151
232926938	chr2:232926938:G:T	3.16103e-06	-1.41719	-1.1512
232927278	chr2:232927278:T:A	2.80801e-06	-1.57769	-1.10912
232927497	chr2:232927497:G:A	3.20569e-06	-1.41026	-1.1441
232927529	chr2:232927529:A:G	3.24799e-06	-1.47562	-1.06564
232927715	chr2:232927715:C:T	3.2623e-06	-1.41846	-1.1184
232927855	chr2:232927855:G:A	2.91239e-06	-1.57082	-1.07949
232928253	chr2:232928253:G:T	3.00725e-06	-1.48689	-1.13137
232928262	chr2:232928262:C:A	3.09367e-06	-1.44457	-1.14536
232928372	chr2:232928372:G:A	1.30917e-05	-1.16939e-10	-1.14731
232928393	chr2:232928393:T:G	3.86302e-06	-1.2886	-1.07924
232928501	chr2:232928501:T:C	2.83528e-06	-1.56642	-1.11073
232928807	chr2:232928807:A:G	3.94911e-06	-1.34081	-1.00499
232928844	chr2:232928844:C:T	3.39584e-06	-1.5903	-0.906438
232928954	chr2:232928954:C:T	2.77332e-06	-1.55316	-1.14608
232929026	chr2:232929026:C:T	2.83523e-06	-1.5419	-1.13526
232929118	chr2:232929118:C:T	1.59825e-05	-1.16939e-10	-0.947792
232930111	chr2:232930111:C:T	2.70855e-06	-1.58721	-1.13566
232930131	chr2:232930131:C:T	1.05292e-05	-1.36514	-2.2556e-10
232930175	chr2:232930175:A:G	1.30391e-05	-1.16939e-10	-1.15134
232930546	chr2:232930546:T:A	2.71106e-06	-1.57129	-1.15066
232930724	chr2:232930724:C:T	5.15931e-06	-0.934094	-1.14439
232930763	chr2:232930763:C:T	4.98865e-06	-1.30823	-0.803888
232930764	chr2:232930764:G:A	1.60878e-05	-1.16939e-10	-0.941225
232930826	chr2:232930826:C:T	4.85637e-06	-0.996306	-1.14269
232930866	chr2:232930866:A:T	2.71958e-06	-1.56734	-1.15147
232931377	chr2:232931377:T:C	6.63665e-05	0.475905	-2.2556e-10
232931542	chr2:232931542:G:A	5.79512e-06	-1.54563	-0.416638
232931548	chr2:232931548:C:A	1.60916e-05	-1.16939e-10	-0.940994
232932353	chr2:232932353:G:A	1.3048e-05	-1.16939e-10	-1.15066
232932655	chr2:232932655:A:G	9.40525e-06	-1.47802	-2.2556e-10
232932832	chr2:232932832:G:A	1.50908e-05	-1.16939e-10	-1.0052
232933251	chr2:232933251:G:A	2.16929e-05	-1.16939e-10	-0.642305
232933445	chr2:232933445:G:A	1.15906e-05	-0.218191	-1.0509
232933553	chr2:232933553:C:T	1.09842e-05	-1.32283	-2.2556e-10
232933947	chr2:232933947:A:C	1.12089e-05	-1.30258	-2.2556e-10
232933972	chr2:232933972:A:G	1.9774e-05	-1.16939e-10	-0.734918
232934102	chr2:232934102:C:T	2.0336e-05	-1.16939e-10	-0.706895
232934199	chr2:232934199:G:A	3.85452e-06	-1.5558	-0.814241
232934690	chr2:232934690:G:A	2.96303e-06	-1.50545	-1.12762
232934923	chr2:232934923:A:T	3.613e-06	-1.57099	-0.863763
232935020	chr2:232935020:T:A	7.23902e-05	0.562783	-2.2556e-10
232935026	chr2:232935026:T:G	3.57787e-06	-1.51357	-0.930955
232935056	chr2:232935056:T:C	1.35663e-05	-1.16939e-10	-1.1117
232935603	chr2:232935603:G:A	1.0574e-05	-1.36089	-2.2556e-10
232935719	chr2:232935719:G:A	1.97314e-05	-1.16939e-10	-0.737079
232935832	chr2:232935832:C:CT	2.84274e-06	-1.55279	-1.12173
232936126	chr2:232936126:G:C	1.93535e-05	-1.16939e-10	-0.756416
232936235	chr2:232936235:T:A	1.94871e-05	-1.16939e-10	-0.749538
232936646	chr2:232936646:A:G	4.03019e-06	-1.58609	-0.739379
232936699	chr2:232936699:G:T	8.93169e-06	-1.52968	-2.2556e-10
232936876	chr2:232936876:AC:A	2.29893e-05	-1.16939e-10	-0.584258
232937828	chr2:232937828:T:C	2.81443e-06	-1.54473	-1.1398
232937875	chr2:232937875:A:G	4.10128e-06	-1.58179	-0.726205
232937989	chr2:232937989:A:G	1.51761e-05	-1.16939e-10	-0.999568
232938369	chr2:232938369:G:A	1.73578e-05	-1.16939e-10	-0.865248
232938397	chr2:232938397:G:A	1.33562e-05	-1.16939e-10	-1.12731
232938446	chr2:232938446:T:C	3.05804e-06	-1.53985	-1.06167
232938498	chr2:232938498:T:C	4.15946e-06	-1.58334	-0.710561
232939620	chr2:232939620:A:T	4.44819e-06	-1.57377	-0.653018
232940110	chr2:232940110:T:C	1.87698e-05	-1.16939e-10	-0.787041
232940348	chr2:232940348:C:T	3.72128e-06	-1.31851	-1.08671
232940535	chr2:232940535:A:G	1.32211e-05	-1.16939e-10	-1.13748
232940570	chr2:232940570:CAG:C	2.93397e-06	-1.50967	-1.13326
232940792	chr2:232940792:A:T	2.11133e-05	-1.16939e-10	-0.669387
232941075	chr2:232941075:T:A	1.10606e-05	-1.3159	-2.2556e-10
232941102	chr2:232941102:G:A	3.46918e-06	-1.46551	-1.00986
232941319	chr2:232941319:T:TC	4.00391e-06	-1.47084	-0.861178
232941522	chr2:232941522:T:G	3.36184e-06	-1.47656	-1.03024
232941587	chr2:232941587:G:A	4.0834e-06	-1.45292	-0.859438
232941937	chr2:232941937:T:TCCCTTTTCCAGAAATTC	2.88679e-06	-1.51725	-1.14189
232942061	chr2:232942061:C:A	4.25202e-06	-1.43474	-0.837158
232942255	chr2:232942255:T:C	4.14835e-06	-1.46913	-0.827443
232942608	chr2:232942608:A:G	1.08324e-05	-0.579535	-0.757215
232942659	chr2:232942659:G:A	8.50661e-06	-1.57844	-2.2556e-10
232943075	chr2:232943075:T:C	1.5307e-05	-1.16939e-10	-0.990979
232943477	chr2:232943477:C:T	1.46996e-05	-1.16939e-10	-1.03146
232943584	chr2:232943584:C:T	1.38149e-05	-1.16939e-10	-1.09354
232943709	chr2:232943709:T:A	1.99799e-05	0.263642	-0.988201
232943731	chr2:232943731:G:A	7.35228e-06	-0.60119	-1.12309
232944128	chr2:232944128:G:C	7.60938e-05	-1.16939e-10	0.612679
232944181	chr2:232944181:C:A	7.3043e-06	-0.606735	-1.12409
232944533	chr2:232944533:A:C	6.26329e-06	-1.30058	-0.583998
232944534	chr2:232944534:A:C	6.31893e-06	-1.26947	-0.606263
232944912	chr2:232944912:G:A	3.13957e-06	-1.54185	-1.03335
232945182	chr2:232945182:T:C	7.41246e-05	0.58646	-2.2556e-10
232945288	chr2:232945288:C:T	6.21704e-06	-1.29304	-0.598957
232945587	chr2:232945587:A:G	6.29386e-06	-1.24841	-0.631301
232945610	chr2:232945610:G:A	5.00346e-06	-1.04251	-1.06665
232945751	chr2:232945751:G:A	1.35306e-05	-1.16939e-10	-1.11434
232945826	chr2:232945826:C:G	1.33717e-05	-1.16939e-10	-1.12615
232945858	chr2:232945858:A:C	3.15945e-06	-1.58591	-0.982978
232945963	chr2:232945963:T:A	2.78733e-06	-1.58802	-1.10618
232946149	chr2:232946149:T:C	2.73437e-06	-1.58279	-1.1306
232946158	chr2:232946158:G:A	3.40943e-06	-1.58992	-0.902825
232946196	chr2:232946196:T:C	3.36467e-06	-1.5904	-0.915562
232946249	chr2:232946249:T:C	1.70023e-05	-1.16939e-10	-0.885937
232946341	chr2:232946341:C:T	2.7053e-06	-1.58337	-1.1407
232946471	chr2:232946471:A:C	1.4653e-05	-1.16939e-10	-1.03464
232946552	chr2:232946552:T:C	2.97575e-06	-1.5635	-1.0653
232947005	chr2:232947005:T:C	2.02983e-05	-1.16939e-10	-0.708752
232947487	chr2:232947487:C:T	9.14355e-06	-1.50624	-2.2556e-10
232947704	chr2:232947704:C:T	1.38597e-05	-1.16939e-10	-1.0903
232947922	chr2:232947922:C:T	3.32657e-06	-1.58173	-0.935612
232948046	chr2:232948046:G:A	5.46697e-06	-1.01339	-1.00718
232948057	chr2:232948057:C:T	3.36208e-05	-0.204142	-2.2556e-10
232948181	chr2:232948181:GTGTA:G	2.19842e-05	-1.16939e-10	-0.628963
232948560	chr2:232948560:G:A	1.30503e-05	-1.16939e-10	-1.15048
232948592	chr2:232948592:G:A	3.39612e-06	-1.58198	-0.914674
232948831	chr2:232948831:A:G	1.53228e-05	-1.16939e-10	-0.989949
232948879	chr2:232948879:G:A	2.32781e-05	0.51134	-1.08312
232949052	chr2:232949052:C:A	1.88149e-05	-1.16939e-10	-0.784639
232949199	chr2:232949199:T:C	4.85634e-06	-1.18447	-0.95453
232949564	chr2:232949564:G:A	1.49435e-05	-1.01501	-2.2556e-10
232949758	chr2:232949758:T:TG	4.62635e-06	-1.31407	-0.873452
232950149	chr2:232950149:A:G	1.40539e-05	-1.16939e-10	-1.07639
232950168	chr2:232950168:C:A	4.02606e-06	-1.1763	-1.1502
232950567	chr2:232950567:T:A	1.1008e-05	-1.32067	-2.2556e-10
232950643	chr2:232950643:C:T	1.01675e-05	-0.943837	-0.456251
232950927	chr2:232950927:C:T	5.16289e-05	-1.16939e-10	0.224794
232950950	chr2:232950950:T:C	1.47651e-05	-1.16939e-10	-1.02702
232951139	chr2:232951139:G:A	5.55743e-06	-0.909771	-1.09438
232951205	chr2:232951205:C:T	1.45825e-05	-1.16939e-10	-1.03947
232951407	chr2:232951407:G:A	1.60228e-05	-1.16939e-10	-0.945278
232951794	chr2:232951794:C:T	3.49273e-06	-1.5478	-0.920808
232952019	chr2:232952019:G:A	1.32062e-05	-1.16939e-10	-1.1386
232952110	chr2:232952110:G:A	1.41877e-05	-1.16939e-10	-1.06691
232952245	chr2:232952245:C:G	1.55898e-05	-1.16939e-10	-0.972674
232953060	chr2:232953060:T:C	1.84986e-05	-0.801592	-2.2556e-10
232953371	chr2:232953371:GAGAGA:G	8.96088e-06	-1.54366	0.0172394
232953621	chr2:232953621:G:A	3.93949e-06	-1.59062	-0.757619
232953628	chr2:232953628:C:G	0.000110254	-1.16939e-10	0.983501
232953640	chr2:232953640:G:A	1.30737e-05	-1.16939e-10	-1.14868
232953921	chr2:232953921:G:A	2.896e-06	-1.52334	-1.13262
232953927	chr2:232953927:G:T	1.38442e-05	-1.16939e-10	-1.09143
232954049	chr2:232954049:G:A	1.53972e-05	-1.49989	0.514787
232954065	chr2:232954065:C:T	2.89033e-05	-1.16939e-10	-0.355331
232954143	chr2:232954143:G:A	1.73428e-05	-1.16939e-10	-0.866113
232954213	chr2:232954213:G:T	1.67689e-05	-0.21421	-0.685551
232954505	chr2:232954505:C:T	3.11234e-06	-1.4915	-1.09241
232954800	chr2:232954800:G:A	9.78056e-05	-1.16939e-10	0.863694
232954899	chr2:232954899:G:A	2.19849e-05	-1.16939e-10	-0.628932
232954957	chr2:232954957:C:T	2.50909e-05	-1.16939e-10	-0.496784
232955171	chr2:232955171:G:A	2.78715e-06	-1.55366	-1.14061
232955391	chr2:232955391:T:C	5.1171e-06	-0.969938	-1.11676
232955541	chr2:232955541:T:C	1.90638e-05	-1.16939e-10	-0.771495
232955636	chr2:232955636:A:C	1.53098e-05	-0.202932	-0.787866
232955646	chr2:232955646:G:A	8.99516e-06	-1.5226	-2.2556e-10
232955711	chr2:232955711:GT:G	1.38172e-05	-1.16939e-10	-1.09337
232955743	chr2:232955743:T:C	1.38135e-05	-1.16939e-10	-1.09364
232955771	chr2:232955771:G:A	1.38111e-05	-1.16939e-10	-1.09381
232955863	chr2:232955863:A:G	2.2023e-05	-1.16939e-10	-0.627203
232955937	chr2:232955937:T:C	1.38119e-05	-1.16939e-10	-1.09376
232955938	chr2:232955938:G:T	1.38119e-05	-1.16939e-10	-1.09376
232956051	chr2:232956051:G:A	1.38119e-05	-1.16939e-10	-1.09376
232956108	chr2:232956108:G:A	1.3819e-05	-1.16939e-10	-1.09324
232956112	chr2:232956112:A:G	1.64891e-05	-1.16939e-10	-0.91659
232956123	chr2:232956123:T:C	1.38166e-05	-1.16939e-10	-1.09342
232956129	chr2:232956129:C:T	1.37906e-05	-1.16939e-10	-1.0953
232956133	chr2:232956133:A:G	1.3791e-05	-1.16939e-10	-1.09527
232956218	chr2:232956218:A:G	1.38299e-05	-1.16939e-10	-1.09245
232956420	chr2:232956420:GT:G	1.15772e-05	-1.45098	0.180725
232956492	chr2:232956492:G:T	1.40592e-05	-1.16939e-10	-1.07601
232956858	chr2:232956858:A:G	3.05836e-06	-1.48777	-1.11364
232956905	chr2:232956905:G:A	9.82993e-06	-1.4779	0.0440412
232956969	chr2:232956969:TA:T	1.37694e-05	-1.16939e-10	-1.09684
232956978	chr2:232956978:A:G	1.35406e-05	-1.16939e-10	-1.11359
232957321	chr2:232957321:C:A	1.35749e-05	-1.16939e-10	-1.11107
232957345	chr2:232957345:T:C	1.26755e-05	-1.17962	-2.2556e-10
232957540	chr2:232957540:C:T	0.000157023	-1.16939e-10	1.33711
232957574	chr2:232957574:C:T	2.88871e-06	-1.53398	-1.1245
232957603	chr2:232957603:G:A	2.87918e-06	-1.5373	-1.12448
232957726	chr2:232957726:G:T	3.67387e-05	-0.562022	0.446566
232958085	chr2:232958085:T:C	0.000106319	-1.16939e-10	0.947157
232958310	chr2:232958310:G:A	0.000136933	-1.16939e-10	1.20021
232958389	chr2:232958389:C:T	8.87734e-06	-1.57251	0.0367245
232958444	chr2:232958444:T:C	3.56298e-06	-1.57973	-0.868959
232958448	chr2:232958448:G:T	1.34925e-05	-1.16939e-10	-1.11715
232958475	chr2:232958475:C:T	6.13302e-06	-1.55087	-0.354733
232958694	chr2:232958694:C:T	1.4744e-05	-1.16939e-10	-1.02845
232958985	chr2:232958985:A:G	4.27644e-06	-1.57987	-0.6863
232959140	chr2:232959140:C:T	1.13385e-05	-1.47733	0.186245
232959406	chr2:232959406:A:G	3.54455e-06	-1.58263	-0.871244
232959493	chr2:232959493:T:C	1.1391e-05	-1.46815	0.18169
232959913	chr2:232959913:T:C	4.3026e-06	-1.58332	-0.676752
232960029	chr2:232960029:A:G	2.81256e-06	-1.53382	-1.15138
232960142	chr2:232960142:T:G	1.13112e-05	-1.48677	0.193274
232960150	chr2:232960150:T:C	4.26428e-06	-1.58334	-0.685675
232960160	chr2:232960160:A:C	2.886e-06	-1.58143	-1.07799
232960200	chr2:232960200:C:T	1.37847e-05	-1.1323	0.0365748
232960231	chr2:232960231:G:A	1.16354e-05	-1.49291	0.227677
232960453	chr2:232960453:C:T	1.15867e-05	-1.49569	0.226261
232960454	chr2:232960454:G:A	1.17257e-05	-1.4877	0.230195
232960496	chr2:232960496:A:G	3.64439e-06	-1.58275	-0.843348
232960561	chr2:232960561:A:G	8.1103e-06	-1.58975	-0.0363998
232960665	chr2:232960665:G:C	0.000137282	-1.16939e-10	1.20275
232960947	chr2:232960947:A:G	6.20262e-05	-1.16939e-10	0.408269
232961006	chr2:232961006:T:C	1.16191e-05	-1.48683	0.220184
232961160	chr2:232961160:A:G	1.32032e-05	-1.16939e-10	-1.13883
232961237	chr2:232961237:C:T	5.1114e-06	-1.54937	-0.538443
232961325	chr2:232961325:A:G	4.78354e-06	-1.55421	-0.599894
232961642	chr2:232961642:G:A	1.59989e-05	-1.16939e-10	-0.946765
232961916	chr2:232961916:G:A	1.1262e-05	-1.49336	0.195506
232961970	chr2:232961970:G:A	1.54381e-05	-1.16939e-10	-0.982447
232962077	chr2:232962077:T:C	0.000153325	-1.58705	2.90032
232962091	chr2:232962091:C:T	1.81845e-05	-1.16939e-10	-0.818717
232962147	chr2:232962147:T:C	1.31383e-05	-1.4929	0.349138
232962230	chr2:232962230:G:A	1.27886e-05	-1.4838	0.313067
232962556	chr2:232962556:G:A	3.51118e-06	-1.53653	-0.926806
232962763	chr2:232962763:A:G	3.26253e-06	-1.54251	-0.994278
232962772	chr2:232962772:A:C	5.46785e-06	-1.59005	-0.430355
232962855	chr2:232962855:T:C	2.29511e-05	-1.52196	0.936042
232963727	chr2:232963727:T:C	1.37112e-05	-1.16939e-10	-1.10108
232964138	chr2:232964138:T:A	1.32042e-05	-1.16939e-10	-1.13875
232964414	chr2:232964414:C:T	1.31772e-05	-1.16939e-10	-1.1408
232964420	chr2:232964420:C:T	2.93694e-06	-1.52138	-1.12054
232964643	chr2:232964643:T:G	1.07352e-05	-1.50428	0.158518
232965173	chr2:232965173:T:C	3.16205e-05	-0.265481	-2.2556e-10
232965391	chr2:232965391:C:T	1.32726e-05	-1.13359	-2.2556e-10
232965529	chr2:232965529:G:A	7.78135e-06	-1.58388	-0.0836783
232966087	chr2:232966087:C:T	3.00337e-06	-1.50505	-1.1145
232966240	chr2:232966240:G:A	2.8814e-06	-1.54758	-1.11343
232966344	chr2:232966344:C:T	1.51927e-05	-1.16939e-10	-0.998475
232966768	chr2:232966768:C:T	1.50454e-05	-1.56528	0.557061
232966866	chr2:232966866:G:A	1.68174e-05	-1.16939e-10	-0.896872
232967018	chr2:232967018:C:T	3.05287e-06	-1.58389	-1.01931
232967110	chr2:232967110:C:T	3.21945e-06	-1.52287	-1.02721
232967264	chr2:232967264:A:G	1.30952e-05	-1.16939e-10	-1.14705
232967348	chr2:232967348:T:A	8.7288e-06	-1.55266	-2.2556e-10
232967493	chr2:232967493:C:CTGTA	8.57253e-06	-1.53846	-0.0322609
232967495	chr2:232967495:G:A	8.78768e-06	-1.51686	-0.0290755
232967557	chr2:232967557:A:C	2.42498e-05	-1.16939e-10	-0.530879
232967620	chr2:232967620:G:A	2.84449e-06	-1.58208	-1.09182
232967992	chr2:232967992:A:C	1.34632e-05	-1.16939e-10	-1.11933
232968048	chr2:232968048:T:C	1.30422e-05	-1.16939e-10	-1.1511
232968433	chr2:232968433:T:C	5.03701e-06	-1.54344	-0.559037
232968468	chr2:232968468:T:C	4.37731e-06	-1.54373	-0.699123
232968626	chr2:232968626:G:A	3.6276e-06	-1.33439	-1.09633
232968761	chr2:232968761:G:A	1.64812e-05	-1.16939e-10	-0.917065
232968870	chr2:232968870:G:T	4.48423e-06	-1.57346	-0.645261
232968995	chr2:232968995:C:T	1.30595e-05	-1.16939e-10	-1.14977
232969064	chr2:232969064:A:G	3.77074e-05	-0.0227598	-0.0666708
232969333	chr2:232969333:A:C	5.84781e-06	-0.872491	-1.08073
232969340	chr2:232969340:G:C	3.86148e-06	-1.2168	-1.15143
232969555	chr2:232969555:T:C	1.456e-05	-1.16939e-10	-1.04101
232969601	chr2:232969601:C:T	4.63902e-06	-1.5833	-0.601487
232969728	chr2:232969728:T:G	5.69716e-06	-0.897883	-1.08144
232969743	chr2:232969743:C:G	3.94182e-06	-1.58339	-0.764259
232969936	chr2:232969936:T:C	1.64739e-05	-0.244354	-0.673159
232970026	chr2:232970026:A:G	2.59537e-05	-1.16939e-10	-0.462973
232970074	chr2:232970074:TA:T	6.7048e-06	-1.57779	-0.238679
232970096	chr2:232970096:A:G	1.33443e-05	-0.42146	-0.706737
232970110	chr2:232970110:T:C	1.43685e-05	-0.399768	-0.65448
232970142	chr2:232970142:C:T	1.89935e-05	-1.16939e-10	-0.775193
232970192	chr2:232970192:C:T	2.11543e-05	-1.16939e-10	-0.667443
232970378	chr2:232970378:T:C	1.35028e-05	-0.479541	-0.636852
232970440	chr2:232970440:A:C	1.37419e-05	-0.440559	-0.658283
232970504	chr2:232970504:T:A	1.46884e-05	-1.16939e-10	-1.03223
232970689	chr2:232970689:C:T	1.33407e-05	-0.47065	-0.657821
232971044	chr2:232971044:C:A	1.30654e-05	-1.16939e-10	-1.14932
232971328	chr2:232971328:G:A	5.95702e-06	-1.58639	-0.348327
232971355	chr2:232971355:G:A	2.23644e-05	-0.339016	-0.272803
232971379	chr2:232971379:G:A	1.32238e-05	-1.16939e-10	-1.13727
232971975	chr2:232971975:C:T	1.78508e-05	-1.16939e-10	-0.837238
232972015	chr2:232972015:A:G	4.72997e-06	-1.11598	-1.04939
232972541	chr2:232972541:T:C	3.41893e-06	-1.59016	-0.8998
232972917	chr2:232972917:C:T	1.42741e-05	-1.16939e-10	-1.06084
232973036	chr2:232973036:T:C	4.83511e-06	-1.11546	-1.02793
232973046	chr2:232973046:T:A	1.23456e-05	-0.401658	-0.804329
232973318	chr2:232973318:T:C	3.33592e-06	-1.58872	-0.925819
232973358	chr2:232973358:C:T	3.16673e-06	-1.58858	-0.978006
232973564	chr2:232973564:T:A	3.34847e-06	-1.58803	-0.922752
232973586	chr2:232973586:A:G	4.732e-06	-1.12561	-1.03933
232973737	chr2:232973737:A:G	4.62797e-06	-1.15899	-1.02818
232974005	chr2:232974005:C:T	1.28992e-05	-0.549784	-0.61234
232974092	chr2:232974092:C:T	4.56929e-06	-1.15472	-1.04521
232974108	chr2:232974108:G:A	4.62769e-06	-1.15194	-1.03529
232974342	chr2:232974342:C:T	3.35819e-06	-1.57754	-0.930345
232974366	chr2:232974366:G:C	1.51702e-05	-1.16939e-10	-0.999957
232974464	chr2:232974464:G:A	4.60288e-06	-1.15711	-1.0355
232974529	chr2:232974529:C:T	3.65492e-06	-1.58823	-0.83498
232975000	chr2:232975000:A:C	1.35163e-05	-0.483189	-0.632205
232975113	chr2:232975113:C:T	3.4025e-06	-1.51393	-0.980849
232975142	chr2:232975142:G:A	1.51586e-05	-1.16939e-10	-1.00072
232975353	chr2:232975353:A:G	4.70403e-06	-1.02048	-1.15039
232975611	chr2:232975611:A:G	1.48173e-05	-1.16939e-10	-1.02349
232975817	chr2:232975817:A:C	5.16433e-06	-1.02157	-1.05594
232975972	chr2:232975972:G:A	4.73283e-06	-1.01329	-1.15147
232976453	chr2:232976453:C:T	6.6372e-06	-0.682278	-1.14432
232976590	chr2:232976590:G:A	8.32434e-06	-0.695918	-0.904186
232976656	chr2:232976656:A:G	7.58958e-06	-0.541875	-1.15064
232976845	chr2:232976845:C:T	3.4556e-05	0.706311	-0.883017
232976990	chr2:232976990:A:G	3.68105e-06	-1.38137	-1.03472
232977058	chr2:232977058:T:C	8.43013e-06	-1.58748	-2.2556e-10
232977274	chr2:232977274:G:A	1.51808e-05	-1.16939e-10	-0.999254
232977339	chr2:232977339:A:G	8.67735e-06	-0.408948	-1.14962
232977348	chr2:232977348:T:C	1.0156e-05	-1.40122	-2.2556e-10
232977373	chr2:232977373:A:G	2.93743e-06	-1.51303	-1.12873
232977512	chr2:232977512:T:C	5.94447e-05	1.30765	-0.941889
232977606	chr2:232977606:A:G	2.64512e-05	0.164399	-0.608387
232977714	chr2:232977714:C:T	5.25122e-06	-0.926657	-1.13417
232977774	chr2:232977774:C:T	1.5825e-05	-1.16939e-10	-0.957697
232977803	chr2:232977803:T:C	4.71404e-06	-1.02118	-1.14756
232978017	chr2:232978017:C:T	9.46129e-06	-0.351969	-1.12011
232978023	chr2:232978023:T:A	1.63246e-05	-1.16939e-10	-0.926616
232978237	chr2:232978237:G:A	3.83337e-06	-1.45868	-0.916862
232979116	chr2:232979116:T:C	7.56888e-06	-0.692361	-1.00288
232979299	chr2:232979299:G:A	1.06781e-05	-1.3511	-2.2556e-10
232979999	chr2:232979999:C:T	1.33794e-05	-1.16939e-10	-1.12557
232980009	chr2:232980009:G:A	1.57359e-05	-1.16939e-10	-0.963344
232980440	chr2:232980440:C:T	5.49061e-06	-1.58205	-0.434196
232980560	chr2:232980560:G:A	2.4475e-05	0.055277	-0.576912
232981002	chr2:232981002:C:T	6.65727e-06	-1.57342	-0.250162
232981260	chr2:232981260:C:T	8.65563e-06	-1.56108	-2.2556e-10
232981507	chr2:232981507:C:T	3.3472e-06	-1.50119	-1.00998
232982170	chr2:232982170:A:C	3.83844e-06	-1.30294	-1.07128
232982601	chr2:232982601:C:T	1.83154e-05	-1.16939e-10	-0.811548
232982616	chr2:232982616:C:T	4.87841e-06	-1.57275	-0.561715
232982803	chr2:232982803:T:G	1.49277e-05	-1.16939e-10	-1.01607
232983094	chr2:232983094:C:T	3.3867e-06	-1.55982	-0.939617
232983406	chr2:232983406:C:T	1.67166e-05	-1.16939e-10	-0.902888
232983481	chr2:232983481:A:T	2.2416e-05	-1.16939e-10	-0.609515
232983674	chr2:232983674:T:C	2.70085e-06	-1.57475	-1.15097
232983826	chr2:232983826:G:A	1.31078e-05	-1.16939e-10	-1.14608
232983925	chr2:232983925:T:C	1.56065e-05	-0.902947	-0.0686562
232984793	chr2:232984793:T:C	1.86677e-05	-0.792496	-2.2556e-10
232984941	chr2:232984941:C:T	2.90404e-06	-1.56311	-1.09008
232984987	chr2:232984987:C:T	1.68899e-05	-1.16939e-10	-0.892573
232985749	chr2:232985749:C:T	1.70391e-05	-0.90659	0.0228133
232986171	chr2:232986171:C:T	2.91145e-06	-1.56233	-1.08831
232986229	chr2:232986229:G:A	1.30695e-05	-1.16939e-10	-1.14901
232986298	chr2:232986298:A:G	3.71522e-06	-1.47005	-0.936797
232986784	chr2:232986784:A:G	3.24142e-06	-1.58849	-0.954785
232986949	chr2:232986949:A:AG	1.79855e-05	-1.16939e-10	-0.82972
232987057	chr2:232987057:C:T	7.97649e-05	-0.875082	1.53488
232987176	chr2:232987176:C:T	5.62647e-06	-1.49508	-0.496725
232987494	chr2:232987494:G:A	8.11702e-05	-0.913853	1.59111
232987591	chr2:232987591:G:A	5.92125e-06	-1.48306	-0.457682
232988041	chr2:232988041:G:C	1.12188e-05	-1.3017	-2.2556e-10
232988043	chr2:232988043:G:C	2.9573e-05	-0.332426	-2.2556e-10
232988047	chr2:232988047:G:C	1.55215e-05	-1.16939e-10	-0.977064
232988232	chr2:232988232:T:G	1.74913e-05	0.287928	-1.14551
232988506	chr2:232988506:C:T	1.33764e-05	-1.16939e-10	-1.1258
232988552	chr2:232988552:A:G	9.23626e-06	-0.955711	-0.540441
232988743	chr2:232988743:C:T	5.85778e-06	-1.52687	-0.424646
232989064	chr2:232989064:G:A	1.13095e-05	-1.00686	-0.286792
232989217	chr2:232989217:G:A	2.40774e-05	-1.16939e-10	-0.538013
232989241	chr2:232989241:A:G	1.91957e-05	-1.02316	0.258561
232989261	chr2:232989261:A:T	4.07187e-06	-1.5881	-0.72709
232989531	chr2:232989531:A:G	9.61887e-05	-0.985907	1.83293
232989668	chr2:232989668:G:C	2.34736e-05	-1.16939e-10	-0.563411
232989687	chr2:232989687:G:A	1.48691e-05	-0.926229	-0.0937738
232990440	chr2:232990440:T:A	1.3083e-05	-1.16939e-10	-1.14797
232990751	chr2:232990751:G:A	6.19245e-06	-1.52637	-0.369589
232990806	chr2:232990806:T:C	1.32498e-05	-1.16939e-10	-1.1353
232991034	chr2:232991034:AC:A	3.21683e-06	-1.56427	-0.986618
232991340	chr2:232991340:G:GT	3.06162e-06	-1.58914	-1.01121
232991639	chr2:232991639:A:G	2.78897e-05	-1.1276	0.736565
232991669	chr2:232991669:C:G	2.27534e-05	-1.16939e-10	-0.594576
232991867	chr2:232991867:G:A	2.35386e-05	-1.16939e-10	-0.560648
232992312	chr2:232992312:C:T	1.3049e-05	-1.16939e-10	-1.15058
232992505	chr2:232992505:C:G	1.90096e-05	-1.16939e-10	-0.774343
232992789	chr2:232992789:C:T	4.0272e-06	-1.58977	-0.736446
232992943	chr2:232992943:T:C	7.18709e-06	-1.50331	-0.243687
232993643	chr2:232993643:T:C	2.2634e-05	-1.16939e-10	-0.599834
232993926	chr2:232993926:C:T	0.000104649	-0.98118	1.91251
232994205	chr2:232994205:A:G	1.83936e-05	0.342217	-1.1495
232994406	chr2:232994406:G:C	1.82997e-05	-1.16939e-10	-0.812405
232994673	chr2:232994673:G:T	1.37262e-05	-1.16939e-10	-1.09998
232994785	chr2:232994785:T:C	1.46007e-05	-1.03822	-2.2556e-10
232994917	chr2:232994917:T:C	0.000165312	1.38855	-2.2556e-10
232995688	chr2:232995688:A:G	1.24233e-05	-1.19971	-2.2556e-10
232995806	chr2:232995806:C:T	3.46747e-06	-1.58596	-0.8899
232995825	chr2:232995825:T:C	3.60597e-06	-1.58071	-0.855985
232995940	chr2:232995940:A:T	8.40381e-06	-1.5906	-2.2556e-10
232996028	chr2:232996028:G:A	9.28366e-05	-1.16939e-10	0.811553
232996064	chr2:232996064:A:G	3.7e-06	-1.58525	-0.825709
232996375	chr2:232996375:C:T	1.30403e-05	-1.16939e-10	-1.15124
232996430	chr2:232996430:G:C	1.26204e-05	-0.993045	-0.190927
232996444	chr2:232996444:C:T	2.17038e-05	-1.59053	0.948726
232996447	chr2:232996447:T:A	1.00072e-05	-1.57125	0.15527
232997521	chr2:232997521:A:G	5.65553e-06	-1.52771	-0.458943
232997762	chr2:232997762:T:C	7.11748e-06	-1.49838	-0.258353
232997909	chr2:232997909:G:A	5.62114e-05	-1.16939e-10	0.309832
232997949	chr2:232997949:T:C	1.07778e-05	-1.02015	-0.321646
232998280	chr2:232998280:A:C	1.4671e-05	-1.07934	0.0459213
232998714	chr2:232998714:T:C	8.87838e-06	-0.98789	-0.547779
232998839	chr2:232998839:C:T	2.66333e-05	-1.56317	1.12604
232998881	chr2:232998881:T:C	9.12094e-06	-0.967265	-0.541451
232999468	chr2:232999468:G:A	2.06687e-05	-1.16939e-10	-0.690669
232999747	chr2:232999747:C:T	3.24942e-06	-1.5492	-0.991614
232999787	chr2:232999787:G:A	4.00155e-06	-1.49265	-0.839954
232999890	chr2:232999890:C:T	2.24923e-05	-0.606115	-2.2556e-10
233000538	chr2:233000538:A:C	1.40107e-05	-1.16939e-10	-1.07947
233000592	chr2:233000592:G:C	8.20807e-06	-0.872669	-0.741502
233000599	chr2:233000599:A:C	1.38459e-05	-1.16939e-10	-1.0913
233000739	chr2:233000739:G:A	0.000129414	1.14373	-2.2556e-10
233000772	chr2:233000772:A:C	3.07054e-06	-1.54483	-1.05261
233000786	chr2:233000786:A:G	1.46962e-05	-1.16939e-10	-1.0317
233000888	chr2:233000888:C:A	1.32481e-05	-1.16939e-10	-1.13543
233001041	chr2:233001041:C:T	1.32559e-05	-1.16939e-10	-1.13484
233001061	chr2:233001061:C:T	3.45377e-06	-1.34184	-1.13798
233001283	chr2:233001283:T:A	1.35895e-05	-1.16939e-10	-1.10999
233001313	chr2:233001313:G:A	1.51695e-05	0.133787	-1.13379
233001319	chr2:233001319:C:G	4.18914e-06	-1.59065	-0.696145
233001377	chr2:233001377:C:T	1.26844e-05	-1.17892	-2.2556e-10
233001939	chr2:233001939:C:T	4.71675e-05	-1.16939e-10	0.134416
233002286	chr2:233002286:A:G	1.39494e-05	-1.16939e-10	-1.08385
233002292	chr2:233002292:G:C	1.46082e-05	0.0981334	-1.13584
233002502	chr2:233002502:A:G	1.34427e-05	-1.16939e-10	-1.12085
233002967	chr2:233002967:C:T	2.53134e-05	-1.16939e-10	-0.487953
233003169	chr2:233003169:G:A	5.94409e-06	-1.53536	-0.401535
233003968	chr2:233003968:A:G	3.71108e-06	-1.35087	-1.05709
233004078	chr2:233004078:C:A	6.83005e-06	-1.54228	-0.255681
233004615	chr2:233004615:A:G	1.34879e-05	-1.16939e-10	-1.11749
233004743	chr2:233004743:C:G	1.61791e-05	-1.16939e-10	-0.935571
233004770	chr2:233004770:G:A	8.75172e-06	-1.55004	-2.2556e-10
233004969	chr2:233004969:AC:A	7.22183e-06	-1.55094	-0.191235
233005488	chr2:233005488:C:T	1.86381e-05	-1.16939e-10	-0.794082
233005555	chr2:233005555:A:C	1.36243e-05	-1.16939e-10	-1.10743
233005656	chr2:233005656:G:C	2.86382e-06	-1.55	-1.11714
233005765	chr2:233005765:T:C	1.49766e-05	-1.16939e-10	-1.0128
233006129	chr2:233006129:G:A	1.30512e-05	-1.16939e-10	-1.15041
233006263	chr2:233006263:C:T	1.30509e-05	-1.16939e-10	-1.15043
233006757	chr2:233006757:A:C	6.3592e-06	-0.882477	-0.986908
233006771	chr2:233006771:A:G	1.97649e-05	-1.16939e-10	-0.735382
233006909	chr2:233006909:A:G	2.81741e-06	-1.53604	-1.14743
233007015	chr2:233007015:G:A	1.32249e-05	-1.16939e-10	-1.13719
233007314	chr2:233007314:C:T	1.39786e-05	-1.16939e-10	-1.08176
233007339	chr2:233007339:A:G	3.72846e-06	-1.48326	-0.920033
233007390	chr2:233007390:C:T	6.34851e-06	-0.766751	-1.10432
233007431	chr2:233007431:C:T	1.01229e-05	-1.40448	-2.2556e-10
233007556	chr2:233007556:C:T	9.02928e-06	-1.51882	-2.2556e-10
233007577	chr2:233007577:C:T	2.15732e-05	-1.16939e-10	-0.647836
233007608	chr2:233007608:C:T	1.75622e-05	-1.16939e-10	-0.85354
233007698	chr2:233007698:T:C	3.55278e-06	-1.50982	-0.941739
233008352	chr2:233008352:G:A	2.8488e-05	-1.16939e-10	-0.369806
233008488	chr2:233008488:A:G	2.11917e-05	-1.16939e-10	-0.665679
233009144	chr2:233009144:T:C	1.4577e-05	-1.16939e-10	-1.03984
233009159	chr2:233009159:C:T	3.08994e-05	0.659552	-0.948102
233009252	chr2:233009252:C:T	1.38169e-05	-1.16939e-10	-1.0934
233009639	chr2:233009639:A:C	1.3703e-05	-1.10167	-2.2556e-10
233009689	chr2:233009689:T:C	5.81088e-06	-0.894635	-1.06492
233009759	chr2:233009759:T:C	6.77689e-06	-0.94402	-0.86175
233009968	chr2:233009968:G:A	1.35003e-05	-1.16939e-10	-1.11657
233010077	chr2:233010077:G:C	1.31134e-05	-1.16939e-10	-1.14565
233010255	chr2:233010255:G:T	8.68196e-06	-1.55804	-2.2556e-10
233010284	chr2:233010284:T:G	1.34906e-05	-1.16939e-10	-1.11729
233010948	chr2:233010948:A:G	1.18904e-05	-0.519232	-0.724325
233011006	chr2:233011006:C:T	1.54614e-05	-1.52399	0.543051
233011022	chr2:233011022:A:G	1.37605e-05	-1.16939e-10	-1.09748
233011111	chr2:233011111:T:G	3.64353e-05	-1.16939e-10	-0.12375
233011134	chr2:233011134:G:A	2.81834e-05	0.542817	-0.923372
233011265	chr2:233011265:G:A	2.84438e-05	0.74853	-1.11989
233011669	chr2:233011669:C:T	1.42648e-05	-1.16939e-10	-1.06149
233011828	chr2:233011828:T:C	8.70737e-06	-1.55512	-2.2556e-10
233012355	chr2:233012355:T:C	1.03271e-05	-0.56263	-0.821886
233012462	chr2:233012462:G:A	1.30373e-05	-1.16939e-10	-1.15147
233012511	chr2:233012511:G:A	1.56146e-05	-1.16939e-10	-0.971082
233012874	chr2:233012874:G:A	1.30518e-05	-1.16939e-10	-1.15036
233012891	chr2:233012891:G:A	1.82165e-05	-1.16939e-10	-0.816959
233013167	chr2:233013167:C:T	1.32115e-05	-1.16939e-10	-1.1382
233013260	chr2:233013260:G:A	8.48651e-06	-1.58081	-2.2556e-10
233013354	chr2:233013354:C:G	1.34042e-05	-1.16939e-10	-1.12372
233013491	chr2:233013491:G:A	1.3593e-05	-1.16939e-10	-1.10973
233013551	chr2:233013551:C:T	1.35675e-05	-1.16939e-10	-1.11161
233013910	chr2:233013910:G:T	1.47353e-05	-1.16939e-10	-1.02905
233014356	chr2:233014356:G:A	3.26213e-06	-1.48856	-1.04835
233015561	chr2:233015561:A:G	3.76922e-06	-1.43272	-0.959698
233015798	chr2:233015798:A:G	7.14277e-06	-0.712451	-1.04074
233015899	chr2:233015899:G:A	7.02366e-06	-0.738142	-1.03186
233015945	chr2:233015945:TGTGTGTGC:T	1.49123e-05	-1.16939e-10	-1.0171
233016015	chr2:233016015:G:T	2.96677e-05	-0.32923	-2.2556e-10
233016035	chr2:233016035:G:A	2.11459e-05	-1.16939e-10	-0.667842
233016568	chr2:233016568:T:C	1.18826e-05	-0.57273	-0.671481
233016770	chr2:233016770:C:T	1.32037e-05	-1.16939e-10	-1.13879
233016920	chr2:233016920:G:C	1.08175e-05	-0.688462	-0.649663
233016985	chr2:233016985:A:G	2.89217e-06	-1.53453	-1.12275
233017009	chr2:233017009:A:G	1.30452e-05	-1.16939e-10	-1.15086
233017766	chr2:233017766:G:A	1.31162e-05	-1.16939e-10	-1.14544
233017783	chr2:233017783:A:G	3.59992e-06	-1.57055	-0.867829
233018002	chr2:233018002:T:C	3.51492e-06	-1.50317	-0.959102
233018238	chr2:233018238:T:A	1.31446e-05	-1.16939e-10	-1.14328
233018355	chr2:233018355:A:C	1.36651e-05	-1.16939e-10	-1.10444
233018423	chr2:233018423:G:A	2.86438e-06	-1.55405	-1.11288
233018609	chr2:233018609:C:T	9.40221e-06	-0.761761	-0.716582
233018948	chr2:233018948:C:T	1.00669e-05	-0.713139	-0.696899
233018958	chr2:233018958:T:C	3.21816e-06	-1.58964	-0.960841
233018993	chr2:233018993:T:G	2.87176e-06	-1.55311	-1.11125
233019516	chr2:233019516:A:G	3.23594e-06	-1.59037	-0.954595
233019643	chr2:233019643:C:T	1.8661e-05	-1.16939e-10	-0.792852
233019877	chr2:233019877:C:T	3.73334e-05	-1.16939e-10	-0.0994
233020441	chr2:233020441:C:A	1.37167e-05	-1.16939e-10	-1.10068
233020716	chr2:233020716:T:C	3.26749e-06	-1.59003	-0.945241
233020785	chr2:233020785:C:T	3.18272e-06	-1.50916	-1.05239
233020952	chr2:233020952:A:G	3.72874e-05	1.05053	-1.15116
233021729	chr2:233021729:G:A	1.34397e-05	-1.16939e-10	-1.12107
233021992	chr2:233021992:C:A	2.0924e-05	-1.16939e-10	-0.678393
233022022	chr2:233022022:G:A	1.2158e-05	-0.519825	-0.701475
233022051	chr2:233022051:G:A	1.46485e-05	-1.16939e-10	-1.03495
233022453	chr2:233022453:G:A	1.30453e-05	-1.16939e-10	-1.15086
233022512	chr2:233022512:C:T	2.14652e-05	-1.16939e-10	-0.652857
233022561	chr2:233022561:G:A	8.53914e-06	-1.57463	-2.2556e-10
233022568	chr2:233022568:G:A	3.52575e-05	0.98185	-1.13846
233022899	chr2:233022899:C:T	8.5087e-06	-1.5782	-2.2556e-10
233022951	chr2:233022951:C:T	2.27534e-05	-1.16939e-10	-0.594573
233023144	chr2:233023144:T:C	1.33576e-05	-1.16939e-10	-1.1272
233023317	chr2:233023317:C:T	3.85768e-06	-1.21785	-1.15137
233024160	chr2:233024160:C:T	1.00043e-05	-1.41628	-2.2556e-10
233024304	chr2:233024304:C:T	5.75008e-05	-1.16939e-10	0.33251
233024364	chr2:233024364:C:T	1.08323e-05	-1.25794	-0.0788195
233024395	chr2:233024395:A:G	3.35764e-06	-1.50596	-1.00209
233024443	chr2:233024443:A:C	1.71992e-05	-1.16939e-10	-0.874427
233024513	chr2:233024513:C:T	4.03971e-05	-1.16939e-10	-0.0205314
233024853	chr2:233024853:G:A	3.57012e-06	-1.47442	-0.972268
233024866	chr2:233024866:T:C	4.05297e-06	-1.52779	-0.79205
233024966	chr2:233024966:G:A	2.95177e-05	-1.16939e-10	-0.334297
233025159	chr2:233025159:G:C	2.5409e-05	-1.16939e-10	-0.484184
233025378	chr2:233025378:T:C	1.98825e-05	-1.3733	0.643853
233025424	chr2:233025424:C:T	2.51178e-05	-1.16939e-10	-0.495711
233025607	chr2:233025607:A:G	1.81309e-05	-1.16939e-10	-0.821673
233025768	chr2:233025768:GC:G	1.30981e-05	-1.16939e-10	-1.14682
233025801	chr2:233025801:C:G	9.0438e-06	-1.51721	-2.2556e-10
233025856	chr2:233025856:C:T	9.46426e-06	-0.467856	-1.00391
233026160	chr2:233026160:T:C	2.0355e-05	-1.38091	0.674951
233026431	chr2:233026431:C:T	9.04229e-06	-1.51738	-2.2556e-10
233026454	chr2:233026454:G:A	2.8246e-06	-1.58862	-1.0923
233026505	chr2:233026505:T:C	1.76118e-05	-1.33984	0.489123
233026633	chr2:233026633:C:T	3.9109e-06	-1.21017	-1.14535
233027159	chr2:233027159:C:G	3.529e-06	-1.44213	-1.01614
233027297	chr2:233027297:G:A	2.22189e-05	-1.34997	0.731622
233027645	chr2:233027645:G:A	1.37684e-05	-1.16939e-10	-1.09691
233027660	chr2:233027660:G:C	5.68568e-06	-1.48092	-0.500418
233027701	chr2:233027701:C:T	4.90007e-06	-1.19235	-0.937686
233027722	chr2:233027722:G:C	1.31634e-05	-1.16939e-10	-1.14185
233027812	chr2:233027812:C:T	3.73809e-06	-1.40463	-0.996087
233028111	chr2:233028111:T:A	1.44211e-05	-0.792359	-0.25824
233028201	chr2:233028201:G:T	1.94436e-05	-1.3451	0.593331
233028492	chr2:233028492:G:A	1.50919e-05	-1.16939e-10	-1.00513
233028533	chr2:233028533:C:T	3.30872e-06	-1.54752	-0.975203
233028572	chr2:233028572:C:T	3.56611e-05	-0.145227	-2.2556e-10
233028677	chr2:233028677:T:G	4.54883e-05	-1.16939e-10	0.098166
233028950	chr2:233028950:T:C	1.36804e-05	-1.16939e-10	-1.10332
233029142	chr2:233029142:A:T	1.35667e-05	-1.16939e-10	-1.11167
233029249	chr2:233029249:A:G	6.03216e-06	-1.5787	-0.343481
233029285	chr2:233029285:TTTCACCGTTTTAGC:T	5.13275e-06	-1.53092	-0.552732
233029336	chr2:233029336:T:C	3.80838e-06	-1.59055	-0.791535
233029450	chr2:233029450:T:C	1.89807e-05	-1.16939e-10	-0.775866
233029817	chr2:233029817:T:C	8.40382e-06	-1.5906	-2.2556e-10
233029888	chr2:233029888:C:A	7.58236e-06	-1.48535	-0.208111
233029915	chr2:233029915:C:T	3.26824e-06	-1.45877	-1.07627
233029946	chr2:233029946:C:T	1.30393e-05	-1.16939e-10	-1.15132
233030451	chr2:233030451:C:T	1.21695e-05	-1.22035	-2.2556e-10
233030634	chr2:233030634:G:A	2.39872e-05	-1.16939e-10	-0.54177
233030834	chr2:233030834:C:T	2.12578e-05	-1.16939e-10	-0.662565
233030877	chr2:233030877:C:T	1.5489e-05	-1.16939e-10	-0.97916
233031788	chr2:233031788:C:T	1.96594e-05	0.0898003	-0.830533
233031947	chr2:233031947:A:C	8.16965e-05	-1.16939e-10	0.683723
233032323	chr2:233032323:C:T	8.68956e-06	-1.55717	-2.2556e-10
233032793	chr2:233032793:G:A	8.96696e-06	-1.52574	-2.2556e-10
233033400	chr2:233033400:C:T	2.19298e-05	-0.63144	-2.2556e-10
233033589	chr2:233033589:C:G	1.38766e-05	-1.16939e-10	-1.08908
233033694	chr2:233033694:G:A	1.63421e-05	-1.16939e-10	-0.925545
233033707	chr2:233033707:C:G	1.37795e-05	-0.290314	-0.805795
233033981	chr2:233033981:G:A	8.97728e-06	-1.52459	-2.2556e-10
233033992	chr2:233033992:T:C	5.79618e-05	-1.16939e-10	0.340496
233034347	chr2:233034347:G:A	4.45874e-05	-1.16939e-10	0.0781628
233034416	chr2:233034416:C:A	3.20228e-06	-1.42737	-1.12805
233034667	chr2:233034667:C:T	1.10379e-05	-0.513365	-0.804587
233035222	chr2:233035222:G:A	3.13543e-05	-1.16939e-10	-0.273938
233035379	chr2:233035379:A:C	1.79062e-05	-0.834141	-2.2556e-10
233035676	chr2:233035676:T:C	1.89299e-05	-0.778547	-2.2556e-10
233036018	chr2:233036018:T:C	1.64592e-05	-1.16939e-10	-0.918401
233036144	chr2:233036144:G:T	1.17333e-05	-0.811908	-0.444953
233036147	chr2:233036147:G:A	4.02935e-06	-1.58224	-0.743447
233036589	chr2:233036589:G:A	1.30538e-05	-1.16939e-10	-1.15021
233036796	chr2:233036796:C:T	1.69143e-05	-1.16939e-10	-0.891129
233037639	chr2:233037639:G:A	1.34478e-05	-1.16939e-10	-1.12048
233038754	chr2:233038754:C:T	1.60993e-05	-1.16939e-10	-0.940513
233038879	chr2:233038879:T:G	1.37119e-05	-1.16939e-10	-1.10103
233039549	chr2:233039549:C:T	4.06062e-05	1.07465	-1.09001
233039752	chr2:233039752:A:G	1.32003e-05	-1.16939e-10	-1.13905
233040292	chr2:233040292:C:T	9.65941e-06	-0.46045	-0.990905
233040627	chr2:233040627:A:G	5.24478e-05	0.240531	-2.2556e-10
233040692	chr2:233040692:G:T	2.80015e-06	-1.53903	-1.15058
233040778	chr2:233040778:G:C	1.3055e-05	-1.16939e-10	-1.15011
233040780	chr2:233040780:T:C	9.95831e-06	-0.659412	-0.761469
233040781	chr2:233040781:T:C	1.40054e-05	-1.16939e-10	-1.07985
233041094	chr2:233041094:T:C	5.3928e-06	-0.892543	-1.14168
233041296	chr2:233041296:G:A	3.87765e-05	1.04776	-1.10924
233041546	chr2:233041546:G:A	1.93354e-05	-1.16939e-10	-0.757351
233041617	chr2:233041617:C:G	3.58293e-05	-1.16939e-10	-0.140522
233041641	chr2:233041641:G:A	8.91342e-06	-1.22279	-0.308938
233041722	chr2:233041722:G:A	3.64862e-05	-1.16939e-10	-0.122354
233041890	chr2:233041890:A:G	1.7846e-05	-1.16939e-10	-0.837511
233042797	chr2:233042797:G:A	2.17369e-05	-1.16939e-10	-0.640277
233042848	chr2:233042848:T:A	1.79017e-05	-1.16939e-10	-0.83439
233043047	chr2:233043047:G:A	1.22781e-05	-0.401716	-0.809754
233043440	chr2:233043440:C:T	1.54857e-05	-1.16939e-10	-0.979371
233043614	chr2:233043614:G:A	2.84517e-06	-1.58719	-1.08648
233043860	chr2:233043860:C:T	3.83845e-05	-1.16939e-10	-0.0716334
233044027	chr2:233044027:G:C	3.15501e-05	-1.16939e-10	-0.267713
233044097	chr2:233044097:A:G	1.41321e-05	-1.16939e-10	-1.07084
233044603	chr2:233044603:G:T	8.43108e-06	-1.58736	-2.2556e-10
233044838	chr2:233044838:T:C	3.78562e-06	-1.48195	-0.906126
233045117	chr2:233045117:G:A	1.39577e-05	-1.16939e-10	-1.08326
233045161	chr2:233045161:G:C	8.06879e-05	-1.16939e-10	0.671301
233045407	chr2:233045407:C:T	2.35737e-05	-1.16939e-10	-0.559157
233045408	chr2:233045408:A:G	7.6058e-06	-1.4624	-0.22798
233045823	chr2:233045823:C:T	0.00042913	-1.16939e-10	2.34247
233046265	chr2:233046265:G:T	2.03517e-05	-1.16939e-10	-0.706126
233046313	chr2:233046313:G:A	2.00561e-05	-1.16939e-10	-0.720755
233046368	chr2:233046368:C:G	0.000383843	-1.16939e-10	2.23095
233046389	chr2:233046389:C:A	2.84127e-06	-1.58418	-1.09086
233046706	chr2:233046706:T:G	1.3788e-05	-1.16939e-10	-1.09549
233046830	chr2:233046830:T:C	8.14264e-06	-1.44395	-0.17822
233046832	chr2:233046832:A:G	8.54261e-06	-1.41431	-0.159916
233047024	chr2:233047024:T:C	2.65841e-05	-1.16939e-10	-0.438975
233047097	chr2:233047097:A:G	4.32154e-05	-1.16939e-10	0.0469083
233047122	chr2:233047122:C:T	1.46526e-05	-1.16939e-10	-1.03467
233047400	chr2:233047400:G:A	2.21234e-05	-0.622652	-2.2556e-10
233047689	chr2:233047689:C:T	1.56706e-05	-1.16939e-10	-0.9675
233047912	chr2:233047912:G:A	1.85956e-05	-1.16939e-10	-0.796361
233048045	chr2:233048045:C:T	7.93082e-06	-1.4873	-0.161231
233048187	chr2:233048187:A:G	8.03439e-06	-1.59022	-0.045334
233048258	chr2:233048258:G:A	1.16453e-05	-0.746595	-0.517792
233048645	chr2:233048645:G:A	2.73276e-06	-1.59065	-1.12333
233048993	chr2:233048993:C:T	1.39719e-05	-1.16939e-10	-1.08224
233049237	chr2:233049237:C:T	2.98619e-06	-1.54079	-1.0845
233049859	chr2:233049859:G:A	3.52142e-06	-1.49561	-0.964811
233050334	chr2:233050334:G:A	4.33745e-05	-1.16939e-10	0.0505836
233050353	chr2:233050353:A:C	1.32485e-05	-1.16939e-10	-1.1354
233050421	chr2:233050421:G:A	3.53308e-06	-1.47627	-0.980846
233050676	chr2:233050676:G:A	1.30533e-05	-1.16939e-10	-1.15025
233050825	chr2:233050825:C:T	3.59596e-06	-1.46918	-0.970302
233050933	chr2:233050933:A:G	5.22278e-06	-1.37404	-0.692221
233051083	chr2:233051083:C:T	4.18441e-06	-1.44897	-0.838948
233051181	chr2:233051181:G:A	3.91793e-06	-1.43095	-0.922779
233051766	chr2:233051766:G:A	1.06448e-05	-0.48115	-0.873067
233052255	chr2:233052255:A:C	3.03778e-06	-1.45709	-1.15108
233052342	chr2:233052342:C:T	3.94972e-05	-0.0430583	-2.2556e-10
233052453	chr2:233052453:G:A	1.50361e-05	-1.16939e-10	-1.00883
233052570	chr2:233052570:C:T	1.15607e-05	-1.27167	-2.2556e-10
233053005	chr2:233053005:G:A	1.66783e-05	-1.16939e-10	-0.90518
233053107	chr2:233053107:AAACCCTT:A	2.36139e-05	-1.16939e-10	-0.557453
233054375	chr2:233054375:A:G	1.32535e-05	-1.16939e-10	-1.13502
233054760	chr2:233054760:G:A	1.34014e-05	-1.16939e-10	-1.12393
233054771	chr2:233054771:A:T	2.91392e-06	-1.5284	-1.12139
233055089	chr2:233055089:C:T	1.51277e-05	-1.16939e-10	-1.00276
233055570	chr2:233055570:A:G	1.31941e-05	-1.16939e-10	-1.13952
233055803	chr2:233055803:AATAG:A	1.63889e-05	-0.922681	-2.2556e-10
233056108	chr2:233056108:G:A	1.31531e-05	-1.16939e-10	-1.14263
233056734	chr2:233056734:T:C	7.98449e-05	-1.16939e-10	0.660798
233057449	chr2:233057449:T:C	2.91145e-06	-1.53451	-1.11612
233057947	chr2:233057947:A:G	5.48632e-06	-0.868035	-1.149
233058100	chr2:233058100:G:A	2.76889e-06	-1.59054	-1.1103
233058863	chr2:233058863:A:G	2.9397e-06	-1.49542	-1.14556
233059299	chr2:233059299:A:G	6.72289e-06	-0.708502	-1.10527
233059598	chr2:233059598:G:A	2.89954e-05	-1.16939e-10	-0.352153
233059871	chr2:233059871:A:G	3.5695e-06	-1.53749	-0.909377
233060213	chr2:233060213:C:T	2.85885e-06	-1.54332	-1.12555
233060456	chr2:233060456:G:A	9.57121e-06	-1.57931	0.118778
233060598	chr2:233060598:C:T	1.31914e-05	-1.16939e-10	-1.13972
233060685	chr2:233060685:G:C	1.75592e-05	-1.16939e-10	-0.853709
233060781	chr2:233060781:A:G	5.60728e-05	1.39681	-1.08945
233061401	chr2:233061401:G:A	1.36301e-05	-1.16939e-10	-1.10701
233061411	chr2:233061411:T:C	1.55626e-05	-1.16939e-10	-0.974414
233061472	chr2:233061472:G:A	5.02133e-06	-1.40374	-0.701852
233061491	chr2:233061491:G:A	4.52957e-06	-1.53395	-0.674707
233061546	chr2:233061546:C:T	1.86977e-05	-1.16939e-10	-0.790889
233061564	chr2:233061564:T:C	5.14897e-06	-1.46542	-0.615068
233061751	chr2:233061751:G:T	1.42568e-05	-1.16939e-10	-1.06205
233061847	chr2:233061847:C:T	1.51052e-05	-1.16939e-10	-1.00425
233062329	chr2:233062329:C:T	1.64541e-05	-1.16939e-10	-0.918716
233062732	chr2:233062732:C:T	1.48981e-05	-1.16939e-10	-1.01805
233062918	chr2:233062918:T:C	8.9361e-06	-1.52919	-2.2556e-10
233063384	chr2:233063384:C:T	2.80064e-05	-1.16939e-10	-0.386856
233063908	chr2:233063908:A:G	1.30645e-05	-1.16939e-10	-1.14939
233064066	chr2:233064066:T:C	3.77562e-06	-1.23926	-1.15147
233064573	chr2:233064573:T:C	3.39048e-06	-1.49221	-1.00611
233064741	chr2:233064741:AGAGG:A	2.11883e-05	-1.16939e-10	-0.665839
233064768	chr2:233064768:A:C	9.78245e-05	0.863887	-2.2556e-10
233064800	chr2:233064800:T:C	3.10087e-06	-1.43805	-1.14955
233064835	chr2:233064835:G:A	4.06257e-06	-1.41393	-0.903537
233064852	chr2:233064852:T:G	1.34003e-05	-1.16939e-10	-1.12401
233064970	chr2:233064970:C:T	5.63277e-05	-1.16939e-10	0.311899
233065088	chr2:233065088:G:A	1.36047e-05	-1.16939e-10	-1.10888
233065265	chr2:233065265:G:A	2.84759e-06	-1.56293	-1.10989
233065428	chr2:233065428:C:T	1.54885e-05	-1.16939e-10	-0.979189
233065558	chr2:233065558:A:G	2.93198e-05	-1.16939e-10	-0.341025
233065867	chr2:233065867:A:G	2.83855e-06	-1.56861	-1.10738
233065952	chr2:233065952:A:T	0.000103331	0.918645	-2.2556e-10
233066203	chr2:233066203:C:T	3.83373e-06	-1.50904	-0.86641
233066751	chr2:233066751:C:T	6.67067e-06	-1.3167	-0.504865
233066852	chr2:233066852:C:T	3.43816e-06	-1.58959	-0.894761
233066867	chr2:233066867:T:C	6.33736e-06	-1.35433	-0.518499
233066892	chr2:233066892:C:T	6.19027e-06	-1.35772	-0.538589
233066929	chr2:233066929:C:T	1.30549e-05	-1.16939e-10	-1.15012
233066931	chr2:233066931:T:C	6.16148e-06	-1.36323	-0.537745
233066936	chr2:233066936:C:T	9.15206e-06	-0.446658	-1.05865
233066962	chr2:233066962:G:A	2.76919e-06	-1.58725	-1.11349
233066996	chr2:233066996:C:T	1.02538e-05	-0.324292	-1.06735
233067057	chr2:233067057:C:T	3.14118e-05	-1.16939e-10	-0.272105
233067058	chr2:233067058:G:A	1.72196e-05	-1.16939e-10	-0.873242
233067111	chr2:233067111:A:G	6.12071e-06	-1.35698	-0.550629
233067376	chr2:233067376:C:T	5.95192e-06	-1.36	-0.575571
233067380	chr2:233067380:T:C	5.97847e-06	-1.36029	-0.570832
233067409	chr2:233067409:T:C	1.36593e-05	-1.16939e-10	-1.10486
233067548	chr2:233067548:G:C	4.65515e-05	-1.16939e-10	0.12127
233067650	chr2:233067650:T:C	5.92727e-06	-1.36655	-0.573173
233067740	chr2:233067740:G:A	5.9315e-06	-1.36622	-0.57279
233067779	chr2:233067779:C:T	5.89519e-06	-1.36669	-0.578459
233067794	chr2:233067794:G:A	1.88837e-05	-1.16939e-10	-0.780987
233067853	chr2:233067853:T:C	5.99072e-06	-1.36592	-0.563154
233067904	chr2:233067904:A:G	5.94408e-06	-1.36592	-0.570971
233067911	chr2:233067911:C:T	5.83553e-06	-0.835544	-1.11978
233067948	chr2:233067948:T:G	6.09383e-06	-1.34673	-0.565279
233068093	chr2:233068093:A:C	5.65425e-06	-0.879514	-1.10737
233068155	chr2:233068155:T:C	5.6084e-06	-1.36545	-0.629577
233068193	chr2:233068193:C:G	5.66205e-06	-0.881384	-1.10412
233068242	chr2:233068242:A:G	5.92286e-06	-1.39334	-0.547133
233068367	chr2:233068367:A:G	5.79999e-06	-1.35599	-0.605446
233068412	chr2:233068412:G:A	2.79069e-06	-1.59031	-1.10269
233068709	chr2:233068709:A:G	5.87973e-06	-0.838951	-1.10883
233068717	chr2:233068717:G:A	7.34294e-06	-1.57004	-0.155505
233068755	chr2:233068755:T:C	5.48647e-06	-1.4034	-0.613607
233068864	chr2:233068864:G:A	1.38577e-05	-1.16939e-10	-1.09044
233068979	chr2:233068979:G:A	5.21577e-06	-1.41414	-0.65346
233068991	chr2:233068991:AG:A	7.62555e-06	-1.34168	-0.346106
233069095	chr2:233069095:C:T	8.41749e-06	-1.13651	-0.452466
233069100	chr2:233069100:G:A	1.49949e-05	-1.16939e-10	-1.01158
233069136	chr2:233069136:G:A	4.57823e-06	-1.48231	-0.715664
233069256	chr2:233069256:C:T	6.23642e-05	-1.16939e-10	0.413703
233069298	chr2:233069298:G:A	1.40745e-05	-1.16939e-10	-1.07492
233069888	chr2:233069888:G:A	2.39338e-05	-0.788616	0.244619
233070106	chr2:233070106:A:G	5.02294e-06	-1.10178	-1.00349
233070118	chr2:233070118:T:C	3.30201e-05	-1.16939e-10	-0.222173
233070139	chr2:233070139:C:T	1.7644e-05	-1.16939e-10	-0.848893
233070289	chr2:233070289:T:C	5.01102e-06	-1.11627	-0.99138
233070456	chr2:233070456:TTC:T	5.25983e-06	-1.34469	-0.714497
233070466	chr2:233070466:T:A	4.88874e-06	-0.984768	-1.14759
233070472	chr2:233070472:T:A	4.74691e-06	-1.01181	-1.14999
233070480	chr2:233070480:A:G	5.01521e-06	-0.955385	-1.15143
233070669	chr2:233070669:C:T	1.75106e-05	-1.16939e-10	-0.856483
233070781	chr2:233070781:C:T	5.25501e-06	-1.41477	-0.645337
233070799	chr2:233070799:C:G	1.80393e-05	-1.16939e-10	-0.826737
233070906	chr2:233070906:T:C	3.03496e-06	-1.45942	-1.14967
233071115	chr2:233071115:G:A	0.000107049	-0.849221	1.80322
233071515	chr2:233071515:A:G	5.59988e-06	-1.36327	-0.633274
233072957	chr2:233072957:G:A	1.7061e-05	-1.16939e-10	-0.882492
233073186	chr2:233073186:G:A	2.9609e-06	-1.54007	-1.09373
233073360	chr2:233073360:C:T	1.36102e-05	-1.16939e-10	-1.10847
233073377	chr2:233073377:C:T	4.19316e-05	-1.16939e-10	0.0167526
233073966	chr2:233073966:C:T	5.40828e-06	-1.50276	-0.528598
233074069	chr2:233074069:A:C	5.58029e-06	-1.22701	-0.773039
233074283	chr2:233074283:C:T	3.4632e-06	-1.35316	-1.12394
233074543	chr2:233074543:C:T	2.39342e-05	-1.16939e-10	-0.543978
233074633	chr2:233074633:G:T	4.83379e-06	-1.04614	-1.09751
233074905	chr2:233074905:T:C	3.03431e-06	-1.48999	-1.11931
233075036	chr2:233075036:GGGTTGACCT:G	4.29719e-05	-1.16939e-10	0.0412576
233075308	chr2:233075308:G:A	1.39071e-05	-1.16939e-10	-1.08689
233075315	chr2:233075315:C:T	3.72284e-06	-1.53151	-0.873289
233075323	chr2:233075323:A:G	1.30906e-05	-1.16939e-10	-1.1474
233075569	chr2:233075569:T:A	1.3763e-05	-1.16939e-10	-1.09731
233075619	chr2:233075619:A:G	3.45508e-06	-1.34912	-1.13032
233076241	chr2:233076241:A:T	9.959e-06	-1.42081	-2.2556e-10
233076310	chr2:233076310:G:A	2.30863e-05	-0.580049	-2.2556e-10
233076570	chr2:233076570:T:C	1.37087e-05	-1.16939e-10	-1.10126
233076678	chr2:233076678:A:G	2.75434e-06	-1.57154	-1.13457
233077426	chr2:233077426:C:T	5.73648e-06	-0.933406	-1.03904
233077989	chr2:233077989:G:A	9.42642e-06	-1.258	-0.217772
233078023	chr2:233078023:T:C	7.26741e-06	-0.840838	-0.89505
233078320	chr2:233078320:G:A	9.45028e-06	-1.47324	-2.2556e-10
233078469	chr2:233078469:G:A	1.31594e-05	-1.16939e-10	-1.14215
233078501	chr2:233078501:G:A	1.81564e-05	-1.16939e-10	-0.820268
233078637	chr2:233078637:G:A	2.9195e-06	-1.59041	-1.05746
233078772	chr2:233078772:T:G	1.34063e-05	-1.16939e-10	-1.12356
233078858	chr2:233078858:T:G	1.34309e-05	-1.16939e-10	-1.12173
233078998	chr2:233078998:G:C	3.25248e-06	-1.39606	-1.14381
233079151	chr2:233079151:A:G	1.30452e-05	-1.16939e-10	-1.15087
233079600	chr2:233079600:C:T	7.71557e-06	-1.21334	-0.462706
233079758	chr2:233079758:G:A	3.25448e-06	-1.58908	-0.950177
233079775	chr2:233079775:T:C	1.31177e-05	-1.16939e-10	-1.14533
233079860	chr2:233079860:G:A	8.87873e-06	-1.53563	-2.2556e-10
233079966	chr2:233079966:G:A	3.68283e-06	-1.56344	-0.852162
233080277	chr2:233080277:G:A	1.87757e-05	-0.786725	-2.2556e-10
233080610	chr2:233080610:T:G	1.03372e-05	-1.00697	-0.376567
233080611	chr2:233080611:T:C	1.94567e-05	-1.3634	0.612302
233080834	chr2:233080834:T:C	3.52524e-06	-1.58926	-0.870077
233080855	chr2:233080855:C:T	5.61252e-06	-1.35448	-0.639805
233080905	chr2:233080905:C:T	5.74683e-06	-1.29936	-0.671277
233080999	chr2:233080999:C:T	1.94263e-05	-1.16939e-10	-0.752659
233081618	chr2:233081618:A:G	5.60008e-05	-1.16939e-10	0.306078
233081790	chr2:233081790:A:G	4.49779e-06	-1.47798	-0.737726
233082174	chr2:233082174:C:T	1.31922e-05	-1.16939e-10	-1.13966
233082226	chr2:233082226:T:A	1.64485e-05	-0.713894	-0.205163
233082227	chr2:233082227:C:T	1.60013e-05	-0.715073	-0.231548
233082866	chr2:233082866:T:C	1.32945e-05	-1.16939e-10	-1.13194
233083424	chr2:233083424:T:C	2.73451e-05	-1.16939e-10	-0.410753
233084107	chr2:233084107:T:G	2.81515e-06	-1.54175	-1.14253
233084438	chr2:233084438:T:G	1.56236e-05	-1.16939e-10	-0.970508
233084545	chr2:233084545:G:A	7.3073e-06	-1.35932	-0.371095
233085243	chr2:233085243:G:A	4.71979e-06	-1.3756	-0.791928
233085263	chr2:233085263:G:A	1.04752e-05	-1.37028	-2.2556e-10
233085555	chr2:233085555:C:A	3.8447e-06	-1.2824	-1.09019
233086022	chr2:233086022:G:A	9.1995e-06	-1.31905	-0.181093
233086667	chr2:233086667:T:TG	3.2511e-06	-1.39052	-1.14978
233087332	chr2:233087332:TA:T	1.77919e-05	-1.16939e-10	-0.840544
233087413	chr2:233087413:G:A	0.000165978	-1.16939e-10	1.39256
233087888	chr2:233087888:C:G	1.99188e-05	-1.16939e-10	-0.727624
233088435	chr2:233088435:T:C	1.04097e-05	-1.37655	-2.2556e-10
233088734	chr2:233088734:G:A	1.31593e-05	-1.16939e-10	-1.14216
233088746	chr2:233088746:C:T	2.93237e-06	-1.50355	-1.13993
233088877	chr2:233088877:G:A	1.73235e-05	-1.16939e-10	-0.867227
233089200	chr2:233089200:G:A	2.30743e-05	-1.16939e-10	-0.580569
233089230	chr2:233089230:G:A	4.60325e-06	-1.15316	-1.03936
233089640	chr2:233089640:T:G	1.80948e-05	-1.16939e-10	-0.823663
233089672	chr2:233089672:C:T	9.67315e-06	-1.44993	-2.2556e-10
233089727	chr2:233089727:G:A	1.9359e-05	-1.16939e-10	-0.756133
233090036	chr2:233090036:G:A	5.0003e-05	-1.16939e-10	0.192795
233090259	chr2:233090259:T:A	1.40448e-05	-1.01948	-0.0575591
233090953	chr2:233090953:C:T	1.75126e-05	-1.16939e-10	-0.856367
233091013	chr2:233091013:T:C	2.84293e-06	-1.53611	-1.13834
233091148	chr2:233091148:C:T	3.01278e-06	-1.46504	-1.15138
233091708	chr2:233091708:C:T	1.03883e-05	-1.14892	-0.229688
233091714	chr2:233091714:A:G	1.18138e-05	-1.48725	0.237227
233092306	chr2:233092306:C:G	5.93161e-05	-1.16939e-10	0.363592
233092333	chr2:233092333:G:A	2.2779e-05	-0.593448	-2.2556e-10
233092412	chr2:233092412:A:G	3.01573e-05	-1.16939e-10	-0.312861
233092543	chr2:233092543:A:T	3.188e-06	-1.54809	-1.01181
233092575	chr2:233092575:A:G	2.36573e-05	-1.16939e-10	-0.555617
233092754	chr2:233092754:A:G	1.19349e-05	-0.957489	-0.282332
233092846	chr2:233092846:G:A	1.4258e-05	-1.16939e-10	-1.06197
233093117	chr2:233093117:T:C	6.04672e-06	-1.56589	-0.353885
233093550	chr2:233093550:GT:G	4.03947e-06	-1.18354	-1.13963
233093980	chr2:233093980:C:G	4.53615e-06	-1.12985	-1.07736
233094092	chr2:233094092:CCCT:C	2.14757e-05	-1.16939e-10	-0.652368
233094093	chr2:233094093:CCT:C	1.93729e-05	-1.16939e-10	-0.755415
233094200	chr2:233094200:T:C	2.71145e-05	-1.16939e-10	-0.419221
233094318	chr2:233094318:G:A	2.50139e-05	-1.16939e-10	-0.499858
233094342	chr2:233094342:G:A	3.2134e-05	-1.16939e-10	-0.249374
233094561	chr2:233094561:G:A	2.69917e-06	-1.57651	-1.14983
233094674	chr2:233094674:A:G	2.67672e-06	-1.58974	-1.14495
233094729	chr2:233094729:G:A	2.67087e-06	-1.59034	-1.14654
233094819	chr2:233094819:A:G	2.95841e-05	-1.16939e-10	-0.33205
233094895	chr2:233094895:G:A	2.66775e-06	-1.58797	-1.15008
233095060	chr2:233095060:G:A	9.0422e-06	-1.51739	-2.2556e-10
233095296	chr2:233095296:A:G	2.66084e-06	-1.58919	-1.15145
233095561	chr2:233095561:C:T	1.51727e-05	-1.16939e-10	-0.999788
233095578	chr2:233095578:C:T	1.34139e-05	-1.16939e-10	-1.123
233095882	chr2:233095882:A:T	2.66125e-06	-1.58936	-1.15113
233096230	chr2:233096230:C:T	1.15855e-05	-0.992482	-0.277051
233096309	chr2:233096309:A:G	1.34675e-05	-1.16939e-10	-1.11901
233096450	chr2:233096450:G:A	4.15008e-06	-1.18724	-1.10892
233096638	chr2:233096638:C:T	2.66058e-06	-1.59058	-1.15017
233096720	chr2:233096720:C:T	3.89692e-06	-1.44817	-0.910935
233096765	chr2:233096765:C:T	2.6648e-06	-1.59033	-1.14883
233096810	chr2:233096810:T:C	1.32006e-05	-1.16939e-10	-1.13903
233096880	chr2:233096880:T:C	3.37053e-05	-0.201633	-2.2556e-10
233097188	chr2:233097188:G:C	1.3485e-05	-1.16939e-10	-1.11771
233097238	chr2:233097238:G:A	2.66249e-06	-1.58865	-1.15138
233097336	chr2:233097336:T:A	2.67093e-06	-1.58542	-1.15144
233097379	chr2:233097379:A:G	2.67147e-06	-1.58565	-1.15101
233097549	chr2:233097549:T:G	2.12078e-05	-1.16939e-10	-0.664917
233097805	chr2:233097805:G:A	2.67655e-06	-1.58366	-1.1511
233097841	chr2:233097841:G:A	3.92266e-06	-1.58991	-0.762608
233098164	chr2:233098164:A:G	2.68986e-06	-1.58101	-1.14879
233098182	chr2:233098182:T:C	2.71103e-06	-1.58052	-1.14144
233098267	chr2:233098267:A:G	2.66561e-06	-1.59042	-1.14843
233098297	chr2:233098297:G:A	2.83628e-05	-1.16939e-10	-0.374211
233098330	chr2:233098330:A:G	2.68829e-06	-1.58306	-1.14732
233098381	chr2:233098381:T:C	2.70043e-06	-1.57929	-1.14659
233098392	chr2:233098392:C:T	2.67971e-06	-1.58472	-1.14886
233098476	chr2:233098476:C:T	2.81898e-05	-1.16939e-10	-0.380327
233098502	chr2:233098502:C:T	2.66418e-06	-1.58955	-1.14985
233098540	chr2:233098540:A:C	2.69951e-06	-1.58547	-1.14075
233098699	chr2:233098699:C:T	1.2273e-05	-1.21189	-2.2556e-10
233098727	chr2:233098727:C:G	1.8746e-05	-0.821061	0.0327519
233099082	chr2:233099082:T:C	7.01741e-06	-1.48177	-0.289127
233099091	chr2:233099091:T:C	7.20797e-06	-1.43175	-0.312349
233099170	chr2:233099170:C:T	1.34801e-05	-1.16939e-10	-1.11807
233099463	chr2:233099463:C:T	2.66603e-05	-1.16939e-10	-0.436114
233099579	chr2:233099579:A:G	1.43742e-05	-1.16939e-10	-1.05386
233099622	chr2:233099622:A:T	3.36433e-05	-1.16939e-10	-0.203475
233099900	chr2:233099900:T:C	4.56421e-06	-1.06038	-1.14066
233099922	chr2:233099922:G:A	8.94011e-06	-1.49292	-0.0358224
233100275	chr2:233100275:A:G	5.98238e-06	-1.21363	-0.716839
233100399	chr2:233100399:G:A	1.30724e-05	-1.16939e-10	-1.14878
233100634	chr2:233100634:A:C	1.81468e-05	-1.16939e-10	-0.820795
233100950	chr2:233100950:CTCACTGAACGGTAATCCCCTCCGTGTGCCCCCAACGAGTCAT:C	1.45577e-05	-0.903153	-0.138014
233101223	chr2:233101223:C:T	8.71839e-06	-1.55385	-2.2556e-10
233101488	chr2:233101488:C:T	1.10634e-05	-0.664259	-0.65139
233101676	chr2:233101676:ATAT:A	1.09777e-05	-0.622426	-0.700998
233101815	chr2:233101815:A:AT	3.40113e-06	-1.34622	-1.14896
233102012	chr2:233102012:T:C	6.07174e-06	-0.930264	-0.985379
233102140	chr2:233102140:C:T	1.16157e-05	-0.655758	-0.611177
233102314	chr2:233102314:G:T	1.47804e-05	-1.16939e-10	-1.02598
233102620	chr2:233102620:G:A	8.75892e-06	-0.665044	-0.884171
233102657	chr2:233102657:G:C	1.36869e-05	-0.348433	-0.754416
233102695	chr2:233102695:A:G	7.92321e-05	0.651415	0.00167718
233102702	chr2:233102702:T:TAGCTGGAC	8.74855e-05	0.730543	0.0216416
233102718	chr2:233102718:C:T	8.95585e-05	0.791094	-0.0154909
233103059	chr2:233103059:A:C	1.60527e-05	-1.16939e-10	-0.943411
233103223	chr2:233103223:T:A	8.67439e-05	0.891009	-0.147338
233103243	chr2:233103243:A:G	1.19137e-05	-1.2416	-2.2556e-10
233103320	chr2:233103320:G:A	0.000500473	1.12041	1.37585
233103443	chr2:233103443:C:T	3.36006e-06	-1.35586	-1.15147
233103530	chr2:233103530:C:T	1.33164e-05	-0.360926	-0.769364
233103653	chr2:233103653:C:T	8.72288e-06	-1.55334	-2.2556e-10
233104106	chr2:233104106:G:T	8.9895e-06	-1.52323	-2.2556e-10
233104163	chr2:233104163:A:AC	0.000927128	1.11777	1.99503
233104671	chr2:233104671:C:A	4.87267e-06	-1.49233	-0.643311
233104733	chr2:233104733:G:A	1.88478e-05	0.0496207	-0.832515
233104981	chr2:233104981:C:T	8.777e-06	-1.54715	-2.2556e-10
233105106	chr2:233105106:T:G	1.67784e-05	-1.16939e-10	-0.899196
233105179	chr2:233105179:A:G	3.10732e-06	-1.43416	-1.15137
233105252	chr2:233105252:G:A	1.86033e-05	-1.16939e-10	-0.795947
233105253	chr2:233105253:C:T	1.54091e-05	-1.16939e-10	-0.984328
233105789	chr2:233105789:A:G	5.27435e-06	-1.07902	-0.977416
233106024	chr2:233106024:T:C	1.51578e-05	-1.16939e-10	-1.00077
233106078	chr2:233106078:T:C	1.55861e-05	-1.16939e-10	-0.972907
233106107	chr2:233106107:G:A	7.24373e-05	0.267075	0.296358
233106130	chr2:233106130:C:G	1.32912e-05	-1.16939e-10	-1.13219
233106388	chr2:233106388:G:A	1.31312e-05	-1.16939e-10	-1.14429
233106754	chr2:233106754:C:T	1.62887e-05	-1.16939e-10	-0.928816
233107029	chr2:233107029:A:G	6.62348e-05	0.473918	-2.2556e-10
233107094	chr2:233107094:G:A	0.00016331	0.519878	0.856481
233107381	chr2:233107381:C:T	1.32812e-05	-1.16939e-10	-1.13294
233107763	chr2:233107763:G:A	1.31268e-05	-1.16939e-10	-1.14463
233107884	chr2:233107884:T:C	1.55967e-05	-1.16939e-10	-0.972228
233107896	chr2:233107896:C:G	1.41599e-05	-1.16939e-10	-1.06888
233108013	chr2:233108013:C:T	0.00013265	0.256076	0.912348
233108035	chr2:233108035:C:T	1.43789e-05	-1.16939e-10	-1.05353
233108251	chr2:233108251:A:C	1.3222e-05	-1.16939e-10	-1.1374
233108454	chr2:233108454:G:A	1.64168e-05	-1.16939e-10	-0.920982
233108486	chr2:233108486:T:C	2.71777e-05	0.566946	-0.983837
233108564	chr2:233108564:C:T	1.50253e-05	-1.16939e-10	-1.00955
233108724	chr2:233108724:A:G	1.32183e-05	-1.16939e-10	-1.13768
233108750	chr2:233108750:G:A	1.33476e-05	-1.16939e-10	-1.12795
233108816	chr2:233108816:A:C	1.32261e-05	-1.16939e-10	-1.1371
233108820	chr2:233108820:C:T	1.33491e-05	-1.16939e-10	-1.12784
233109047	chr2:233109047:G:GA	3.47362e-06	-1.49627	-0.97782
233109181	chr2:233109181:A:G	3.10318e-05	0.252544	-0.536819
233109188	chr2:233109188:G:C	6.40069e-06	-0.921183	-0.9417
233109346	chr2:233109346:G:C	1.3217e-05	-1.16939e-10	-1.13778
233109369	chr2:233109369:C:T	1.62391e-05	-1.16939e-10	-0.931868
233109371	chr2:233109371:T:C	1.3248e-05	-1.16939e-10	-1.13544
233109381	chr2:233109381:T:C	1.32218e-05	-1.16939e-10	-1.13742
233109431	chr2:233109431:G:A	1.32261e-05	-1.16939e-10	-1.1371
233109601	chr2:233109601:T:C	1.3142e-05	-1.16939e-10	-1.14348
233109648	chr2:233109648:G:A	1.3236e-05	-1.16939e-10	-1.13635
233109773	chr2:233109773:A:G	1.3092e-05	-1.16939e-10	-1.14729
233109866	chr2:233109866:A:G	1.31881e-05	-1.16939e-10	-1.13997
233109885	chr2:233109885:A:G	1.31782e-05	-1.16939e-10	-1.14072
233110371	chr2:233110371:T:A	9.31979e-05	0.815437	-2.2556e-10
233110659	chr2:233110659:C:T	1.33391e-05	-1.16939e-10	-1.12859
233110839	chr2:233110839:T:C	3.78457e-05	0.801327	-0.887098
233110911	chr2:233110911:C:T	1.98067e-05	-1.16939e-10	-0.733267
233110932	chr2:233110932:A:AAC	0.000113496	1.01248	-2.2556e-10
233110938	chr2:233110938:AAC:A	2.34693e-05	-0.563594	-2.2556e-10
233110939	chr2:233110939:AC:A	5.67388e-05	0.31917	-2.2556e-10
233110962	chr2:233110962:C:T	1.31473e-05	-1.16939e-10	-1.14307
233111013	chr2:233111013:C:T	1.30376e-05	-1.16939e-10	-1.15145
233111513	chr2:233111513:A:G	2.43475e-05	-1.16939e-10	-0.52686
233111801	chr2:233111801:C:T	5.66506e-06	-1.41691	-0.568058
233111873	chr2:233111873:C:A	3.75495e-06	-1.54448	-0.851733
233111883	chr2:233111883:A:C	2.71745e-06	-1.57301	-1.14659
233111913	chr2:233111913:T:A	2.75776e-06	-1.58895	-1.11592
233112081	chr2:233112081:A:G	1.30969e-05	-1.16939e-10	-1.14691
233112135	chr2:233112135:A:G	1.31998e-05	-1.16939e-10	-1.13909
233112254	chr2:233112254:C:T	9.28754e-06	-1.49062	-2.2556e-10
233112697	chr2:233112697:C:A	3.73808e-06	-1.26002	-1.1407
233112813	chr2:233112813:A:G	2.39668e-05	-1.16939e-10	-0.542619
233112815	chr2:233112815:G:A	2.88039e-06	-1.5585	-1.10286
233112910	chr2:233112910:G:A	1.39407e-05	-1.16939e-10	-1.08447
233112984	chr2:233112984:C:G	1.52956e-05	-1.16939e-10	-0.991724
233113215	chr2:233113215:C:G	9.20223e-06	-1.49984	-2.2556e-10
233113289	chr2:233113289:C:G	8.75873e-06	-1.54924	-2.2556e-10
233113515	chr2:233113515:C:T	3.3854e-06	-1.56805	-0.931769
233113678	chr2:233113678:T:C	4.31788e-06	-1.56752	-0.689001
233113683	chr2:233113683:C:T	3.23076e-06	-1.57447	-0.972104
233113816	chr2:233113816:A:G	4.35315e-06	-1.54957	-0.698821
233114025	chr2:233114025:T:C	4.04243e-06	-1.20174	-1.1207
233114036	chr2:233114036:A:G	3.51319e-06	-1.48325	-0.979515
233114150	chr2:233114150:T:C	1.34926e-05	-0.196532	-0.920613
233114198	chr2:233114198:G:A	0.000133604	1.37806	-0.202463
233114328	chr2:233114328:T:C	1.79394e-05	-1.16939e-10	-0.832289
233114468	chr2:233114468:A:G	6.64118e-05	1.57456	-1.09797
233114493	chr2:233114493:C:G	1.30559e-05	-1.16939e-10	-1.15005
233114525	chr2:233114525:C:T	1.32044e-05	-1.16939e-10	-1.13874
233114700	chr2:233114700:G:A	1.30653e-05	-1.16939e-10	-1.14932
233115109	chr2:233115109:C:T	2.88606e-06	-1.58985	-1.06955
233115449	chr2:233115449:G:C	3.6899e-06	-1.28527	-1.12842
233115842	chr2:233115842:C:T	2.3463e-05	0.575461	-1.13932
233116114	chr2:233116114:G:A	1.34291e-05	-1.16939e-10	-1.12186
233116527	chr2:233116527:A:G	4.73135e-06	-1.5803	-0.584779
233116529	chr2:233116529:C:T	8.44166e-06	-1.58611	-2.2556e-10
233116573	chr2:233116573:C:A	5.18252e-06	-0.923417	-1.15058
233116689	chr2:233116689:T:C	3.64362e-06	-1.48491	-0.941401
233116708	chr2:233116708:C:T	4.76424e-06	-1.14291	-1.01524
233116745	chr2:233116745:T:C	2.98196e-05	0.26476	-0.588881
233116830	chr2:233116830:C:T	3.6006e-06	-1.50307	-0.93512
233116842	chr2:233116842:A:G	1.30394e-05	-1.16939e-10	-1.15132
233117202	chr2:233117202:G:C	4.18571e-06	-1.58965	-0.697961
233117495	chr2:233117495:T:C	8.72245e-06	-1.29381	-0.259576
233117534	chr2:233117534:C:A	2.59888e-05	-1.16939e-10	-0.461624
233117897	chr2:233117897:C:T	1.42324e-05	-1.16939e-10	-1.06377
233118131	chr2:233118131:C:T	3.86801e-06	-1.58808	-0.778473
233118209	chr2:233118209:C:T	9.37438e-06	-1.48975	0.00843848
233118642	chr2:233118642:G:C	4.07934e-05	-1.16939e-10	-0.0107684
233118797	chr2:233118797:A:G	1.30677e-05	-1.16939e-10	-1.14914
233118826	chr2:233118826:C:T	9.09254e-06	-1.51183	-2.2556e-10
233118886	chr2:233118886:G:A	1.93065e-05	-1.16939e-10	-0.758846
233118896	chr2:233118896:C:T	2.21493e-05	-1.16939e-10	-0.621481
233118926	chr2:233118926:G:C	2.28005e-05	-1.16939e-10	-0.592505
233119094	chr2:233119094:G:C	1.31334e-05	-1.16939e-10	-1.14413
233119354	chr2:233119354:C:T	1.36807e-05	-1.16939e-10	-1.1033
233119593	chr2:233119593:TACTA:T	4.94818e-06	-1.54483	-0.575441
233119626	chr2:233119626:G:C	4.02082e-06	-1.54347	-0.784336
233120349	chr2:233120349:T:C	2.93955e-06	-1.48964	-1.15139
233120905	chr2:233120905:A:G	1.37548e-05	-1.16939e-10	-1.0979
233120911	chr2:233120911:AAAAAATAAAAT:A	1.58031e-05	-1.16939e-10	-0.95908
233120950	chr2:233120950:A:C	1.31616e-05	-1.16939e-10	-1.14199
233120989	chr2:233120989:G:A	8.62579e-06	-1.56453	-2.2556e-10
233121203	chr2:233121203:T:C	3.66348e-06	-1.31636	-1.10451
233121427	chr2:233121427:T:C	3.94575e-06	-1.54952	-0.797127
233121886	chr2:233121886:C:T	4.79259e-06	-1.3761	-0.776118
233122297	chr2:233122297:G:A	1.62044e-05	-1.16939e-10	-0.934005
233122302	chr2:233122302:T:TACTTTTGG	1.37068e-05	-1.16939e-10	-1.10139
233122304	chr2:233122304:C:A	1.38219e-05	-1.16939e-10	-1.09303
233122307	chr2:233122307:T:TACAA	1.37147e-05	-1.16939e-10	-1.10082
233122404	chr2:233122404:T:C	4.94619e-06	-1.44589	-0.674778
233122848	chr2:233122848:A:C	6.97427e-06	-1.46151	-0.315546
233123012	chr2:233123012:T:C	3.69511e-06	-1.58425	-0.828028
233123066	chr2:233123066:C:A	1.51184e-05	-1.16939e-10	-1.00337
233123188	chr2:233123188:G:C	5.48872e-06	-0.941655	-1.07494
233123439	chr2:233123439:G:A	1.67043e-05	-1.16939e-10	-0.90362
233123633	chr2:233123633:G:A	4.55716e-06	-1.56604	-0.636548
233123955	chr2:233123955:A:C	4.31675e-05	-1.16939e-10	0.0458005
233124460	chr2:233124460:GT:G	1.45344e-05	-1.16939e-10	-1.04277
233124465	chr2:233124465:A:C	1.45308e-05	-1.16939e-10	-1.04302
233124872	chr2:233124872:C:T	4.34071e-06	-1.23027	-1.02098
233125108	chr2:233125108:T:A	4.4491e-06	-1.30181	-0.924781
233125223	chr2:233125223:G:A	1.3203e-05	-1.16939e-10	-1.13885
233125585	chr2:233125585:G:A	1.30409e-05	-1.16939e-10	-1.1512
233125702	chr2:233125702:C:T	8.3634e-06	-1.42599	-0.169434
233125884	chr2:233125884:A:G	2.67704e-05	-0.431991	-2.2556e-10
233126172	chr2:233126172:G:A	8.46769e-06	-1.58303	-2.2556e-10
233126512	chr2:233126512:A:G	9.3247e-05	0.221752	0.594212
233126647	chr2:233126647:C:T	3.87931e-05	-0.0610464	-2.2556e-10
233126655	chr2:233126655:C:T	3.24493e-06	-1.48066	-1.06153
233126668	chr2:233126668:T:C	1.40403e-05	-1.16939e-10	-1.07736
233126715	chr2:233126715:C:G	2.16911e-05	-1.16939e-10	-0.642385
233126937	chr2:233126937:C:A	4.14836e-06	-1.45289	-0.843682
233127037	chr2:233127037:T:C	9.28137e-06	-1.49128	-2.2556e-10
233127247	chr2:233127247:C:T	2.69235e-05	-1.16939e-10	-0.426288
233127255	chr2:233127255:A:C	3.33084e-05	-1.16939e-10	-0.213479
233127368	chr2:233127368:T:G	2.95288e-06	-1.55601	-1.0805
233127516	chr2:233127516:G:A	2.73747e-06	-1.5818	-1.13046
233127523	chr2:233127523:C:CTTAG	2.62628e-05	-1.16939e-10	-0.451133
233127638	chr2:233127638:T:C	2.62628e-05	-1.16939e-10	-0.451133
233127721	chr2:233127721:G:C	1.89626e-05	0.374142	-1.15096
233127823	chr2:233127823:G:A	1.87082e-05	-1.16939e-10	-0.790327
233127855	chr2:233127855:G:A	2.3186e-05	-1.16939e-10	-0.575738
233127983	chr2:233127983:T:A	2.98355e-06	-1.5502	-1.07597
233128049	chr2:233128049:G:T	4.38906e-05	-1.16939e-10	0.0624127
233128096	chr2:233128096:T:C	1.91133e-05	-1.16939e-10	-0.768904
233128131	chr2:233128131:C:CAT	2.62628e-05	-1.16939e-10	-0.451133
233128158	chr2:233128158:T:C	2.63e-05	-1.16939e-10	-0.449719
233128163	chr2:233128163:T:G	2.62383e-05	-1.16939e-10	-0.452069
233128186	chr2:233128186:T:C	2.91287e-06	-1.50027	-1.14988
233128345	chr2:233128345:T:C	1.50791e-05	-1.16939e-10	-1.00598
233128867	chr2:233128867:C:G	4.13783e-05	-1.16939e-10	0.00346912
233128881	chr2:233128881:A:G	2.62328e-05	-1.16939e-10	-0.45228
233128928	chr2:233128928:C:G	2.7089e-06	-1.58553	-1.13721
233128944	chr2:233128944:C:G	2.63363e-05	-1.16939e-10	-0.448339
233129366	chr2:233129366:A:G	1.93147e-05	-1.16939e-10	-0.758422
233129449	chr2:233129449:T:C	1.37517e-05	-1.16939e-10	-1.09813
233129504	chr2:233129504:G:C	2.62628e-05	-1.16939e-10	-0.451133
233129768	chr2:233129768:A:C	2.63245e-05	-1.16939e-10	-0.448787
233130218	chr2:233130218:C:T	2.76361e-06	-1.57074	-1.13201
233131351	chr2:233131351:A:AC	2.42529e-05	0.362997	-0.89375
233131381	chr2:233131381:G:C	3.82637e-05	-1.16939e-10	-0.074787
233131394	chr2:233131394:C:A	1.35654e-05	-1.16939e-10	-1.11176
233131434	chr2:233131434:C:T	6.60297e-05	-1.16939e-10	0.470817
233131689	chr2:233131689:G:A	2.19778e-05	0.26984	-0.899095
233131691	chr2:233131691:C:T	2.28312e-05	0.30701	-0.898168
233131719	chr2:233131719:G:A	2.17128e-05	0.261246	-0.902633
233131742	chr2:233131742:T:C	4.92441e-06	-1.3887	-0.73638
233131927	chr2:233131927:G:A	2.38068e-05	0.311427	-0.860744
233131999	chr2:233131999:A:G	2.2463e-05	0.250638	-0.858058
233132224	chr2:233132224:G:A	2.26766e-05	0.290634	-0.888589
233132267	chr2:233132267:G:A	2.32445e-05	0.270217	-0.843437
233132273	chr2:233132273:T:A	2.27752e-05	0.267126	-0.860744
233132347	chr2:233132347:A:C	3.23193e-05	0.608282	-0.851905
233132429	chr2:233132429:T:C	2.33981e-05	0.275451	-0.842083
233132857	chr2:233132857:A:G	1.88926e-05	-1.16939e-10	-0.780517
233133189	chr2:233133189:C:T	1.22382e-05	-1.35351	0.138785
233133302	chr2:233133302:A:G	4.26479e-05	0.0532003	-0.0195105
233133398	chr2:233133398:G:T	1.21359e-05	-1.34809	0.124974
233133698	chr2:233133698:C:T	2.6159e-05	-1.16939e-10	-0.455097
233133731	chr2:233133731:A:G	1.32274e-05	-1.137	-2.2556e-10
233133771	chr2:233133771:C:A	1.48976e-05	-1.31693	0.29884
233133936	chr2:233133936:C:T	1.38968e-05	-1.32444	0.236814
233134041	chr2:233134041:C:T	1.42597e-05	-1.16939e-10	-1.06185
233134073	chr2:233134073:A:C	6.73584e-05	-1.16939e-10	0.49074
233134310	chr2:233134310:G:A	1.32639e-05	-1.16939e-10	-1.13424
233134371	chr2:233134371:A:G	1.56014e-05	-1.33318	0.361255
233134491	chr2:233134491:G:A	1.44555e-05	-1.31109	0.262876
233134520	chr2:233134520:C:G	1.42042e-05	-1.30982	0.244066
233134543	chr2:233134543:C:T	1.34511e-05	-1.30319	0.182965
233134553	chr2:233134553:G:A	1.34426e-05	-1.29384	0.172979
233134685	chr2:233134685:T:A	7.42746e-05	-1.16939e-10	0.588481
233134876	chr2:233134876:G:A	1.35106e-05	-1.31717	0.201357
233134956	chr2:233134956:T:C	8.45363e-05	-1.16939e-10	0.717892
233134970	chr2:233134970:AT:A	2.88986e-06	-1.55581	-1.10228
233134987	chr2:233134987:A:G	1.4628e-05	-1.32439	0.288044
233135389	chr2:233135389:T:C	2.42023e-05	-1.16939e-10	-0.532842
233135574	chr2:233135574:T:G	1.30853e-05	-1.29033	0.142524
233135576	chr2:233135576:T:C	1.43046e-05	-1.16939e-10	-1.05871
233135580	chr2:233135580:C:T	1.47146e-05	-1.30173	0.271282
233135794	chr2:233135794:A:C	1.48455e-05	-1.31372	0.292132
233136076	chr2:233136076:C:T	1.39521e-05	0.0677438	-1.1514
233136337	chr2:233136337:A:G	1.45519e-05	-1.29523	0.253664
233136395	chr2:233136395:C:T	1.68253e-05	-1.36421	0.467812
233136656	chr2:233136656:T:C	2.37332e-05	-1.3671	0.814689
233136837	chr2:233136837:G:A	1.61e-05	-1.35745	0.416976
233136865	chr2:233136865:T:C	1.41282e-05	-1.2959	0.224786
233137237	chr2:233137237:C:T	1.78116e-05	-1.31867	0.479231
233137315	chr2:233137315:A:C	8.06124e-06	-0.884026	-0.748194
233137476	chr2:233137476:TG:T	2.80151e-06	-1.57156	-1.11757
233137604	chr2:233137604:C:T	1.33184e-05	-1.16939e-10	-1.13014
233137657	chr2:233137657:T:C	2.89969e-06	-1.56228	-1.0924
233137702	chr2:233137702:C:T	3.02927e-06	-1.55014	-1.06082
233138094	chr2:233138094:C:G	3.05236e-06	-1.5711	-1.03227
233138103	chr2:233138103:G:A	4.35009e-06	-1.27619	-0.972901
233138127	chr2:233138127:G:A	2.42973e-05	-1.16939e-10	-0.528922
233138232	chr2:233138232:C:T	1.37255e-05	-1.16939e-10	-1.10003
233138286	chr2:233138286:C:A	2.81932e-06	-1.58499	-1.0978
233138298	chr2:233138298:T:C	1.9027e-05	-1.16939e-10	-0.773428
233138407	chr2:233138407:A:C	2.96562e-06	-1.57495	-1.05725
233138497	chr2:233138497:A:T	5.1412e-05	-1.16939e-10	0.220583
233138649	chr2:233138649:T:C	2.93757e-06	-1.56493	-1.07677
233138785	chr2:233138785:G:A	1.3061e-05	-1.16939e-10	-1.14966
233139105	chr2:233139105:A:G	1.11676e-05	-0.164025	-1.14225
233139305	chr2:233139305:T:C	5.69507e-05	-1.16939e-10	0.322898
233140163	chr2:233140163:C:G	1.33031e-05	-1.16939e-10	-1.13129
233140251	chr2:233140251:AGAG:A	1.53403e-05	-1.16939e-10	-0.988808
233140482	chr2:233140482:G:A	1.46532e-05	-1.16939e-10	-1.03463
233140891	chr2:233140891:G:A	1.31334e-05	-1.16939e-10	-1.14413
233141293	chr2:233141293:G:A	2.52757e-05	-1.16939e-10	-0.489446
233141364	chr2:233141364:T:C	3.18808e-06	-1.58803	-0.971839
233141503	chr2:233141503:G:A	3.16461e-05	-1.16939e-10	-0.264674
233141560	chr2:233141560:C:A	4.21789e-05	-1.16939e-10	0.0226321
233141881	chr2:233141881:G:A	3.87991e-06	-1.37958	-0.983894
233141900	chr2:233141900:G:A	1.30426e-05	-1.16939e-10	-1.15107
233141959	chr2:233141959:T:C	1.6965e-05	-1.16939e-10	-0.888135
233142015	chr2:233142015:G:A	5.37259e-05	-1.16939e-10	0.264606
233142175	chr2:233142175:G:A	1.7767e-05	-1.16939e-10	-0.841945
233142192	chr2:233142192:A:G	3.03819e-06	-1.46355	-1.14448
233142302	chr2:233142302:A:G	2.81411e-05	-1.16939e-10	-0.382056
233142360	chr2:233142360:A:G	1.41705e-05	-1.16939e-10	-1.06813
233143130	chr2:233143130:CAT:C	1.32081e-05	-1.16939e-10	-1.13845
233143973	chr2:233143973:GGTGGTAGTGATGGTGATGGTGGAGGTGGTCATGATTATGGTGAGAGTGGTAGGGGTGGAGATGGTGGTGGTGATGGCGATGGTGGAGGTGGTCATGATCATGGAAAATAATAGGTGTGGAGATA:G	4.94132e-06	-1.57452	-0.54714
233145061	chr2:233145061:T:C	1.31735e-05	-1.16939e-10	-1.14108
233145336	chr2:233145336:T:C	1.47014e-05	-1.16939e-10	-1.03134
233145340	chr2:233145340:C:T	8.80729e-06	-1.54371	-2.2556e-10
233145591	chr2:233145591:T:G	7.28519e-06	-1.44071	-0.292738
233145761	chr2:233145761:C:T	1.94437e-05	-1.16939e-10	-0.751763
233146253	chr2:233146253:G:A	1.34238e-05	-1.16939e-10	-1.12226
233146261	chr2:233146261:C:T	2.49851e-05	-1.16939e-10	-0.501007
233146324	chr2:233146324:C:T	2.62615e-05	-1.16939e-10	-0.451184
233146358	chr2:233146358:T:C	8.96555e-06	-1.5895	0.0636018
233146630	chr2:233146630:A:G	3.0107e-06	-1.5899	-1.02722
233146632	chr2:233146632:A:G	7.26214e-06	-1.28347	-0.453141
233146790	chr2:233146790:T:TC	1.09208e-05	-0.208379	-1.12024
233147236	chr2:233147236:A:G	1.47914e-05	-1.16939e-10	-1.02524
233147445	chr2:233147445:C:G	1.18678e-05	-0.215174	-1.03029
233147646	chr2:233147646:C:A	1.3325e-05	-1.16939e-10	-1.12965
233147776	chr2:233147776:A:G	1.18596e-05	-0.212504	-1.03364
233147799	chr2:233147799:G:A	3.73222e-05	-1.16939e-10	-0.0996997
233148065	chr2:233148065:T:A	1.34962e-05	-1.16939e-10	-1.11688
233148088	chr2:233148088:A:G	3.04979e-05	-1.16939e-10	-0.301631
233148098	chr2:233148098:C:T	5.153e-06	-1.30933	-0.770375
233148168	chr2:233148168:G:A	1.46935e-05	-1.36333	0.331446
233148247	chr2:233148247:A:G	3.10875e-05	-1.16939e-10	-0.282483
233148317	chr2:233148317:C:T	5.27661e-06	-1.28342	-0.772582
233148426	chr2:233148426:G:A	1.38698e-05	-1.16939e-10	-1.08957
233148455	chr2:233148455:C:T	1.37687e-05	-1.16939e-10	-1.09689
233148532	chr2:233148532:C:T	1.41568e-05	-1.38708	0.317982
233148968	chr2:233148968:G:A	2.7784e-06	-1.58966	-1.10776
233149156	chr2:233149156:T:C	1.34919e-05	-1.16939e-10	-1.1172
233149213	chr2:233149213:T:C	5.29519e-06	-1.28234	-0.770151
233149259	chr2:233149259:G:A	4.86018e-06	-1.30987	-0.828338
233149420	chr2:233149420:G:A	5.65405e-06	-1.27555	-0.711365
233149800	chr2:233149800:AGCAGCATCTT:A	0.000158259	-1.16939e-10	1.34494
233150446	chr2:233150446:T:C	1.35146e-05	-1.16939e-10	-1.11552
233150505	chr2:233150505:G:A	1.76243e-05	-1.16939e-10	-0.850011
233150518	chr2:233150518:GC:G	1.2135e-05	-1.57414	0.350942
233150565	chr2:233150565:C:T	4.05537e-06	-1.34013	-0.979114
233150700	chr2:233150700:C:T	8.84028e-06	-1.53997	-2.2556e-10
233150931	chr2:233150931:G:T	4.06327e-06	-1.41533	-0.901973
233150991	chr2:233150991:A:G	4.11273e-06	-1.40903	-0.896171
233151079	chr2:233151079:T:C	4.02638e-06	-1.41162	-0.9148
233151091	chr2:233151091:T:G	4.104e-06	-1.39462	-0.912706
233151131	chr2:233151131:A:G	6.86468e-06	-0.644634	-1.14826
233151175	chr2:233151175:G:C	4.06869e-06	-1.40094	-0.915027
233151209	chr2:233151209:G:A	1.7454e-05	-1.16939e-10	-0.859722
233151323	chr2:233151323:TAATAATAAC:T	4.36839e-06	-1.31254	-0.93236
233151424	chr2:233151424:A:G	3.95238e-06	-1.40331	-0.941658
233151537	chr2:233151537:G:A	8.41414e-06	-1.58937	-2.2556e-10
233151840	chr2:233151840:C:T	4.29464e-06	-1.33321	-0.928708
233152188	chr2:233152188:T:C	1.43147e-05	-1.16939e-10	-1.058
233152199	chr2:233152199:C:T	3.7751e-06	-1.57298	-0.817876
233152271	chr2:233152271:T:C	1.85532e-05	-1.16939e-10	-0.798644
233152588	chr2:233152588:T:C	4.22981e-06	-1.32897	-0.948162
233152671	chr2:233152671:C:A	7.92118e-06	-1.43235	-0.2174
233152877	chr2:233152877:T:C	4.19134e-06	-1.32545	-0.960821
233152984	chr2:233152984:T:C	2.89221e-06	-1.58713	-1.07014
233153037	chr2:233153037:C:T	1.61515e-05	-1.16939e-10	-0.937273
233153217	chr2:233153217:G:A	4.20792e-06	-1.33906	-0.943263
233153331	chr2:233153331:G:A	3.96063e-06	-1.33687	-1.00602
233153349	chr2:233153349:G:C	1.32783e-05	-1.16939e-10	-1.13316
233153390	chr2:233153390:T:C	0.000146958	-1.16939e-10	1.27086
233153405	chr2:233153405:C:T	3.73039e-06	-1.49994	-0.902839
233153509	chr2:233153509:A:G	6.29406e-06	-0.73342	-1.14626
233153591	chr2:233153591:A:G	4.07476e-06	-1.37019	-0.944289
233153609	chr2:233153609:C:A	1.84972e-05	-1.16939e-10	-0.801669
233153905	chr2:233153905:C:A	3.96822e-06	-1.33871	-1.00226
233153907	chr2:233153907:C:T	4.19111e-06	-1.35021	-0.936108
233154110	chr2:233154110:A:G	4.16615e-06	-1.34879	-0.943509
233154309	chr2:233154309:C:T	4.19949e-06	-1.33477	-0.949557
233154527	chr2:233154527:G:A	4.02883e-06	-1.36789	-0.957922
233154638	chr2:233154638:G:C	1.33021e-05	-1.16939e-10	-1.13137
233154965	chr2:233154965:A:C	3.98133e-06	-1.36597	-0.971702
233154992	chr2:233154992:G:A	3.64217e-06	-1.44713	-0.979583
233155134	chr2:233155134:A:G	3.84777e-06	-1.57738	-0.79441
233155264	chr2:233155264:C:T	3.60429e-06	-1.58026	-0.856903
233155358	chr2:233155358:C:T	4.56291e-06	-1.47262	-0.728709
233155479	chr2:233155479:G:A	3.57947e-06	-1.5816	-0.862469
233155514	chr2:233155514:C:T	3.97442e-06	-1.42791	-0.911495
233155608	chr2:233155608:G:A	1.90465e-05	-1.16939e-10	-0.772406
233155675	chr2:233155675:C:T	1.56669e-05	-1.16939e-10	-0.967739
233155706	chr2:233155706:A:T	3.78122e-06	-1.57584	-0.813396
233155741	chr2:233155741:T:A	1.57931e-05	-1.16939e-10	-0.959714
233155742	chr2:233155742:T:C	1.58648e-05	-1.16939e-10	-0.955188
233155977	chr2:233155977:T:C	5.90615e-06	-0.814002	-1.12929
233155980	chr2:233155980:A:G	5.86806e-06	-0.824305	-1.12546
233156088	chr2:233156088:G:T	1.44128e-05	-1.16939e-10	-1.05117
233156113	chr2:233156113:C:T	5.61468e-06	-0.861129	-1.13278
233156169	chr2:233156169:T:C	5.72872e-06	-0.841734	-1.13206
233156206	chr2:233156206:G:A	1.53177e-05	-1.16939e-10	-0.99028
233156289	chr2:233156289:A:G	6.28371e-06	-0.753003	-1.12832
233156318	chr2:233156318:TCTCA:T	1.56517e-05	-1.16939e-10	-0.968706
233156549	chr2:233156549:C:A	1.56925e-05	-1.16939e-10	-0.966106
233156638	chr2:233156638:C:T	1.468e-05	-1.16939e-10	-1.0328
233156744	chr2:233156744:C:T	5.87132e-06	-0.824606	-1.1246
233156773	chr2:233156773:A:G	1.34097e-05	-1.16939e-10	-1.12331
233157049	chr2:233157049:C:T	1.06708e-05	-1.44217	0.090393
233157138	chr2:233157138:C:T	5.07638e-06	-0.956099	-1.13859
233157217	chr2:233157217:G:A	5.84878e-06	-0.827915	-1.12514
233157277	chr2:233157277:G:T	5.76371e-06	-0.842228	-1.12548
233157295	chr2:233157295:G:A	5.87982e-06	-0.823458	-1.1243
233157341	chr2:233157341:C:G	5.89533e-06	-0.832323	-1.1128
233157500	chr2:233157500:T:A	5.71809e-06	-0.84861	-1.12704
233157527	chr2:233157527:T:C	5.69455e-06	-0.847727	-1.13205
233157713	chr2:233157713:A:G	2.03581e-05	-1.16939e-10	-0.70581
233157811	chr2:233157811:G:T	1.61503e-05	-1.16939e-10	-0.937348
233157814	chr2:233157814:G:A	2.88437e-05	-1.16939e-10	-0.357396
233157818	chr2:233157818:G:A	3.53287e-06	-1.57051	-0.886662
233157888	chr2:233157888:CTT:C	3.48749e-06	-1.56755	-0.902553
233158095	chr2:233158095:A:C	3.3718e-06	-1.56795	-0.935892
233158256	chr2:233158256:C:T	1.47648e-05	-1.16939e-10	-1.02704
233158257	chr2:233158257:G:A	1.30723e-05	-1.16939e-10	-1.14879
233158323	chr2:233158323:C:G	3.56395e-06	-1.57104	-0.87738
233158371	chr2:233158371:A:G	9.27573e-06	-1.58826	0.096377
233158443	chr2:233158443:A:G	3.19617e-06	-1.49212	-1.06521
233158545	chr2:233158545:C:T	9.36469e-06	-1.48234	-2.2556e-10
233158577	chr2:233158577:T:C	3.00228e-06	-1.55861	-1.0613
233158580	chr2:233158580:T:C	3.88087e-06	-1.57054	-0.792687
233159016	chr2:233159016:A:G	2.6719e-06	-1.59062	-1.14588
233159139	chr2:233159139:G:A	1.34667e-05	-1.42194	0.302877
233159173	chr2:233159173:G:A	8.16752e-06	-1.4145	-0.204623
233159238	chr2:233159238:G:A	3.72448e-06	-1.35519	-1.04918
233159360	chr2:233159360:C:T	3.20627e-06	-1.52917	-1.02501
233159414	chr2:233159414:C:T	1.78795e-05	-1.16939e-10	-0.835634
233159546	chr2:233159546:T:A	1.56113e-05	-1.49317	0.52188
233159636	chr2:233159636:G:A	1.24102e-05	-1.46497	0.264197
233159830	chr2:233159830:C:T	1.12289e-05	-1.51751	0.216707
233160059	chr2:233160059:C:T	8.93136e-06	-1.49657	-0.0331499
233160629	chr2:233160629:T:C	1.30618e-05	-1.16939e-10	-1.1496
233160667	chr2:233160667:T:C	9.00642e-06	-1.56779	0.046436
233160866	chr2:233160866:A:C	1.16324e-05	-1.49857	0.233073
233160874	chr2:233160874:A:G	4.01099e-06	-1.52372	-0.80653
233160891	chr2:233160891:T:C	2.61709e-05	-1.33432	0.879677
233160985	chr2:233160985:A:G	1.7855e-05	-1.16939e-10	-0.837003
233161118	chr2:233161118:C:A	1.45762e-05	-1.46198	0.422085
233161165	chr2:233161165:C:T	9.75066e-06	-1.44124	-0.000715113
233161326	chr2:233161326:A:G	1.03733e-05	-1.38005	-2.2556e-10
233161334	chr2:233161334:C:T	1.4841e-05	-1.45407	0.432176
233161396	chr2:233161396:G:A	1.48595e-05	-1.45665	0.436004
233161439	chr2:233161439:C:T	1.48054e-05	-1.4635	0.439201
233161525	chr2:233161525:G:C	1.50657e-05	-1.45388	0.447019
233161544	chr2:233161544:G:A	1.47746e-05	-1.46025	0.433871
233161565	chr2:233161565:C:T	1.82e-05	-1.16939e-10	-0.817864
233161587	chr2:233161587:T:C	1.46454e-05	-1.46488	0.429719
233161941	chr2:233161941:A:T	6.08659e-06	-1.58916	-0.324041
233162003	chr2:233162003:T:C	1.49318e-05	-1.16939e-10	-1.01579
233162143	chr2:233162143:C:T	8.40622e-06	-1.59032	-2.2556e-10
233162243	chr2:233162243:GACAGAGAGA:G	8.18527e-06	-1.44801	-0.16894
233162425	chr2:233162425:T:C	2.17475e-05	-1.16939e-10	-0.639791
233162496	chr2:233162496:G:A	1.67793e-05	-1.481	0.581861
233162770	chr2:233162770:G:A	1.68009e-05	-1.16939e-10	-0.897855
233162887	chr2:233162887:C:T	2.41888e-05	-1.16939e-10	-0.533397
233163019	chr2:233163019:A:C	3.46115e-05	-1.37962	1.20451
233163230	chr2:233163230:A:G	7.62403e-05	-1.31049	1.92509
233163528	chr2:233163528:C:T	1.40478e-05	-1.16939e-10	-1.07682
233163980	chr2:233163980:T:C	1.86008e-05	-1.16939e-10	-0.796083
233164092	chr2:233164092:A:G	4.12537e-05	-1.34981	1.35026
233164127	chr2:233164127:T:C	5.09721e-06	-1.41552	-0.675075
233164597	chr2:233164597:C:T	3.80183e-05	-1.58759	1.50637
233164739	chr2:233164739:A:AT	1.40102e-05	-1.16939e-10	-1.0795
233164909	chr2:233164909:TA:T	5.52239e-05	-1.38361	1.67572
233164994	chr2:233164994:C:T	5.04181e-05	-1.39967	1.60073
233164999	chr2:233164999:G:A	1.99976e-05	-0.912963	0.189288
233165135	chr2:233165135:C:G	2.36841e-05	-1.16831	0.613823
233165349	chr2:233165349:TGTGA:T	3.25634e-06	-1.57936	-0.95932
233165655	chr2:233165655:C:T	8.78913e-06	-1.23814	-0.307631
233165765	chr2:233165765:TGTGA:T	4.46697e-05	-1.49153	1.57154
233165771	chr2:233165771:T:C	2.83452e-06	-1.52596	-1.15146
233166128	chr2:233166128:G:A	1.30373e-05	-1.16939e-10	-1.15147
233166142	chr2:233166142:C:T	1.79245e-05	-1.51442	0.681298
233166171	chr2:233166171:G:A	1.17616e-05	-1.1462	-0.108244
233166218	chr2:233166218:C:T	1.30383e-05	-1.16939e-10	-1.1514
233166720	chr2:233166720:C:T	3.80447e-06	-1.34913	-1.03398
233166771	chr2:233166771:A:G	3.49598e-06	-1.55946	-0.908213
233167367	chr2:233167367:A:T	2.40145e-05	0.495957	-1.03659
233167378	chr2:233167378:A:T	1.32508e-05	-1.16939e-10	-1.13523
233167560	chr2:233167560:C:T	3.96396e-06	-1.41321	-0.928829
233167664	chr2:233167664:T:C	1.86737e-05	-1.16939e-10	-0.79217
233167788	chr2:233167788:A:G	3.13813e-06	-1.56743	-1.00824
233167833	chr2:233167833:C:T	3.97389e-06	-1.38978	-0.949764
233168031	chr2:233168031:A:G	6.80815e-05	-1.16939e-10	0.501417
233168046	chr2:233168046:AATG:A	3.34573e-06	-1.55167	-0.95993
233168164	chr2:233168164:T:A	2.65248e-05	-1.16939e-10	-0.441209
233168501	chr2:233168501:A:G	3.92062e-06	-1.40497	-0.948065
233168576	chr2:233168576:G:A	1.23454e-05	-0.987415	-0.218589
233168594	chr2:233168594:A:C	1.25372e-05	-0.973961	-0.216626
233168637	chr2:233168637:G:T	3.31561e-06	-1.50275	-1.01789
233168706	chr2:233168706:A:G	2.93465e-06	-1.58495	-1.05775
233168795	chr2:233168795:G:A	3.74882e-06	-1.40068	-0.997165
233169158	chr2:233169158:G:A	3.98942e-06	-1.53929	-0.796347
233169494	chr2:233169494:C:T	8.73002e-06	-1.55252	-2.2556e-10
233169569	chr2:233169569:A:C	3.56241e-06	-1.41322	-1.03563
233169641	chr2:233169641:G:A	3.85707e-06	-1.54273	-0.82665
233169687	chr2:233169687:G:T	1.47508e-05	-1.39407	0.366082
233170862	chr2:233170862:C:T	1.30426e-05	-1.16939e-10	-1.15107
233170890	chr2:233170890:A:G	7.39461e-05	-1.16939e-10	0.584048
233171398	chr2:233171398:C:T	1.95443e-05	-1.16939e-10	-0.746605
233171464	chr2:233171464:A:G	4.35631e-06	-1.44547	-0.802192
233171907	chr2:233171907:A:G	8.34575e-06	-1.13123	-0.466307
233172101	chr2:233172101:C:T	3.83529e-06	-1.49023	-0.884818
233172206	chr2:233172206:G:A	1.19205e-05	-1.4368	0.195773
233172541	chr2:233172541:G:A	1.24232e-05	-1.3784	0.178677
233172591	chr2:233172591:T:C	4.30617e-06	-1.43761	-0.821627
233172612	chr2:233172612:C:T	8.44357e-06	-1.48957	-0.096316
233172640	chr2:233172640:C:T	3.35049e-06	-1.58352	-0.92666
233172704	chr2:233172704:C:T	6.97698e-05	-1.16939e-10	0.525914
233172882	chr2:233172882:C:T	1.39562e-05	-1.16939e-10	-1.08337
233173124	chr2:233173124:G:A	2.84549e-05	-1.16939e-10	-0.370969
233173492	chr2:233173492:C:T	5.04943e-05	-1.16939e-10	0.202573
233173496	chr2:233173496:T:C	2.29513e-05	-0.585913	-2.2556e-10
233173674	chr2:233173674:G:A	8.40331e-06	-1.59066	-2.2556e-10
233173944	chr2:233173944:A:AAAAAC	2.89698e-06	-1.50485	-1.15077
233174188	chr2:233174188:G:A	5.80802e-06	-1.46463	-0.495419
233174265	chr2:233174265:T:A	1.74065e-05	-1.36692	0.504476
233174408	chr2:233174408:T:C	1.30827e-05	-1.16939e-10	-1.14799
233174452	chr2:233174452:C:T	1.42774e-05	-1.16939e-10	-1.06061
233174612	chr2:233174612:C:T	1.882e-05	-1.16939e-10	-0.784368
233174869	chr2:233174869:T:C	3.4271e-06	-1.53843	-0.949141
233175024	chr2:233175024:C:T	1.6768e-05	-1.16939e-10	-0.899818
233175104	chr2:233175104:G:C	4.21644e-06	-1.33868	-0.941615
233175738	chr2:233175738:A:G	1.44935e-05	-1.16939e-10	-1.04558
233176009	chr2:233176009:T:C	4.34692e-06	-1.47818	-0.771639
233176070	chr2:233176070:G:A	1.44411e-05	-1.51711	0.467903
233176750	chr2:233176750:G:A	6.7049e-05	1.35792	-0.871788
233176823	chr2:233176823:A:C	7.32264e-06	-1.09319	-0.635123
233176861	chr2:233176861:G:A	1.35527e-05	-1.16939e-10	-1.1127
233177146	chr2:233177146:A:C	3.04568e-06	-1.45516	-1.15041
233177160	chr2:233177160:C:T	1.7092e-05	-1.16939e-10	-0.880677
233177424	chr2:233177424:T:A	6.48211e-06	-0.717891	-1.13235
233177683	chr2:233177683:C:T	1.34554e-05	-1.16939e-10	-1.11991
233177870	chr2:233177870:C:T	8.75973e-06	-1.54912	-2.2556e-10
233177875	chr2:233177875:C:T	2.79658e-06	-1.56888	-1.12201
233177876	chr2:233177876:G:A	8.45855e-06	-1.58411	-2.2556e-10
233178078	chr2:233178078:G:A	6.78831e-06	-1.20337	-0.600716
233178254	chr2:233178254:T:C	3.68929e-06	-1.3273	-1.08656
233178530	chr2:233178530:T:C	3.72765e-05	-1.16939e-10	-0.100926
233178726	chr2:233178726:C:T	8.40426e-06	-1.59055	-2.2556e-10
233179169	chr2:233179169:C:CCCT	1.57936e-05	-1.56685	0.607168
233179260	chr2:233179260:C:T	2.86401e-06	-1.54716	-1.11991
233179730	chr2:233179730:T:A	7.9826e-05	1.81013	-1.14957
233179841	chr2:233179841:T:C	3.56856e-06	-1.40577	-1.04136
233180185	chr2:233180185:G:A	8.84856e-06	-1.53903	-2.2556e-10
233180446	chr2:233180446:T:C	7.69093e-05	1.42017	-0.796828
233180503	chr2:233180503:C:T	3.85006e-06	-1.47345	-0.89775
233180566	chr2:233180566:A:G	8.58597e-06	-1.1308	-0.438362
233180884	chr2:233180884:G:T	1.82275e-05	-1.16939e-10	-0.816359
233180963	chr2:233180963:C:T	1.46524e-05	-1.16939e-10	-1.03468
233181220	chr2:233181220:T:G	1.31991e-05	-1.16939e-10	-1.13914
233181303	chr2:233181303:C:A	7.62525e-06	-1.49431	-0.193512
233181386	chr2:233181386:C:T	4.21897e-06	-1.48765	-0.792046
233181427	chr2:233181427:G:A	4.01116e-06	-1.53153	-0.798676
233181461	chr2:233181461:T:G	2.77114e-06	-1.54933	-1.1507
233181543	chr2:233181543:A:G	1.99626e-05	-1.16939e-10	-0.725429
233182051	chr2:233182051:G:A	4.23777e-06	-1.49111	-0.784143
233182512	chr2:233182512:T:C	6.62014e-06	-1.59061	-0.238564
233182513	chr2:233182513:G:A	5.50053e-06	-1.52034	-0.494106
233182601	chr2:233182601:T:C	2.78535e-05	-1.16939e-10	-0.39233
233182882	chr2:233182882:T:C	7.54212e-06	-1.1238	-0.574988
233183383	chr2:233183383:T:C	3.91023e-06	-1.55428	-0.801407
233183457	chr2:233183457:G:A	3.03382e-05	-1.16939e-10	-0.306881
233183606	chr2:233183606:G:A	1.17365e-05	-1.25659	-2.2556e-10
233183746	chr2:233183746:A:G	1.2188e-05	-1.37893	0.16009
233183984	chr2:233183984:G:A	2.41258e-05	-1.16939e-10	-0.536008
233184179	chr2:233184179:C:G	5.30751e-05	-1.57208	1.8245
233184389	chr2:233184389:G:A	1.14351e-05	-1.58941	0.306813
233185120	chr2:233185120:G:A	6.87035e-05	0.510512	-2.2556e-10
233185159	chr2:233185159:A:G	5.83766e-06	-0.819038	-1.13592
233185230	chr2:233185230:G:T	1.6013e-05	-1.18903	0.243136
233185524	chr2:233185524:T:G	2.13032e-05	-1.16939e-10	-0.66043
233185566	chr2:233185566:TG:T	2.77523e-06	-1.56543	-1.13313
233185568	chr2:233185568:G:C	2.77394e-06	-1.56589	-1.13313
233186146	chr2:233186146:C:T	1.38587e-05	-1.16939e-10	-1.09038
233186586	chr2:233186586:G:A	1.40523e-05	-1.16939e-10	-1.07651
233186596	chr2:233186596:G:T	2.7719e-05	-1.16939e-10	-0.39717
233187145	chr2:233187145:C:CTGCA	5.9933e-06	-1.091	-0.837642
233187223	chr2:233187223:T:C	1.47955e-05	-1.16939e-10	-1.02497
233187470	chr2:233187470:G:A	3.21729e-06	-1.47956	-1.07119
233187594	chr2:233187594:C:T	1.61165e-05	-1.16939e-10	-0.939442
233187914	chr2:233187914:C:T	3.05833e-05	-1.16939e-10	-0.298833
233188168	chr2:233188168:T:C	3.41166e-05	-1.16939e-10	-0.189504
233188212	chr2:233188212:G:A	1.25026e-05	-0.928377	-0.264976
233188216	chr2:233188216:C:T	1.93636e-05	-1.16939e-10	-0.755894
233188692	chr2:233188692:C:G	4.47908e-06	-1.58191	-0.637957
233189033	chr2:233189033:C:T	3.95814e-05	-1.16939e-10	-0.0409295
233190049	chr2:233190049:C:T	1.6964e-05	-1.16939e-10	-0.888194
233190156	chr2:233190156:T:C	1.70736e-05	0.221561	-1.10332
233190201	chr2:233190201:A:G	2.56053e-05	-1.16939e-10	-0.476488
233190650	chr2:233190650:G:A	2.898e-05	-1.16939e-10	-0.352682
233190935	chr2:233190935:C:T	1.3285e-05	-1.16939e-10	-1.13265
233191518	chr2:233191518:A:G	9.81398e-06	-0.897831	-0.537649
233191529	chr2:233191529:A:G	5.78666e-06	-1.58564	-0.378098
233192088	chr2:233192088:C:T	1.30707e-05	-1.16939e-10	-1.14891
233192628	chr2:233192628:T:C	1.63454e-05	-1.16939e-10	-0.925339
233192871	chr2:233192871:C:T	1.8152e-05	-1.16939e-10	-0.82051
233192973	chr2:233192973:C:T	1.87056e-05	-1.16939e-10	-0.790464
233192982	chr2:233192982:G:T	1.48754e-05	0.0739081	-1.09349
233193181	chr2:233193181:A:G	1.68636e-05	0.205413	-1.09954
233193184	chr2:233193184:C:T	1.65217e-05	-1.16939e-10	-0.914615
233193230	chr2:233193230:C:T	1.8152e-05	-1.16939e-10	-0.82051
233193424	chr2:233193424:C:T	1.76531e-05	0.216066	-1.06444
233193450	chr2:233193450:T:A	1.32922e-05	-1.16939e-10	-1.13211
233193978	chr2:233193978:T:A	1.65859e-05	-1.16939e-10	-0.910737
233193996	chr2:233193996:G:GC	1.5077e-05	-1.16939e-10	-1.00612
233194092	chr2:233194092:G:T	1.72231e-05	0.278066	-1.1511
233194162	chr2:233194162:C:T	7.07584e-06	-1.53532	-0.22728
233194278	chr2:233194278:C:T	1.31811e-05	-1.16939e-10	-1.1405
233194724	chr2:233194724:C:T	2.59547e-05	0.511297	-0.974233
233194945	chr2:233194945:G:A	1.70983e-05	-1.16939e-10	-0.880312
233195216	chr2:233195216:G:GA	3.93706e-06	-1.54619	-0.802667
233195300	chr2:233195300:G:A	1.30431e-05	-1.16939e-10	-1.15103
233195383	chr2:233195383:G:A	9.82397e-06	-0.899698	-0.534765
233195773	chr2:233195773:G:C	1.62642e-05	0.143606	-1.07393
233195933	chr2:233195933:T:C	4.45028e-06	-1.55803	-0.668287
233196039	chr2:233196039:G:A	1.58903e-05	-1.16939e-10	-0.953577
233196238	chr2:233196238:G:A	2.19578e-05	-1.16939e-10	-0.630167
233196273	chr2:233196273:G:A	1.31127e-05	-1.16939e-10	-1.14571
233196448	chr2:233196448:T:TA	1.77117e-05	-1.16939e-10	-0.845063
233196754	chr2:233196754:A:G	3.26758e-06	-1.45842	-1.07682
233196825	chr2:233196825:C:T	8.83219e-06	-0.73248	-0.808405
233197886	chr2:233197886:C:T	1.37057e-05	-1.16939e-10	-1.10147
233198048	chr2:233198048:G:A	2.2278e-05	-1.16939e-10	-0.615688
233198247	chr2:233198247:A:G	1.3709e-05	-1.16939e-10	-1.10124
233198296	chr2:233198296:C:T	1.30393e-05	-1.16939e-10	-1.15132
233198722	chr2:233198722:G:A	7.19863e-06	-0.855051	-0.890346
233198972	chr2:233198972:G:A	1.04525e-05	-0.712313	-0.660132
233199048	chr2:233199048:G:A	1.50778e-05	-1.16939e-10	-1.00606
233199722	chr2:233199722:G:A	3.27315e-06	-1.51293	-1.02061
233199924	chr2:233199924:T:A	1.09741e-05	-1.32375	-2.2556e-10
233200788	chr2:233200788:A:G	1.87437e-05	-1.16939e-10	-0.788433
233201353	chr2:233201353:A:G	1.40845e-05	-1.07421	-2.2556e-10
233201386	chr2:233201386:C:T	1.35443e-05	-1.11332	-2.2556e-10
233202246	chr2:233202246:T:C	1.72165e-05	-1.16939e-10	-0.873419
233202298	chr2:233202298:A:G	4.60404e-06	-1.45985	-0.732506
233202393	chr2:233202393:T:A	1.61123e-05	-1.16939e-10	-0.939703
233202431	chr2:233202431:G:A	1.40755e-05	-1.16939e-10	-1.07485
233202668	chr2:233202668:A:G	2.74453e-06	-1.58119	-1.12849
233202903	chr2:233202903:A:G	4.63447e-05	-1.16939e-10	0.116819
233202907	chr2:233202907:A:G	1.59487e-05	-1.03317	0.0832583
233203269	chr2:233203269:C:T	4.86345e-05	-1.16939e-10	0.165045
233204567	chr2:233204567:G:C	1.37226e-05	-1.16939e-10	-1.10025
233204899	chr2:233204899:A:G	5.89457e-06	-1.49998	-0.44528
233205446	chr2:233205446:G:C	4.74567e-06	-1.15527	-1.00679
233205629	chr2:233205629:T:C	8.40738e-06	-1.59018	-2.2556e-10
233205886	chr2:233205886:CT:C	2.86005e-06	-1.55142	-1.11702
233205889	chr2:233205889:A:G	2.85262e-06	-1.55335	-1.11771
233205890	chr2:233205890:C:A	3.82841e-05	-0.0742547	-2.2556e-10
233206191	chr2:233206191:C:T	7.89869e-06	-1.48614	-0.166454
233206260	chr2:233206260:A:G	1.67578e-05	-1.16939e-10	-0.900426
233206296	chr2:233206296:T:C	3.646e-06	-1.4376	-0.988056
233206597	chr2:233206597:C:T	1.58522e-05	-1.16939e-10	-0.955978
233206713	chr2:233206713:C:T	2.32945e-05	-1.16939e-10	-0.571073
233206926	chr2:233206926:G:A	1.53491e-05	-1.16939e-10	-0.988232
233206954	chr2:233206954:C:T	7.31353e-06	-1.18955	-0.54001
233206983	chr2:233206983:C:T	6.55235e-06	-1.33111	-0.508359
233207093	chr2:233207093:A:G	3.10202e-06	-1.43799	-1.14925
233207819	chr2:233207819:G:A	1.30657e-05	-1.16939e-10	-1.1493
233207843	chr2:233207843:T:C	5.14988e-05	-1.16939e-10	0.22227
233208209	chr2:233208209:C:A	1.43491e-05	-1.16939e-10	-1.0556
233208310	chr2:233208310:G:A	9.94128e-05	-1.26811	2.14811
233208374	chr2:233208374:G:A	2.7401e-06	-1.59059	-1.12071
233208406	chr2:233208406:G:T	1.31969e-05	-1.16939e-10	-1.13931
233208606	chr2:233208606:T:C	5.12361e-06	-1.47443	-0.610996
233209793	chr2:233209793:A:G	1.66532e-05	-1.16939e-10	-0.906685
233209937	chr2:233209937:T:G	3.89077e-06	-1.22317	-1.13751
233210236	chr2:233210236:T:G	3.66063e-06	-1.41058	-1.01107
233210531	chr2:233210531:G:A	3.06737e-06	-1.4473	-1.15116
233210611	chr2:233210611:C:T	1.33779e-05	-1.16939e-10	-1.12569
233210759	chr2:233210759:G:A	1.32377e-05	-1.16939e-10	-1.13622
233210798	chr2:233210798:GT:G	6.97462e-06	-0.9389	-0.83811
233211071	chr2:233211071:C:T	1.3057e-05	-1.16939e-10	-1.14996
233211091	chr2:233211091:C:A	1.30604e-05	-1.16939e-10	-1.1497
233211115	chr2:233211115:G:A	1.45012e-05	-1.16939e-10	-1.04506
233211121	chr2:233211121:T:C	1.39551e-05	-1.16939e-10	-1.08345
233211200	chr2:233211200:G:A	1.33807e-05	-0.00118317	-1.12429
233211339	chr2:233211339:A:C	9.93711e-06	-1.42301	-2.2556e-10
233211397	chr2:233211397:G:A	2.91886e-06	-1.57607	-1.07202
233211879	chr2:233211879:C:T	5.07644e-06	-1.07916	-1.01552
233211906	chr2:233211906:G:A	1.74578e-05	-1.16939e-10	-0.859504
233211910	chr2:233211910:G:A	1.77298e-05	-1.16939e-10	-0.844042
233212191	chr2:233212191:C:T	1.34402e-05	-1.16939e-10	-1.12104
233212278	chr2:233212278:A:G	1.41041e-05	-1.16939e-10	-1.07282
233212516	chr2:233212516:C:T	4.7112e-05	-1.16939e-10	0.13324
233212648	chr2:233212648:C:T	2.69308e-06	-1.59055	-1.13805
233212924	chr2:233212924:TG:T	1.98707e-05	-1.16939e-10	-0.730043
233212965	chr2:233212965:C:T	1.59382e-05	-0.735313	-0.215254
233213046	chr2:233213046:G:A	0.000113891	-1.16939e-10	1.01595
233213261	chr2:233213261:C:T	1.45281e-05	-1.16939e-10	-1.0432
233213335	chr2:233213335:G:A	1.68243e-05	-1.16939e-10	-0.896466
233213435	chr2:233213435:A:G	1.26126e-05	-0.768739	-0.415857
233214234	chr2:233214234:T:C	1.30849e-05	-1.16939e-10	-1.14783
233214494	chr2:233214494:T:C	3.14963e-06	-1.58629	-0.985715
233214691	chr2:233214691:T:C	9.44204e-06	-0.492208	-0.981907
233214825	chr2:233214825:C:T	7.22032e-06	-0.933681	-0.808708
233215843	chr2:233215843:A:G	2.94391e-06	-1.56492	-1.07463
233215941	chr2:233215941:G:C	1.8805e-05	-1.56064	0.775472
233216206	chr2:233216206:G:T	7.39867e-05	-1.16939e-10	0.584597
233216499	chr2:233216499:T:C	1.43924e-05	-1.16939e-10	-1.05259
233216617	chr2:233216617:C:T	5.83982e-05	0.347997	-2.2556e-10
233216746	chr2:233216746:A:C	1.14867e-05	-1.54036	0.262263
233216875	chr2:233216875:C:T	1.13831e-05	-1.54851	0.261349
233216894	chr2:233216894:A:G	1.56385e-05	-1.16939e-10	-0.969555
233217905	chr2:233217905:C:T	1.10857e-05	-1.31363	-2.2556e-10
233217933	chr2:233217933:A:G	4.95431e-05	-1.16939e-10	0.183554
233218247	chr2:233218247:G:A	1.57181e-05	-1.16939e-10	-0.964478
233218568	chr2:233218568:C:T	7.89029e-06	-0.69456	-0.959096
233218675	chr2:233218675:G:C	3.91039e-06	-1.34852	-1.00714
233219695	chr2:233219695:C:T	1.42849e-05	-1.16939e-10	-1.06008
233219722	chr2:233219722:C:T	4.21003e-06	-1.18945	-1.09237
233220902	chr2:233220902:G:C	1.51092e-05	-1.16939e-10	-1.00399
233221019	chr2:233221019:C:T	1.49087e-05	-1.16939e-10	-1.01734
233221112	chr2:233221112:A:G	1.52962e-05	-1.16939e-10	-0.991684
233221161	chr2:233221161:G:A	2.07586e-05	-1.16939e-10	-0.686328
233221579	chr2:233221579:T:C	1.39374e-05	-1.16939e-10	-1.08471
233221607	chr2:233221607:C:G	3.39471e-06	-1.3716	-1.12547
233221662	chr2:233221662:C:G	1.46486e-05	-1.16939e-10	-1.03494
233222072	chr2:233222072:A:G	2.25651e-05	-1.16939e-10	-0.602886
233222562	chr2:233222562:C:T	2.2718e-05	-1.16939e-10	-0.596129
233223059	chr2:233223059:A:G	2.19157e-05	-1.16939e-10	-0.632086
233223134	chr2:233223134:T:C	5.18699e-06	-1.06951	-1.00362
233223181	chr2:233223181:A:G	3.96225e-05	-1.16939e-10	-0.0398912
233223235	chr2:233223235:G:A	2.98384e-05	-1.16939e-10	-0.323493
233223784	chr2:233223784:A:G	1.96852e-05	-0.492297	-0.247123
233223791	chr2:233223791:A:G	1.59493e-05	-1.16939e-10	-0.949874
233223968	chr2:233223968:A:G	3.65065e-05	-1.16939e-10	-0.121798
233224375	chr2:233224375:T:C	9.85304e-06	-1.43151	-2.2556e-10
233224659	chr2:233224659:C:T	8.76384e-06	-0.461723	-1.08693
233225062	chr2:233225062:T:C	2.64946e-05	-1.16939e-10	-0.442345
233225195	chr2:233225195:G:A	1.34323e-05	-1.16939e-10	-1.12162
233226149	chr2:233226149:C:T	3.79653e-05	0.00322329	-0.0858384
233226293	chr2:233226293:T:C	6.63374e-05	-1.16939e-10	0.475465
233226486	chr2:233226486:A:T	2.36721e-05	-1.16939e-10	-0.55499
233226717	chr2:233226717:G:A	4.55662e-06	-1.4162	-0.786512
233226750	chr2:233226750:T:C	2.51187e-05	-1.16939e-10	-0.495675
233226964	chr2:233226964:T:TGCCCTCCAGGGCTC	1.3642e-05	-1.16939e-10	-1.10614
233227228	chr2:233227228:C:T	1.84052e-05	-1.16939e-10	-0.806654
233227265	chr2:233227265:A:G	2.24943e-05	-0.315517	-0.290509
233227487	chr2:233227487:A:T	1.30488e-05	-1.16939e-10	-1.15059
233227507	chr2:233227507:CCA:C	1.44265e-05	-0.335917	-0.714305
233228150	chr2:233228150:A:G	1.70755e-05	-0.460561	-0.421082
233228229	chr2:233228229:C:T	1.66725e-05	-1.16939e-10	-0.90553
233228313	chr2:233228313:G:A	5.52538e-06	-0.916298	-1.09364
233228754	chr2:233228754:TG:T	5.44973e-05	0.178423	0.10044
233228834	chr2:233228834:T:C	5.6817e-05	-1.16939e-10	0.320548
233228884	chr2:233228884:T:G	3.91169e-05	0.167088	-0.219821
233229353	chr2:233229353:A:G	4.15607e-06	-1.16711	-1.12761
233229394	chr2:233229394:G:A	4.14151e-05	0.972494	-0.968137
233229587	chr2:233229587:G:A	1.41346e-05	-1.16939e-10	-1.07066
233229678	chr2:233229678:A:T	3.99636e-06	-1.43659	-0.897316
233229733	chr2:233229733:C:T	1.3047e-05	-1.16939e-10	-1.15073
233229790	chr2:233229790:C:T	1.33693e-05	-1.16939e-10	-1.12633
233229911	chr2:233229911:G:A	8.69498e-05	-1.16939e-10	0.746043
233230117	chr2:233230117:A:G	1.49121e-05	-1.16939e-10	-1.01711
233230130	chr2:233230130:A:C	4.12251e-05	-1.16939e-10	-0.000240566
233230427	chr2:233230427:C:T	1.24974e-05	-1.30224	0.108469
233230517	chr2:233230517:G:A	3.42755e-05	-1.16939e-10	-0.184858
233230871	chr2:233230871:C:T	1.38177e-05	-1.16939e-10	-1.09334
233230880	chr2:233230880:C:T	1.38673e-05	-1.16939e-10	-1.08976
233230928	chr2:233230928:T:G	1.61609e-05	-1.16939e-10	-0.936694
233230985	chr2:233230985:A:G	9.05162e-06	-0.567188	-0.949156
233231127	chr2:233231127:G:T	4.74802e-05	-1.16939e-10	0.141025
233231964	chr2:233231964:G:A	2.71591e-06	-1.58796	-1.1322
233232500	chr2:233232500:C:T	1.30941e-05	-1.16939e-10	-1.14713
233232538	chr2:233232538:T:C	3.16783e-06	-1.46798	-1.09826
233232850	chr2:233232850:A:G	1.37382e-05	-1.16939e-10	-1.09911
233233323	chr2:233233323:T:C	1.31031e-05	-1.16939e-10	-1.14644
233233376	chr2:233233376:A:C	5.92891e-06	-1.49289	-0.446556
233233973	chr2:233233973:G:A	8.83392e-06	-0.614689	-0.926
233234032	chr2:233234032:G:A	1.40013e-05	-1.16939e-10	-1.08014
233234045	chr2:233234045:T:C	1.05083e-05	-0.433427	-0.933697
233234402	chr2:233234402:C:G	6.77071e-05	1.03907	-0.543164
233234416	chr2:233234416:C:T	3.85217e-06	-1.39798	-0.972676
233234851	chr2:233234851:C:T	5.69563e-06	-1.38146	-0.59813
233235075	chr2:233235075:C:T	1.73837e-05	-0.863757	-2.2556e-10
233235132	chr2:233235132:A:G	1.45353e-05	-1.16939e-10	-1.0427
233235231	chr2:233235231:C:T	1.66745e-05	-1.16939e-10	-0.905408
233235480	chr2:233235480:A:C	1.31218e-05	-1.16939e-10	-1.14501
233235544	chr2:233235544:G:A	1.35871e-05	-1.16939e-10	-1.11017
233236237	chr2:233236237:G:A	1.13581e-05	-0.264503	-1.02486
233236283	chr2:233236283:G:A	2.97063e-06	-1.58739	-1.04312
233236296	chr2:233236296:C:T	3.59508e-06	-1.55701	-0.882708
233236434	chr2:233236434:T:C	3.71084e-06	-1.25657	-1.15146
233236573	chr2:233236573:G:A	3.37537e-06	-1.35132	-1.15146
233236966	chr2:233236966:G:A	1.45704e-05	-1.16939e-10	-1.0403
233236972	chr2:233236972:C:T	6.30988e-05	1.0961	-0.670682
233237298	chr2:233237298:A:C	5.41201e-05	0.43688	-0.164963
233237625	chr2:233237625:G:T	2.73343e-05	0.508765	-0.91991
233237656	chr2:233237656:T:G	7.26511e-05	1.23121	-0.664826
233237904	chr2:233237904:C:T	4.70173e-05	0.47459	-0.343363
233237979	chr2:233237979:A:G	1.07198e-05	-1.3472	-2.2556e-10
233238193	chr2:233238193:A:G	4.66001e-06	-1.18184	-0.99843
233238281	chr2:233238281:T:C	1.3049e-05	-1.16939e-10	-1.15058
233238326	chr2:233238326:C:T	1.94062e-05	-1.16939e-10	-0.753695
233238529	chr2:233238529:T:C	2.86252e-05	0.620236	-0.985238
233238660	chr2:233238660:G:A	4.73165e-05	-1.16939e-10	0.137571
233238763	chr2:233238763:C:G	1.52831e-05	-1.16939e-10	-0.992537
233238827	chr2:233238827:T:G	1.54856e-05	-1.16939e-10	-0.979375
233239284	chr2:233239284:C:T	4.21224e-05	0.72596	-0.704668
233239397	chr2:233239397:G:A	8.84024e-06	-0.41241	-1.12756
233239421	chr2:233239421:C:T	7.82578e-05	-1.16939e-10	0.64072
233239737	chr2:233239737:T:C	3.514e-05	0.818801	-0.978748
233239757	chr2:233239757:C:T	1.40332e-05	-1.07786	-2.2556e-10
233239933	chr2:233239933:G:A	3.20253e-05	-1.16939e-10	-0.252762
233239940	chr2:233239940:A:T	3.50327e-05	0.839928	-1.00293
233240185	chr2:233240185:G:A	9.99914e-06	-1.41679	-2.2556e-10
233240299	chr2:233240299:A:C	3.72881e-05	0.883991	-0.984606
233240581	chr2:233240581:TG:T	1.32363e-05	-1.13633	-2.2556e-10
233240591	chr2:233240591:A:G	1.73231e-05	0.230156	-1.09741
233240738	chr2:233240738:C:A	2.87846e-06	-1.56367	-1.09837
233241550	chr2:233241550:G:A	1.34339e-05	-1.16939e-10	-1.12151
233241912	chr2:233241912:C:T	8.83108e-06	-1.54101	-2.2556e-10
233242236	chr2:233242236:A:C	2.52908e-05	-1.16939e-10	-0.488848
233242283	chr2:233242283:C:G	2.46474e-05	-1.16939e-10	-0.514615
233242399	chr2:233242399:T:G	3.17152e-05	0.787735	-1.05023
233242532	chr2:233242532:C:T	2.85095e-05	-1.16939e-10	-0.369051
233242883	chr2:233242883:C:G	1.32501e-05	-1.16939e-10	-1.13529
233243011	chr2:233243011:A:G	3.37718e-05	-1.16939e-10	-0.199661
233243095	chr2:233243095:C:T	3.6864e-06	-1.48003	-0.934612
233243235	chr2:233243235:A:T	1.7319e-05	-0.867483	-2.2556e-10
233243378	chr2:233243378:G:A	1.30915e-05	-1.16939e-10	-1.14733
233243479	chr2:233243479:T:C	1.30885e-05	-1.16939e-10	-1.14755
233243826	chr2:233243826:C:T	1.30472e-05	-1.16939e-10	-1.15072
233243827	chr2:233243827:G:A	4.2623e-06	-1.28573	-0.983746
233243863	chr2:233243863:G:A	3.40202e-05	0.84381	-1.03614
233244392	chr2:233244392:C:G	2.20426e-05	-1.16939e-10	-0.626311
233244443	chr2:233244443:T:A	1.33964e-05	-1.16939e-10	-1.12431
233244476	chr2:233244476:G:A	3.6525e-06	-1.27572	-1.14816
233244527	chr2:233244527:G:A	4.01609e-06	-1.34844	-0.980538
233244630	chr2:233244630:G:A	1.8108e-05	-1.16939e-10	-0.822935
233244724	chr2:233244724:C:T	1.81594e-05	-1.16939e-10	-0.8201
233245202	chr2:233245202:G:A	4.1479e-05	0.839714	-0.833816
233245209	chr2:233245209:C:T	8.9162e-06	-1.53142	-2.2556e-10
233245368	chr2:233245368:A:AG	4.11051e-05	1.08061	-1.08376
233245413	chr2:233245413:T:C	4.71245e-06	-1.02764	-1.14144
233245446	chr2:233245446:T:A	1.96898e-05	-1.16939e-10	-0.739189
233245493	chr2:233245493:G:T	3.49223e-05	0.978777	-1.14494
233245623	chr2:233245623:C:T	3.06193e-06	-1.45423	-1.14601
233245968	chr2:233245968:C:T	1.52097e-05	0.107585	-1.10494
233246005	chr2:233246005:G:A	3.9772e-05	1.00884	-1.04496
233246037	chr2:233246037:C:A	9.20082e-06	-0.396196	-1.1038
233246290	chr2:233246290:G:C	5.95388e-05	0.706015	-0.338676
233246294	chr2:233246294:G:A	3.69908e-05	-1.16939e-10	-0.108619
233246590	chr2:233246590:G:C	1.30433e-05	-1.16939e-10	-1.15102
233246596	chr2:233246596:G:A	7.39695e-05	-1.16939e-10	0.584365
233247116	chr2:233247116:A:C	3.98445e-05	-1.29141	1.25711
233247219	chr2:233247219:G:T	1.833e-05	-1.16939e-10	-0.810747
233247735	chr2:233247735:T:C	1.81637e-05	-1.16939e-10	-0.819862
233248080	chr2:233248080:G:T	1.46998e-05	-1.16939e-10	-1.03146
233248180	chr2:233248180:C:A	6.29392e-05	-1.3846	1.80748
233248465	chr2:233248465:C:T	3.40884e-06	-1.58025	-0.912663
233248542	chr2:233248542:G:A	1.37171e-05	-1.16939e-10	-1.10065
233248612	chr2:233248612:G:A	3.26784e-05	0.894536	-1.12711
233248962	chr2:233248962:G:A	1.30439e-05	-1.16939e-10	-1.15097
233249042	chr2:233249042:C:T	2.32476e-05	0.536649	-1.10974
233249095	chr2:233249095:T:C	2.52467e-05	0.499816	-0.990408
233249126	chr2:233249126:C:T	1.09289e-05	-0.184939	-1.14294
233249514	chr2:233249514:C:T	7.06697e-05	-1.38916	1.92789
233249596	chr2:233249596:A:G	1.50357e-05	-1.16939e-10	-1.00886
233249665	chr2:233249665:G:T	1.55995e-05	-1.16939e-10	-0.972052
233250193	chr2:233250193:C:T	2.91887e-05	0.764774	-1.11028
233250916	chr2:233250916:G:A	1.59331e-05	-1.16939e-10	-0.950887
233250963	chr2:233250963:T:C	1.11214e-05	-0.587949	-0.722466
233251022	chr2:233251022:A:G	1.31164e-05	-1.16939e-10	-1.14543
233251039	chr2:233251039:T:C	4.67612e-06	-1.06389	-1.11293
233251053	chr2:233251053:T:G	1.36319e-05	-1.16939e-10	-1.10687
233251112	chr2:233251112:A:T	3.2356e-06	-1.53851	-1.00657
233251124	chr2:233251124:T:C	1.37787e-05	-1.16939e-10	-1.09616
233251331	chr2:233251331:G:A	1.40725e-05	-1.16939e-10	-1.07507
233251364	chr2:233251364:C:G	1.99431e-05	-1.16939e-10	-0.726404
233251563	chr2:233251563:C:T	4.01688e-05	0.703769	-0.729967
233251668	chr2:233251668:C:T	1.32452e-05	-1.16939e-10	-1.13565
233252023	chr2:233252023:C:G	2.32221e-05	0.515674	-1.08986
233252802	chr2:233252802:G:A	3.04943e-05	0.796637	-1.09839
233252937	chr2:233252937:T:C	2.85985e-05	0.728649	-1.09458
233252991	chr2:233252991:C:T	3.30166e-06	-1.57306	-0.951802
233253123	chr2:233253123:C:T	2.86501e-05	0.730928	-1.09506
233253507	chr2:233253507:A:G	3.22044e-05	0.867393	-1.11458
233253772	chr2:233253772:A:G	2.20652e-05	-1.16939e-10	-0.625286
233254024	chr2:233254024:A:T	4.62741e-05	-1.16939e-10	0.115294
233254121	chr2:233254121:CTT:C	2.1869e-05	-1.16939e-10	-0.634217
233254137	chr2:233254137:AT:A	1.46978e-05	-1.16939e-10	-1.03159
233254271	chr2:233254271:C:T	1.46484e-05	-1.16939e-10	-1.03496
233254442	chr2:233254442:C:T	1.44827e-05	-1.16939e-10	-1.04633
233254549	chr2:233254549:T:C	8.4472e-06	-1.58545	-2.2556e-10
233254608	chr2:233254608:T:G	1.38776e-05	-1.16939e-10	-1.08901
233255431	chr2:233255431:T:C	6.44396e-05	-1.16939e-10	0.44644
233255518	chr2:233255518:T:A	4.93704e-06	-1.00399	-1.11854
233255581	chr2:233255581:T:C	1.64782e-05	-1.16939e-10	-0.917251
233255770	chr2:233255770:C:G	3.5738e-06	-1.58044	-0.865216
233255783	chr2:233255783:C:G	2.15469e-05	-1.16939e-10	-0.649054
233255846	chr2:233255846:G:A	3.73038e-05	0.659617	-0.759811
233256037	chr2:233256037:G:A	2.17664e-05	-1.16939e-10	-0.63892
233256046	chr2:233256046:C:T	1.3263e-05	-1.16939e-10	-1.13431
233256511	chr2:233256511:A:T	6.02228e-06	-0.821134	-1.10269
233256719	chr2:233256719:C:T	9.80384e-06	-1.43651	-2.2556e-10
233256961	chr2:233256961:G:A	1.47732e-05	-1.16939e-10	-1.02647
233257131	chr2:233257131:G:A	5.81772e-06	-0.830704	-1.12768
233257223	chr2:233257223:G:A	1.44644e-05	-1.16939e-10	-1.0476
233257676	chr2:233257676:G:A	5.93238e-06	-0.798499	-1.14036
233257878	chr2:233257878:G:A	3.11226e-06	-1.58809	-0.995848
233258107	chr2:233258107:G:A	1.36477e-05	-1.16939e-10	-1.10572
233258118	chr2:233258118:G:T	1.49893e-05	-1.16939e-10	-1.01195
233258374	chr2:233258374:A:G	8.03107e-06	-0.761043	-0.874927
233258588	chr2:233258588:A:G	2.22299e-05	0.36295	-0.980798
233258775	chr2:233258775:C:T	2.94301e-05	0.365068	-0.702339
233258952	chr2:233258952:A:G	1.61876e-05	-1.16939e-10	-0.935046
233259199	chr2:233259199:A:G	1.58874e-05	-1.16939e-10	-0.953759
233259235	chr2:233259235:T:A	2.92182e-05	0.397922	-0.742418
233259291	chr2:233259291:C:G	2.19602e-05	-1.16939e-10	-0.630057
233259396	chr2:233259396:G:A	4.3883e-05	0.717818	-0.655581
233259420	chr2:233259420:T:A	8.40788e-06	-1.59012	-2.2556e-10
233259867	chr2:233259867:CTTTG:C	1.51094e-05	-1.16939e-10	-1.00397
233261176	chr2:233261176:C:T	3.57659e-05	0.358557	-0.500849
233261373	chr2:233261373:A:C	3.80682e-06	-1.50633	-0.876168
233261399	chr2:233261399:G:A	3.11582e-06	-1.49228	-1.09051
233261670	chr2:233261670:TGAGAGGA:T	3.33244e-05	0.731861	-0.944858
233261751	chr2:233261751:G:A	8.40829e-06	-0.748791	-0.841279
233261790	chr2:233261790:A:G	1.30373e-05	-1.16939e-10	-1.15147
233261818	chr2:233261818:C:T	3.81015e-06	-1.50654	-0.87508
233261928	chr2:233261928:C:CA	4.09506e-06	-1.50592	-0.803587
233262800	chr2:233262800:C:G	1.31781e-05	-1.16939e-10	-1.14073
233262813	chr2:233262813:G:A	3.601e-05	0.597688	-0.733179
233263166	chr2:233263166:A:G	0.000117431	1.04657	-2.2556e-10
233264200	chr2:233264200:A:G	2.81222e-05	0.642998	-1.02573
233264263	chr2:233264263:C:G	1.33708e-05	-1.16939e-10	-1.12622
233264269	chr2:233264269:G:C	2.73635e-05	0.601552	-1.01163
233264322	chr2:233264322:C:A	1.31425e-05	-1.16939e-10	-1.14343
233264338	chr2:233264338:G:A	1.38684e-05	-1.16939e-10	-1.08967
233265279	chr2:233265279:G:A	1.95824e-05	-1.16939e-10	-0.744656
233266139	chr2:233266139:C:T	1.95859e-05	-1.16939e-10	-0.74448
233266584	chr2:233266584:C:T	1.71852e-05	-1.16939e-10	-0.87524
233266670	chr2:233266670:G:A	1.31425e-05	-1.16939e-10	-1.14344
233267343	chr2:233267343:T:C	3.20059e-06	-1.48088	-1.07507
233267814	chr2:233267814:A:AC	1.72874e-05	-1.16939e-10	-0.869308
233267963	chr2:233267963:C:T	4.40956e-05	1.04014	-0.973072
233268811	chr2:233268811:C:T	1.59361e-05	-1.16939e-10	-0.950699
233269110	chr2:233269110:C:T	3.40742e-06	-1.58995	-0.903388
233269140	chr2:233269140:T:C	2.02792e-05	-1.16939e-10	-0.70969
233269689	chr2:233269689:G:A	1.52921e-05	-1.16939e-10	-0.991952
233269807	chr2:233269807:C:T	3.99576e-05	0.592162	-0.623632
233269914	chr2:233269914:T:C	1.35703e-05	-1.16939e-10	-1.11141
233270382	chr2:233270382:C:T	3.30972e-06	-1.58415	-0.938273
233270813	chr2:233270813:G:A	1.35522e-05	-1.16939e-10	-1.11274
233271044	chr2:233271044:C:T	2.80914e-05	0.492775	-0.876601
233271511	chr2:233271511:C:G	1.35634e-05	-1.16939e-10	-1.11191
233271889	chr2:233271889:C:T	1.48163e-05	-1.16939e-10	-1.02356
233271992	chr2:233271992:A:T	2.4683e-05	-0.198482	-0.314692
233272263	chr2:233272263:C:T	1.49465e-05	-1.16939e-10	-1.01481
233272333	chr2:233272333:C:T	7.0953e-06	-1.54234	-0.217512
233272947	chr2:233272947:G:C	2.10332e-05	-0.3231	-0.350084
233273124	chr2:233273124:C:G	1.35601e-05	-1.16939e-10	-1.11216
233273202	chr2:233273202:C:T	3.57261e-05	0.801041	-0.944449
233273432	chr2:233273432:G:C	1.41086e-05	-1.16939e-10	-1.0725
233273594	chr2:233273594:C:T	3.43984e-05	0.792878	-0.974156
233273818	chr2:233273818:T:TA	1.89976e-05	-1.16939e-10	-0.774973
233274317	chr2:233274317:T:C	1.477e-05	-1.16939e-10	-1.02669
233274722	chr2:233274722:A:G	3.62568e-05	0.745093	-0.873753
233274822	chr2:233274822:G:A	3.30406e-05	0.747891	-0.969441
233274846	chr2:233274846:C:T	1.36759e-05	-1.16939e-10	-1.10365
233275072	chr2:233275072:T:C	3.07719e-05	0.716333	-1.00902
233275319	chr2:233275319:G:A	1.55989e-05	-1.16939e-10	-0.972089
233275771	chr2:233275771:G:A	4.78122e-05	0.701832	-0.553838
233276306	chr2:233276306:T:C	3.73686e-05	0.82801	-0.926466
233276621	chr2:233276621:C:T	3.74358e-05	0.810731	-0.907391
233276674	chr2:233276674:G:A	1.34704e-05	-1.16939e-10	-1.1188
233276712	chr2:233276712:T:C	4.40934e-06	-1.25154	-0.984025
233276893	chr2:233276893:C:T	5.04416e-06	-1.33914	-0.761918
233277353	chr2:233277353:G:A	3.25698e-05	0.687535	-0.923438
233277832	chr2:233277832:A:G	1.49178e-05	-1.16939e-10	-1.01674
233277843	chr2:233277843:A:G	3.48273e-05	0.0526539	-0.221541
233279550	chr2:233279550:T:G	1.83131e-05	-1.16939e-10	-0.81167
233280741	chr2:233280741:T:A	1.38526e-05	-1.16939e-10	-1.09081
233280760	chr2:233280760:G:A	5.48356e-06	-1.40329	-0.61424
233281315	chr2:233281315:A:G	3.95236e-06	-1.19444	-1.15053
233281340	chr2:233281340:A:T	1.56109e-05	-1.16939e-10	-0.971319
233281716	chr2:233281716:G:C	6.59427e-06	-1.30741	-0.525677
233282094	chr2:233282094:T:C	0.000248846	1.49641	0.301141
233282555	chr2:233282555:TC:T	3.36393e-06	-1.58692	-0.919255
233282884	chr2:233282884:T:A	6.2666e-06	-1.21299	-0.671067
233282967	chr2:233282967:C:T	3.35019e-06	-1.58941	-0.920863
233283499	chr2:233283499:G:A	3.52256e-06	-1.42187	-1.03823
233283527	chr2:233283527:CAG:C	1.39416e-05	-1.08441	-2.2556e-10
233283718	chr2:233283718:G:A	1.30755e-05	-1.16939e-10	-1.14855
233283734	chr2:233283734:A:G	1.39245e-05	-1.16939e-10	-1.08564
233283905	chr2:233283905:C:T	1.3058e-05	-1.16939e-10	-1.14988
233283970	chr2:233283970:G:A	4.44689e-05	0.61075	-0.535248
233284401	chr2:233284401:G:A	1.3552e-05	-1.16939e-10	-1.11275
233284540	chr2:233284540:A:G	2.9497e-05	-0.126133	-0.208868
233285017	chr2:233285017:A:T	1.55352e-05	-0.0935019	-0.882681
233285370	chr2:233285370:A:G	1.92584e-05	-1.16939e-10	-0.761342
233286109	chr2:233286109:G:C	3.24794e-05	-0.476371	0.237688
233286311	chr2:233286311:T:G	5.67232e-06	-0.833483	-1.15021
233286336	chr2:233286336:G:A	1.60059e-05	-1.16939e-10	-0.94633
233286877	chr2:233286877:G:A	3.07898e-06	-1.58588	-1.00881
233287070	chr2:233287070:T:G	1.80143e-05	-1.16939e-10	-0.828125
233287270	chr2:233287270:G:A	1.47752e-05	-1.16939e-10	-1.02634
233287427	chr2:233287427:A:G	2.83232e-06	-1.54721	-1.13098
233287595	chr2:233287595:A:G	1.73904e-05	-1.16939e-10	-0.86337
233287643	chr2:233287643:C:T	8.66539e-06	-1.46665	-0.0933033
233287873	chr2:233287873:T:C	1.23883e-05	-0.534882	-0.667654
233287956	chr2:233287956:G:A	3.67169e-06	-1.50229	-0.916342
233288529	chr2:233288529:A:G	3.23829e-06	-1.58939	-0.954847
233289071	chr2:233289071:C:G	1.29631e-05	-0.120857	-1.03632
233289509	chr2:233289509:C:T	1.32195e-05	-1.16939e-10	-1.13759
233289671	chr2:233289671:C:T	1.33782e-05	-1.16939e-10	-1.12566
233289828	chr2:233289828:C:T	3.40454e-06	-1.58503	-0.909148
233290206	chr2:233290206:T:A	6.30165e-06	-1.417	-0.461475
233290585	chr2:233290585:GA:G	5.88092e-06	-1.41173	-0.535842
233290646	chr2:233290646:GA:G	1.68993e-05	-0.240863	-0.651152
233290755	chr2:233290755:C:T	6.1843e-06	-1.3999	-0.497372
233290815	chr2:233290815:G:A	8.97742e-06	-0.461985	-1.06259
233291607	chr2:233291607:A:G	7.02727e-06	-1.54152	-0.227968
233292107	chr2:233292107:C:G	1.45787e-05	-1.16939e-10	-1.03973
233292331	chr2:233292331:TA:T	3.17018e-06	-1.56328	-1.00222
233292353	chr2:233292353:T:A	6.32065e-06	-1.41154	-0.463924
233292540	chr2:233292540:A:G	1.53497e-05	-1.16939e-10	-0.988192
233292684	chr2:233292684:C:T	1.73097e-05	-1.16939e-10	-0.868023
233292863	chr2:233292863:A:G	8.40446e-06	-1.59053	-2.2556e-10
233293011	chr2:233293011:A:G	6.31048e-06	-1.4125	-0.464574
233293012	chr2:233293012:T:C	1.49984e-05	-0.065393	-0.945954
233293121	chr2:233293121:A:G	2.82847e-06	-1.5389	-1.14065
233293390	chr2:233293390:G:A	3.28602e-06	-1.58319	-0.946418
233293430	chr2:233293430:G:A	1.85922e-05	-1.16939e-10	-0.796547
233293577	chr2:233293577:C:CA	1.71152e-05	-1.16939e-10	-0.879322
233293675	chr2:233293675:C:T	1.7115e-05	-0.278108	-0.601225
233294120	chr2:233294120:G:A	4.8287e-06	-1.54486	-0.599849
233294314	chr2:233294314:C:T	1.48727e-05	-1.16939e-10	-1.01976
233294829	chr2:233294829:C:T	1.44233e-05	-1.16939e-10	-1.05044
233294897	chr2:233294897:T:C	6.81323e-06	-1.44947	-0.350956
233294901	chr2:233294901:T:C	1.1828e-05	-0.379391	-0.86943
233294932	chr2:233294932:TC:T	2.9362e-05	0.491143	-0.830731
233294951	chr2:233294951:T:C	3.1288e-05	0.562325	-0.83838
233295230	chr2:233295230:C:T	6.48577e-06	-1.49464	-0.355039
233295467	chr2:233295467:T:C	1.52869e-05	-0.518969	-0.473323
233295549	chr2:233295549:A:C	1.74805e-05	-1.16939e-10	-0.858204
233295730	chr2:233295730:ATTTC:A	6.48873e-06	-1.49418	-0.355039
233295953	chr2:233295953:T:C	1.17792e-05	-0.481614	-0.771339
233296391	chr2:233296391:T:C	8.4081e-06	-1.59009	-2.2556e-10
233296441	chr2:233296441:C:G	1.68611e-05	-1.16939e-10	-0.894282
233296912	chr2:233296912:A:G	1.77786e-05	-1.16939e-10	-0.841291
233297429	chr2:233297429:T:C	1.32592e-05	-1.16939e-10	-1.1346
233297513	chr2:233297513:C:A	1.37245e-05	-1.16939e-10	-1.10011
233297553	chr2:233297553:A:G	6.48605e-05	-1.16939e-10	0.45295
233297674	chr2:233297674:A:G	1.74764e-05	-1.16939e-10	-0.858437
233297794	chr2:233297794:T:C	1.57168e-05	-1.16939e-10	-0.964559
233297809	chr2:233297809:G:A	1.30857e-05	-1.16939e-10	-1.14777
233297858	chr2:233297858:T:C	2.6854e-05	0.417025	-0.845898
233297866	chr2:233297866:TAATAA:T	1.64089e-05	-1.16939e-10	-0.921467
233297921	chr2:233297921:G:A	7.2406e-06	-1.48979	-0.249792
233298021	chr2:233298021:G:A	1.74698e-05	-1.16939e-10	-0.858812
233298153	chr2:233298153:G:A	2.53776e-05	0.550169	-1.03559
233298434	chr2:233298434:A:G	1.45947e-05	-0.328313	-0.710316
233298716	chr2:233298716:C:T	2.61886e-05	-1.16939e-10	-0.453963
233298814	chr2:233298814:TTGTCTCTAATGAGTCCAG:T	2.04367e-05	-1.16939e-10	-0.701955
233298831	chr2:233298831:A:G	4.88752e-06	-1.54828	-0.584324
233298836	chr2:233298836:T:A	6.13259e-06	-1.55854	-0.347127
233299132	chr2:233299132:C:CAA	7.77749e-06	-1.53464	-0.133417
233299189	chr2:233299189:T:A	1.48489e-05	-1.16939e-10	-1.02137
233299192	chr2:233299192:A:T	1.48235e-05	-1.16939e-10	-1.02308
233299195	chr2:233299195:T:C	1.48433e-05	-1.16939e-10	-1.02174
233299571	chr2:233299571:G:A	3.86258e-06	-1.57134	-0.796613
233299674	chr2:233299674:G:A	2.50379e-05	-1.16939e-10	-0.498899
233300115	chr2:233300115:T:C	7.63944e-06	-1.55744	-0.128523
233300774	chr2:233300774:C:T	1.99709e-05	-1.16939e-10	-0.72501
233301445	chr2:233301445:TAATAC:T	3.92038e-06	-1.39982	-0.953277
233301457	chr2:233301457:ATAC:A	3.77395e-06	-1.41215	-0.979015
233301466	chr2:233301466:A:C	3.7781e-06	-1.43695	-0.95312
233302402	chr2:233302402:G:A	3.86125e-05	0.948325	-1.01404
233303020	chr2:233303020:G:A	1.48572e-05	-1.16939e-10	-1.02081
233303144	chr2:233303144:A:T	3.55595e-06	-1.42185	-1.02882
233303581	chr2:233303581:T:G	8.76037e-06	-1.54905	-2.2556e-10
233303764	chr2:233303764:CT:C	0.000164651	2.536	-1.15147
233304816	chr2:233304816:G:GTCTTTTTTCTTTTTT	3.33586e-06	-1.51393	-1.00062
233304821	chr2:233304821:T:G	1.33971e-05	-1.16939e-10	-1.12425
233305073	chr2:233305073:G:A	1.40346e-05	-1.16939e-10	-1.07776
233305508	chr2:233305508:C:A	3.02904e-06	-1.53018	-1.08087
233306301	chr2:233306301:T:C	3.59461e-06	-1.35072	-1.08913
233306358	chr2:233306358:G:A	2.47399e-05	-1.16939e-10	-0.510873
233306580	chr2:233306580:G:T	4.63105e-06	-1.50226	-0.684248
233306635	chr2:233306635:A:C	8.58703e-06	-1.56904	-2.2556e-10
233306901	chr2:233306901:G:A	3.42241e-06	-1.50884	-0.980101
233307982	chr2:233307982:G:A	1.37009e-05	-1.16939e-10	-1.10183
233308271	chr2:233308271:G:A	3.70861e-06	-1.27668	-1.13196
233308406	chr2:233308406:G:A	3.32099e-06	-1.51816	-1.00086
233308535	chr2:233308535:CAG:C	3.27531e-06	-1.53248	-1.00039
233308548	chr2:233308548:T:C	1.35843e-05	-1.16939e-10	-1.11038
233309033	chr2:233309033:C:G	3.29595e-06	-1.52603	-1.00056
233310014	chr2:233310014:G:A	1.18094e-05	-1.25039	-2.2556e-10
233310087	chr2:233310087:A:G	2.84672e-06	-1.5422	-1.13092
233310196	chr2:233310196:G:A	2.85237e-06	-1.54064	-1.1305
233310391	chr2:233310391:T:C	1.35071e-05	-1.16939e-10	-1.11607
233310501	chr2:233310501:T:C	3.22654e-06	-1.52352	-1.02436
233310556	chr2:233310556:C:CTGGAG	8.47562e-06	-1.58209	-2.2556e-10
233310994	chr2:233310994:C:T	1.42135e-05	-1.16939e-10	-1.06509
233311386	chr2:233311386:C:T	3.31168e-06	-1.53372	-0.988111
233311511	chr2:233311511:C:T	2.96085e-06	-1.5193	-1.11451
233311589	chr2:233311589:G:T	1.67506e-05	-1.16939e-10	-0.900856
233311595	chr2:233311595:G:A	1.30646e-05	-1.16939e-10	-1.14938
233312105	chr2:233312105:A:G	1.30383e-05	-1.16939e-10	-1.1514
233312285	chr2:233312285:A:T	2.67644e-05	-1.16939e-10	-0.432217
233312657	chr2:233312657:C:T	8.62212e-06	-1.56496	-2.2556e-10
233312703	chr2:233312703:C:T	1.33887e-05	-1.16939e-10	-1.12488
233313041	chr2:233313041:T:C	4.61416e-06	-1.12553	-1.06463
233313809	chr2:233313809:T:C	8.92528e-06	-1.5304	-2.2556e-10
233314338	chr2:233314338:C:T	1.72373e-05	-1.16939e-10	-0.872212
233314689	chr2:233314689:T:C	1.24995e-05	-0.0504459	-1.14316
233314694	chr2:233314694:C:T	1.35666e-05	-1.16939e-10	-1.11168
233315203	chr2:233315203:CT:C	1.36631e-05	-1.16939e-10	-1.10459
233315234	chr2:233315234:T:G	3.12952e-06	-1.50313	-1.07528
233315240	chr2:233315240:G:A	6.01e-06	-1.48999	-0.43587
233315740	chr2:233315740:T:C	1.41877e-05	-1.16939e-10	-1.06692
233315744	chr2:233315744:C:T	1.41001e-05	-1.0731	-2.2556e-10
233315826	chr2:233315826:T:C	0.000891935	4.20112	-1.12701
233315991	chr2:233315991:C:T	2.9888e-06	-1.58034	-1.04407
233316035	chr2:233316035:C:T	9.03013e-06	-1.51872	-2.2556e-10
233316557	chr2:233316557:C:T	1.37158e-05	-1.16939e-10	-1.10074
233316581	chr2:233316581:G:A	1.40807e-05	-1.16939e-10	-1.07448
233317035	chr2:233317035:T:C	3.26042e-06	-1.44393	-1.0935
233317217	chr2:233317217:C:T	3.0079e-06	-1.58923	-1.02882
233317394	chr2:233317394:T:C	1.35211e-05	-1.16939e-10	-1.11504
233317484	chr2:233317484:C:T	1.91694e-05	-1.16939e-10	-0.765971
233317714	chr2:233317714:T:C	8.57378e-06	-1.57058	-2.2556e-10
233317945	chr2:233317945:G:A	1.69871e-05	-1.16939e-10	-0.886833
233318074	chr2:233318074:G:A	9.2717e-05	1.59918	-0.788917
233318296	chr2:233318296:T:C	1.56673e-05	-1.16939e-10	-0.967712
233318472	chr2:233318472:G:A	3.53782e-06	-1.31159	-1.14418
233318820	chr2:233318820:G:A	2.55273e-05	-1.16939e-10	-0.47954
233319053	chr2:233319053:C:T	2.9885e-06	-1.57408	-1.05044
233319065	chr2:233319065:C:G	2.40475e-05	-1.16939e-10	-0.539259
233319067	chr2:233319067:C:T	2.38982e-05	-1.16939e-10	-0.545485
233319359	chr2:233319359:G:A	2.32981e-05	-1.16939e-10	-0.570917
233320091	chr2:233320091:G:A	9.6281e-06	-1.4546	-2.2556e-10
233320300	chr2:233320300:A:G	9.11867e-06	-1.57609	0.0671282
233320339	chr2:233320339:G:A	1.91444e-05	-1.16939e-10	-0.767277
233320674	chr2:233320674:A:G	9.7258e-06	-1.57953	0.135024
233320698	chr2:233320698:C:T	2.19527e-05	-1.16939e-10	-0.630396
233320834	chr2:233320834:C:T	1.55072e-05	-0.977983	-2.2556e-10
233320915	chr2:233320915:T:C	1.39487e-05	-1.16939e-10	-1.0839
233321308	chr2:233321308:G:A	1.30532e-05	-1.16939e-10	-1.15025
233321888	chr2:233321888:G:A	1.44766e-05	-1.16939e-10	-1.04676
233322372	chr2:233322372:G:C	1.33954e-05	-1.02582	-0.0985554
233322610	chr2:233322610:G:A	1.3089e-05	-1.16939e-10	-1.14752
233322688	chr2:233322688:C:A	3.13289e-06	-1.57672	-1.00061
233322755	chr2:233322755:A:G	1.01627e-05	-1.40057	-2.2556e-10
233323380	chr2:233323380:T:C	2.34826e-05	-1.16939e-10	-0.563029
233324076	chr2:233324076:T:G	0.000168225	2.55722	-1.1512
233324274	chr2:233324274:A:C	0.000142862	1.95892	-0.71633
233324373	chr2:233324373:A:G	6.29914e-06	-1.38887	-0.490002
233324420	chr2:233324420:A:C	3.82967e-06	-1.22516	-1.15135
233324589	chr2:233324589:C:G	0.000126169	1.93085	-0.812509
233324711	chr2:233324711:G:C	2.15949e-05	-1.16939e-10	-0.646832
233324845	chr2:233324845:G:A	0.000234492	2.8357	-1.09757
233325019	chr2:233325019:A:G	1.30573e-05	-1.16939e-10	-1.14994
233325237	chr2:233325237:A:G	3.71976e-06	-1.25827	-1.14736
233325458	chr2:233325458:C:CAT	0.000135155	1.92396	-0.736819
233325546	chr2:233325546:C:T	1.37571e-05	-1.16939e-10	-1.09774
233325898	chr2:233325898:C:T	1.31232e-05	-1.16939e-10	-1.1449
233325980	chr2:233325980:A:G	0.000169148	1.9594	-0.547909
233326009	chr2:233326009:GA:G	3.87714e-06	-1.21276	-1.15143
233326033	chr2:233326033:T:C	8.89418e-06	-1.59053	0.0566436
233326077	chr2:233326077:C:T	1.33153e-05	-1.16939e-10	-1.13038
233326090	chr2:233326090:T:C	2.20056e-05	-1.16939e-10	-0.627989
233326182	chr2:233326182:G:A	0.000215033	2.7668	-1.1153
233326199	chr2:233326199:C:G	0.00019087	2.06055	-0.528248
233326210	chr2:233326210:G:A	3.88662e-06	-1.21124	-1.15051
233326313	chr2:233326313:G:A	0.000670571	3.90406	-1.11522
233326418	chr2:233326418:C:T	0.000630446	3.87297	-1.14583
233326508	chr2:233326508:T:C	0.000180719	2.01124	-0.533588
233326584	chr2:233326584:T:G	1.30886e-05	-1.16939e-10	-1.14754
233326656	chr2:233326656:T:C	1.26429e-05	-1.58967	0.40747
233326714	chr2:233326714:C:A	0.000580246	3.79239	-1.14822
233326808	chr2:233326808:A:G	3.93268e-06	-1.20139	-1.14858
233326824	chr2:233326824:A:G	0.000135242	1.92554	-0.737765
233326898	chr2:233326898:C:CT	1.36134e-05	-1.16939e-10	-1.10823
233327174	chr2:233327174:C:T	4.34216e-06	-1.43538	-0.815531
233327434	chr2:233327434:G:A	2.12003e-05	-1.16939e-10	-0.665271
233327550	chr2:233327550:T:C	1.30769e-05	-1.5894	0.44096
233327688	chr2:233327688:G:A	1.35197e-05	-1.16939e-10	-1.11514
233328042	chr2:233328042:C:T	1.29875e-05	-1.59047	0.435164
233328076	chr2:233328076:T:C	1.24559e-05	-1.59034	0.393249
233328215	chr2:233328215:T:C	4.71126e-06	-1.11448	-1.05485
233328305	chr2:233328305:C:T	1.26475e-05	-1.59003	0.408201
233328741	chr2:233328741:A:G	0.00061357	3.84991	-1.14991
233328813	chr2:233328813:C:T	1.32802e-05	-1.16939e-10	-1.13301
233329119	chr2:233329119:T:G	0.000183312	1.96975	-0.477848
233329254	chr2:233329254:AC:A	1.30514e-05	-1.16939e-10	-1.15039
233329608	chr2:233329608:T:G	0.000180536	1.96702	-0.490382
233329936	chr2:233329936:A:G	1.3075e-05	-1.16939e-10	-1.14859
233330138	chr2:233330138:A:G	0.000158579	1.93578	-0.588813
233330303	chr2:233330303:G:A	5.77585e-06	-1.59056	-0.375042
233330426	chr2:233330426:A:G	1.9845e-05	-1.16939e-10	-0.731338
233330675	chr2:233330675:C:T	1.81714e-05	-1.16939e-10	-0.819439
233330781	chr2:233330781:C:T	1.67617e-05	-1.16939e-10	-0.900195
233331089	chr2:233331089:A:G	4.93493e-06	-1.33051	-0.792439
233331822	chr2:233331822:C:T	2.16277e-05	-1.16939e-10	-0.645315
233331932	chr2:233331932:A:T	1.30685e-05	-1.16939e-10	-1.14908
233332038	chr2:233332038:G:A	0.000127373	1.68018	-0.552341
233332452	chr2:233332452:A:G	0.000117413	1.61284	-0.566434
233332863	chr2:233332863:A:G	4.20317e-06	-1.49924	-0.784207
233333016	chr2:233333016:A:G	3.7804e-06	-1.24019	-1.14927
233333048	chr2:233333048:A:G	1.97861e-05	-1.16939e-10	-0.734309
233333701	chr2:233333701:C:T	0.000610951	3.79341	-1.09768
233334097	chr2:233334097:AG:A	8.70198e-06	-1.55574	-2.2556e-10
233334204	chr2:233334204:A:T	1.30887e-05	-1.16939e-10	-1.14754
233334313	chr2:233334313:G:C	1.25648e-05	-1.18839	-2.2556e-10
233334504	chr2:233334504:G:A	3.1975e-06	-1.54785	-1.00907
233334630	chr2:233334630:C:T	2.54295e-05	-1.16939e-10	-0.483378
233334676	chr2:233334676:T:C	0.000119204	2.03297	-0.971423
233334792	chr2:233334792:C:T	1.91606e-05	-1.16939e-10	-0.76643
233334811	chr2:233334811:C:T	1.3367e-05	-1.16939e-10	-1.1265
233334936	chr2:233334936:A:G	2.61472e-05	-1.16939e-10	-0.455546
233334937	chr2:233334937:A:G	5.36465e-05	-1.16939e-10	0.263128
233335191	chr2:233335191:C:T	1.38081e-05	-1.16939e-10	-1.09403
233335558	chr2:233335558:G:A	1.61211e-05	-1.16939e-10	-0.93916
233335672	chr2:233335672:C:T	0.000802417	4.1177	-1.14936
233335749	chr2:233335749:G:A	1.99589e-05	-1.48143	0.755819
233335759	chr2:233335759:C:T	2.36448e-05	-1.16939e-10	-0.556146
233336059	chr2:233336059:T:C	2.15616e-05	-1.16939e-10	-0.648374
233336228	chr2:233336228:G:A	1.52021e-05	-1.16939e-10	-0.997854
233336499	chr2:233336499:G:A	1.92981e-05	-1.16939e-10	-0.759281
233336587	chr2:233336587:AT:A	1.30777e-05	-1.16939e-10	-1.14838
233336738	chr2:233336738:G:A	4.36378e-06	-1.12223	-1.12372
233337250	chr2:233337250:T:G	3.78702e-06	-1.2414	-1.14631
233337579	chr2:233337579:T:C	0.000330239	3.16355	-1.08302
233337618	chr2:233337618:C:T	0.0014527	4.69692	-1.13503
233337724	chr2:233337724:T:C	0.00255364	4.32374	-0.19775
233337857	chr2:233337857:C:T	8.67861e-06	-1.4898	-0.0686293
233337892	chr2:233337892:A:G	9.95034e-06	-1.42168	-2.2556e-10
233338152	chr2:233338152:G:A	1.06215e-05	-0.341325	-1.01509
233338348	chr2:233338348:A:G	0.00201409	4.97801	-1.08937
233338981	chr2:233338981:T:C	0.000214897	2.79993	-1.14906
233339278	chr2:233339278:G:A	0.000228838	2.81755	-1.10383
233339542	chr2:233339542:T:G	1.35245e-05	-1.16939e-10	-1.11479
233339563	chr2:233339563:G:A	1.31141e-05	-1.16939e-10	-1.1456
233339700	chr2:233339700:ATC:A	0.000238557	2.86846	-1.11315
233339851	chr2:233339851:C:T	1.86532e-05	-1.16939e-10	-0.793269
233339882	chr2:233339882:C:T	1.30387e-05	-1.16939e-10	-1.15136
233339883	chr2:233339883:G:A	0.00154688	4.67619	-1.05148
233339901	chr2:233339901:G:A	7.17737e-06	-1.55951	-0.188846
233339999	chr2:233339999:C:T	4.06928e-06	-1.16871	-1.14711
233340107	chr2:233340107:C:T	7.1204e-06	-1.56703	-0.189292
233340739	chr2:233340739:C:T	0.0011983	4.42179	-1.05242
233341034	chr2:233341034:G:A	2.06054e-05	-1.16939e-10	-0.693733
233341089	chr2:233341089:T:C	0.0021169	4.04066	-0.102244
233341132	chr2:233341132:G:A	1.60281e-05	-1.16939e-10	-0.944944
233341265	chr2:233341265:T:A	2.35938e-05	-1.16939e-10	-0.558302
233341378	chr2:233341378:G:A	3.10011e-05	-1.16939e-10	-0.285267
233341836	chr2:233341836:A:G	0.00106716	4.18432	-0.930854
233342258	chr2:233342258:T:C	2.31012e-05	-1.16939e-10	-0.579405
233342315	chr2:233342315:C:T	1.8785e-05	-1.16939e-10	-0.786232
233342550	chr2:233342550:TA:T	1.46243e-05	-1.16939e-10	-1.0366
233342676	chr2:233342676:T:G	0.0151278	6.82668	-0.921682
233343261	chr2:233343261:G:T	0.00228372	4.87347	-0.8592
233343372	chr2:233343372:G:A	1.61852e-05	-1.16939e-10	-0.935191
233343378	chr2:233343378:C:T	1.52012e-05	-1.16939e-10	-0.997911
233343971	chr2:233343971:A:G	1.32568e-05	-1.13478	-2.2556e-10
233344257	chr2:233344257:G:A	9.71177e-06	-1.09153	-0.354415
233344264	chr2:233344264:G:A	0.0225296	7.39184	-1.08854
233344339	chr2:233344339:T:G	3.86844e-06	-1.24631	-1.12012
233344438	chr2:233344438:T:C	1.35402e-05	-1.16939e-10	-1.11363
233344723	chr2:233344723:G:A	1.30848e-05	-1.16939e-10	-1.14784
233344951	chr2:233344951:A:C	0.0679135	8.32824	-0.921539
233345419	chr2:233345419:A:G	6.48942e-06	-1.50442	-0.344692
233345585	chr2:233345585:G:A	4.22852e-06	-1.15316	-1.12428
233346000	chr2:233346000:A:G	1.32709e-05	-1.16939e-10	-1.13371
233346054	chr2:233346054:G:T	1.58501e-05	-1.16939e-10	-0.956113
233346061	chr2:233346061:G:A	3.37323e-06	-1.39637	-1.10705
233346499	chr2:233346499:A:C	0.12319	9.14429	-1.1421
233346578	chr2:233346578:G:A	1.6462e-05	-1.16939e-10	-0.918232
233346901	chr2:233346901:G:A	0.0200646	7.26713	-1.0797
233346902	chr2:233346902:T:C	4.78091e-06	-1.59064	-0.564018
233347237	chr2:233347237:C:T	1.3377e-05	-1.16939e-10	-1.12575
233347393	chr2:233347393:T:C	7.31013e-06	-0.607683	-1.12234
233347497	chr2:233347497:T:C	1.31034e-05	-1.16939e-10	-1.14642
233347874	chr2:233347874:G:A	4.41588e-06	-1.21158	-1.0225
233347880	chr2:233347880:G:A	0.0138542	6.88982	-1.07276
233347977	chr2:233347977:C:T	8.53537e-06	-1.57507	-2.2556e-10
233348203	chr2:233348203:G:A	0.0172599	7.05257	-1.01572
233348527	chr2:233348527:G:A	1.3304e-05	-1.16939e-10	-1.13122
233348599	chr2:233348599:T:A	1.31177e-05	-1.16939e-10	-1.14533
233348623	chr2:233348623:A:C	1.53159e-05	-1.16939e-10	-0.9904
233348806	chr2:233348806:C:T	0.0130401	6.90788	-1.15138
233348808	chr2:233348808:A:G	0.0134869	6.94161	-1.15142
233349165	chr2:233349165:G:A	1.83936e-05	-1.16939e-10	-0.807285
233349455	chr2:233349455:C:T	0.0130552	6.90902	-1.15136
233349969	chr2:233349969:A:G	1.56541e-05	-0.968558	-2.2556e-10
233350355	chr2:233350355:G:T	0.0169562	7.17012	-1.15102
233350824	chr2:233350824:A:G	0.000414798	3.38288	-1.07437
233351143	chr2:233351143:T:A	1.49418e-05	-1.16939e-10	-1.01512
233352088	chr2:233352088:C:T	1.73097e-05	-1.16939e-10	-0.868023
233352156	chr2:233352156:T:C	1.30518e-05	-1.16939e-10	-1.15036
233352801	chr2:233352801:CCT:C	1.68504e-05	-1.16939e-10	-0.894914
233353560	chr2:233353560:AC:A	3.16263e-06	-1.43293	-1.13496
233353746	chr2:233353746:A:G	1.30375e-05	-1.16939e-10	-1.15146
233354017	chr2:233354017:A:G	1.5485e-05	-1.16939e-10	-0.979414
233354274	chr2:233354274:C:T	1.34135e-05	-1.16939e-10	-1.12302
233354365	chr2:233354365:C:T	0.0365958	7.93633	-1.14793
233354497	chr2:233354497:G:A	1.31351e-05	-1.16939e-10	-1.144
233354803	chr2:233354803:C:T	0.000199846	2.72039	-1.14213
233355619	chr2:233355619:C:T	1.34592e-05	-1.16939e-10	-1.11962
233355820	chr2:233355820:A:C	1.61417e-05	-1.16939e-10	-0.937883
233355832	chr2:233355832:G:A	1.59007e-05	-1.16939e-10	-0.952922
233355844	chr2:233355844:A:G	0.0181182	7.23498	-1.1496
233356007	chr2:233356007:A:G	1.56193e-05	-1.16939e-10	-0.970784
233356202	chr2:233356202:C:G	2.72283e-06	-1.56905	-1.14856
233356533	chr2:233356533:T:A	1.37473e-05	-1.16939e-10	-1.09845
233356757	chr2:233356757:T:C	6.55818e-06	-1.58536	-0.25322
233356914	chr2:233356914:C:CT	1.50174e-05	-1.01008	-2.2556e-10
233357159	chr2:233357159:C:T	6.49924e-06	-1.55851	-0.289089
233357167	chr2:233357167:G:A	1.34591e-05	-1.16939e-10	-1.11964
233357275	chr2:233357275:A:G	0.0603332	8.40214	-1.11379
233357295	chr2:233357295:T:G	1.37392e-05	-1.16939e-10	-1.09904
233357450	chr2:233357450:G:C	1.38551e-05	-1.16939e-10	-1.09063
233357604	chr2:233357604:C:G	1.30376e-05	-1.16939e-10	-1.15145
233357694	chr2:233357694:G:A	7.51791e-06	-1.58486	-0.117137
233357700	chr2:233357700:T:G	8.45617e-06	-1.58439	-2.2556e-10
233357763	chr2:233357763:C:T	4.3508e-06	-1.12253	-1.12639
233357864	chr2:233357864:A:C	1.37409e-05	-1.16939e-10	-1.09891
233358196	chr2:233358196:C:T	0.0661337	8.50219	-1.12205
233358221	chr2:233358221:A:G	1.40335e-05	-1.16939e-10	-1.07784
233358581	chr2:233358581:A:G	1.37486e-05	-1.16939e-10	-1.09835
233358799	chr2:233358799:G:A	1.35132e-05	-1.16939e-10	-1.11562
233358866	chr2:233358866:C:T	6.72715e-06	-1.59015	-0.222985
233358919	chr2:233358919:A:G	7.57676e-06	-1.58366	-0.110543
233358973	chr2:233358973:G:A	0.0618743	8.43216	-1.11859
233359228	chr2:233359228:T:G	8.43312e-06	-1.58712	-2.2556e-10
233359662	chr2:233359662:A:C	0.000258937	2.98732	-1.15002
233359715	chr2:233359715:T:C	8.52365e-05	0.726142	-2.2556e-10
233359740	chr2:233359740:A:C	1.30427e-05	-1.16939e-10	-1.15106
233359975	chr2:233359975:G:A	1.30635e-05	-1.16939e-10	-1.14947
233360039	chr2:233360039:C:T	1.32382e-05	-1.16939e-10	-1.13618
233360068	chr2:233360068:A:G	0.00215317	4.46383	-0.508419
233360280	chr2:233360280:TC:T	1.3741e-05	-1.16939e-10	-1.0989
233360281	chr2:233360281:C:T	2.94902e-06	-1.54002	-1.09779
233360411	chr2:233360411:T:G	1.37472e-05	-1.16939e-10	-1.09846
233360521	chr2:233360521:G:T	1.34635e-05	-1.16939e-10	-1.1193
233361037	chr2:233361037:TGGCAGCCCTAG:T	0.000157926	2.44041	-1.09757
233361064	chr2:233361064:A:C	6.70548e-06	-1.59065	-0.225712
233361281	chr2:233361281:C:T	0.0318356	7.77266	-1.12361
233361430	chr2:233361430:G:A	1.30615e-05	-1.16939e-10	-1.14962
233361690	chr2:233361690:A:G	8.40963e-06	-1.58991	-2.2556e-10
233361793	chr2:233361793:A:G	1.44297e-05	-1.16939e-10	-1.05
233361864	chr2:233361864:C:G	3.28283e-06	-1.38045	-1.15013
233362213	chr2:233362213:A:G	3.2643e-06	-1.38537	-1.15087
233362389	chr2:233362389:G:A	1.42054e-05	-1.16939e-10	-1.06567
233362393	chr2:233362393:G:A	1.31158e-05	-1.16939e-10	-1.14547
233363119	chr2:233363119:A:G	1.3683e-05	-1.16939e-10	-1.10313
233363803	chr2:233363803:C:T	1.40565e-05	-1.16939e-10	-1.0762
233363838	chr2:233363838:A:G	8.17639e-06	-0.478809	-1.13923
233364042	chr2:233364042:A:G	8.74745e-06	-1.57342	0.0228904
233364091	chr2:233364091:A:G	0.0315532	7.75465	-1.11451
233364596	chr2:233364596:G:A	2.74151e-06	-1.59048	-1.1203
233364879	chr2:233364879:G:A	1.3929e-05	-1.16939e-10	-1.08532
233364893	chr2:233364893:G:T	1.4989e-05	-1.16939e-10	-1.01197
233365018	chr2:233365018:G:A	7.54312e-06	-1.58036	-0.118289
233365259	chr2:233365259:T:C	1.37412e-05	-1.16939e-10	-1.09889
233366651	chr2:233366651:C:A	1.9379e-05	-1.16939e-10	-0.7551
233366980	chr2:233366980:A:C	8.98637e-05	-1.16939e-10	0.779006
233367191	chr2:233367191:T:C	1.30941e-05	-1.16939e-10	-1.14713
233367389	chr2:233367389:C:T	1.66354e-05	-1.16939e-10	-0.907756
233367570	chr2:233367570:T:C	9.18273e-06	-1.5764	0.074431
233367579	chr2:233367579:A:G	1.37958e-05	-1.16939e-10	-1.09492
233367910	chr2:233367910:T:C	1.39143e-05	-1.16939e-10	-1.08637
233368065	chr2:233368065:A:C	1.62075e-05	-1.16939e-10	-0.933813
233368168	chr2:233368168:A:T	1.35447e-05	-1.16939e-10	-1.11329
233368357	chr2:233368357:A:G	1.5418e-05	-1.16939e-10	-0.983755
233368528	chr2:233368528:G:A	1.7257e-05	-1.16939e-10	-0.871068
233368992	chr2:233368992:G:A	1.03685e-05	-1.38052	-2.2556e-10
233369098	chr2:233369098:G:C	1.30183e-05	-1.15293	-2.2556e-10
233369202	chr2:233369202:T:C	1.56395e-05	-1.16939e-10	-0.969491
233369473	chr2:233369473:C:T	1.40687e-05	-1.16939e-10	-1.07533
233369903	chr2:233369903:C:T	0.184665	9.46966	-1.06264
233370376	chr2:233370376:G:A	1.88829e-05	-1.16939e-10	-0.781032
233370419	chr2:233370419:G:A	1.32043e-05	-1.16939e-10	-1.13874
233370649	chr2:233370649:G:C	4.58526e-06	-1.40277	-0.793675
233370985	chr2:233370985:C:T	1.43066e-05	-1.16939e-10	-1.05857
233371548	chr2:233371548:A:C	1.64245e-05	-1.16939e-10	-0.920512
233371797	chr2:233371797:C:G	1.58702e-05	-1.16939e-10	-0.954845
233372051	chr2:233372051:T:TCTCA	4.42145e-06	-1.22878	-1.00404
233372083	chr2:233372083:A:G	4.5195e-06	-1.35952	-0.851369
233372268	chr2:233372268:G:A	1.34499e-05	-1.16939e-10	-1.12032
233372275	chr2:233372275:T:C	1.30415e-05	-1.16939e-10	-1.15116
233372793	chr2:233372793:G:C	4.59362e-06	-1.36666	-0.827961
233373002	chr2:233373002:C:T	3.45437e-06	-1.49921	-0.980437
233373258	chr2:233373258:C:T	3.44653e-06	-1.48912	-0.992803
233373267	chr2:233373267:G:A	1.45468e-05	-1.16939e-10	-1.04192
233373320	chr2:233373320:T:C	1.39911e-05	-1.16939e-10	-1.08087
233373632	chr2:233373632:C:T	1.49866e-05	-1.01213	-2.2556e-10
233373841	chr2:233373841:TA:T	2.89901e-06	-1.51011	-1.14481
233373844	chr2:233373844:T:C	1.39259e-05	-1.16939e-10	-1.08554
233373907	chr2:233373907:T:G	1.30546e-05	-1.16939e-10	-1.15015
233374133	chr2:233374133:C:T	1.352e-05	-1.16939e-10	-1.11512
233374305	chr2:233374305:A:C	5.31068e-06	-1.34	-0.709565
233374312	chr2:233374312:A:G	0.0180509	7.08269	-1.00103
233374642	chr2:233374642:T:C	4.51078e-06	-1.37856	-0.834262
233374827	chr2:233374827:A:C	1.40223e-05	-1.16939e-10	-1.07864
233374871	chr2:233374871:G:A	4.2764e-05	-1.16939e-10	0.036408
233375031	chr2:233375031:T:C	1.99733e-05	-1.16939e-10	-0.724892
233375061	chr2:233375061:C:T	1.56169e-05	-1.16939e-10	-0.970937
233375524	chr2:233375524:G:A	1.6861e-05	-1.16939e-10	-0.894286
233375753	chr2:233375753:G:A	2.92442e-06	-1.50438	-1.14181
233375874	chr2:233375874:C:A	1.33967e-05	-1.16939e-10	-1.12428
233375888	chr2:233375888:TGTC:T	1.33951e-05	-1.16939e-10	-1.1244
233376026	chr2:233376026:C:T	1.31035e-05	-1.16939e-10	-1.14641
233376059	chr2:233376059:G:A	1.33016e-05	-1.16939e-10	-1.13141
233376399	chr2:233376399:C:T	1.33722e-05	-1.16939e-10	-1.12611
233376597	chr2:233376597:A:G	0.0291429	7.49847	-0.937788
233376610	chr2:233376610:T:C	0.000131601	2.2991	-1.13861
233376941	chr2:233376941:C:T	1.40838e-05	-1.16939e-10	-1.07426
233376996	chr2:233376996:A:G	1.25127e-05	-1.19255	-2.2556e-10
233377207	chr2:233377207:C:T	5.16047e-06	-1.35058	-0.727677
233377530	chr2:233377530:C:T	1.31418e-05	-1.16939e-10	-1.14349
233377898	chr2:233377898:C:T	1.30928e-05	-1.16939e-10	-1.14722
233378049	chr2:233378049:C:T	1.39093e-05	-1.16939e-10	-1.08673
233378121	chr2:233378121:TC:T	4.96138e-06	-1.38933	-0.728273
233378178	chr2:233378178:C:T	1.31966e-05	-1.13933	-2.2556e-10
233378373	chr2:233378373:C:G	1.75342e-05	-1.16939e-10	-0.855134
233378530	chr2:233378530:G:A	1.55649e-05	-1.16939e-10	-0.974271
233379402	chr2:233379402:T:C	6.57022e-06	-1.56598	-0.270763
233379698	chr2:233379698:T:C	1.55463e-05	-1.16939e-10	-0.975467
233379955	chr2:233379955:G:A	1.35275e-05	-1.16939e-10	-1.11457
233380949	chr2:233380949:A:G	1.70788e-05	-1.16939e-10	-0.88145
233381140	chr2:233381140:C:T	1.304e-05	-1.16939e-10	-1.15126
233381315	chr2:233381315:A:T	1.44959e-05	-1.16939e-10	-1.04542
233381912	chr2:233381912:A:G	1.4209e-05	-1.16939e-10	-1.06541
233382105	chr2:233382105:G:A	9.30874e-06	-1.39362	-0.0947172
233382960	chr2:233382960:G:A	0.000143253	2.38429	-1.13897
233383016	chr2:233383016:G:A	1.37222e-05	-1.16939e-10	-1.10028
233383109	chr2:233383109:C:T	6.671e-06	-1.55659	-0.264926
233383821	chr2:233383821:A:G	1.45255e-05	-1.16939e-10	-1.04338
233384049	chr2:233384049:TAAC:T	1.55638e-05	-1.16939e-10	-0.974343
233384318	chr2:233384318:C:T	5.74418e-06	-1.32895	-0.642147
233384632	chr2:233384632:C:T	1.58193e-05	-1.16939e-10	-0.958055
233384684	chr2:233384684:C:A	1.60087e-05	-1.16939e-10	-0.946155
233384853	chr2:233384853:C:T	1.30393e-05	-1.16939e-10	-1.15132
233384865	chr2:233384865:G:C	2.50824e-05	-0.497123	-2.2556e-10
233384975	chr2:233384975:C:T	1.36464e-05	-1.16939e-10	-1.10581
233385101	chr2:233385101:T:C	4.2017e-06	-1.21294	-1.07086
233385238	chr2:233385238:G:A	1.30409e-05	-1.16939e-10	-1.1512
233385915	chr2:233385915:T:TTC	1.07069e-05	-0.19712	-1.15128
233386013	chr2:233386013:A:AAG	1.30373e-05	-1.16939e-10	-1.15147
233386126	chr2:233386126:T:C	1.27618e-05	-1.17283	-2.2556e-10
233386145	chr2:233386145:G:C	3.43522e-06	-1.44038	-1.04483
233386453	chr2:233386453:G:A	1.6656e-05	-1.16939e-10	-0.906519
233387524	chr2:233387524:C:T	1.38865e-05	-1.16939e-10	-1.08837
233387575	chr2:233387575:C:T	5.93553e-06	-1.5418	-0.396534
233387591	chr2:233387591:A:G	1.30388e-05	-1.16939e-10	-1.15136
233387798	chr2:233387798:G:A	0.00140198	4.65359	-1.12723
233387799	chr2:233387799:C:G	1.30872e-05	-1.16939e-10	-1.14765
233387915	chr2:233387915:G:GC	1.42076e-05	-1.16939e-10	-1.06551
233388004	chr2:233388004:G:A	0.00012449	2.14341	-1.03848
233388033	chr2:233388033:C:A	1.31046e-05	-1.16939e-10	-1.14632
233388610	chr2:233388610:A:G	1.30394e-05	-1.16939e-10	-1.15131
233389314	chr2:233389314:G:A	1.30377e-05	-1.16939e-10	-1.15144
233389640	chr2:233389640:G:C	1.40598e-05	-1.16939e-10	-1.07597
233390185	chr2:233390185:A:T	2.52563e-05	-1.16939e-10	-0.490211
233390933	chr2:233390933:G:A	1.42911e-05	-1.16939e-10	-1.05965
233391273	chr2:233391273:G:A	0.000953166	4.22829	-1.08779
233391606	chr2:233391606:A:G	5.12629e-05	0.217678	-2.2556e-10
233392197	chr2:233392197:G:A	1.49306e-05	-1.16939e-10	-1.01587
233392271	chr2:233392271:C:T	1.58915e-05	-1.16939e-10	-0.953505
233392480	chr2:233392480:C:T	1.49924e-05	-1.16939e-10	-1.01174
233392914	chr2:233392914:T:G	1.50137e-05	-1.16939e-10	-1.01032
233393303	chr2:233393303:C:T	6.42373e-06	-1.49434	-0.364951
233393400	chr2:233393400:G:A	1.58223e-05	-1.16939e-10	-0.957868
233393927	chr2:233393927:T:C	1.30459e-05	-1.16939e-10	-1.15081
233394444	chr2:233394444:A:G	1.53107e-05	-1.16939e-10	-0.990734
233394957	chr2:233394957:G:A	5.69734e-06	-1.2294	-0.749889
233395015	chr2:233395015:T:C	1.30715e-05	-1.16939e-10	-1.14886
233395362	chr2:233395362:G:A	1.48073e-05	-1.02417	-2.2556e-10
233395515	chr2:233395515:C:T	5.77339e-06	-1.2676	-0.698432
233395552	chr2:233395552:A:G	0.000108666	2.0903	-1.12131
233396071	chr2:233396071:A:G	1.30386e-05	-1.16939e-10	-1.15137
233396414	chr2:233396414:T:G	1.44173e-05	-1.16939e-10	-1.05086
233398055	chr2:233398055:T:G	1.3142e-05	-1.16939e-10	-1.14348
233398356	chr2:233398356:A:G	0.000321319	3.12393	-1.07078
233398440	chr2:233398440:C:T	1.31932e-05	-1.16939e-10	-1.13959
233398552	chr2:233398552:C:A	1.30936e-05	-1.16939e-10	-1.14716
233398689	chr2:233398689:A:G	1.41881e-05	-1.16939e-10	-1.06688
233399122	chr2:233399122:G:A	1.31584e-05	-1.16939e-10	-1.14223
233399513	chr2:233399513:G:T	1.36765e-05	-1.16939e-10	-1.10361
233399599	chr2:233399599:C:T	1.37455e-05	-1.16939e-10	-1.09858
233399704	chr2:233399704:G:C	1.31369e-05	-1.16939e-10	-1.14386
233399757	chr2:233399757:C:T	9.48039e-06	-1.47006	-2.2556e-10
233399944	chr2:233399944:A:G	1.31353e-05	-1.16939e-10	-1.14398
233399966	chr2:233399966:G:A	8.43965e-06	-1.58635	-2.2556e-10
233400136	chr2:233400136:T:G	0.00112872	4.05294	-0.743389
233400493	chr2:233400493:C:T	1.30519e-05	-1.16939e-10	-1.15035
233400546	chr2:233400546:T:G	3.78771e-05	-0.0849422	-2.2556e-10
233400613	chr2:233400613:C:T	1.33639e-05	-1.16939e-10	-1.12673
233401351	chr2:233401351:A:G	1.46232e-05	-1.16939e-10	-1.03668
233401789	chr2:233401789:G:A	5.86775e-06	-1.21031	-0.739504
233402108	chr2:233402108:G:A	5.51383e-06	-1.18976	-0.822272
233402124	chr2:233402124:A:G	1.31827e-05	-1.16939e-10	-1.14038
233402179	chr2:233402179:T:C	1.31073e-05	-1.16939e-10	-1.14612
233402625	chr2:233402625:T:G	5.34889e-05	0.260185	-2.2556e-10
233402668	chr2:233402668:A:G	1.30415e-05	-1.16939e-10	-1.15115
233402905	chr2:233402905:C:G	1.45141e-05	-1.16939e-10	-1.04417
233402919	chr2:233402919:A:G	1.35513e-05	-1.16939e-10	-1.11281
233403104	chr2:233403104:G:A	1.30389e-05	-1.16939e-10	-1.15135
233403371	chr2:233403371:C:A	1.39568e-05	-1.08332	-2.2556e-10
233403889	chr2:233403889:C:T	8.86391e-06	-1.5373	-2.2556e-10
233404263	chr2:233404263:A:G	1.34788e-05	-1.16939e-10	-1.11817
233404512	chr2:233404512:A:G	4.71546e-06	-1.29195	-0.876488
233404542	chr2:233404542:T:C	3.40307e-06	-1.45696	-1.03765
233405137	chr2:233405137:A:C	1.46166e-05	-1.16939e-10	-1.03713
233405191	chr2:233405191:G:A	1.48346e-05	-1.16939e-10	-1.02233
233405458	chr2:233405458:C:T	1.30811e-05	-1.16939e-10	-1.14812
233405602	chr2:233405602:G:A	1.26081e-05	-1.18495	-2.2556e-10
233405973	chr2:233405973:G:A	1.30823e-05	-1.16939e-10	-1.14803
233406070	chr2:233406070:T:G	1.31438e-05	-1.16939e-10	-1.14334
233406186	chr2:233406186:TAAAC:T	1.42925e-05	-1.16939e-10	-1.05955
233406433	chr2:233406433:G:C	3.24076e-06	-1.40524	-1.13825
233406595	chr2:233406595:A:G	1.30609e-05	-1.16939e-10	-1.14967
233406707	chr2:233406707:A:T	1.94597e-05	-1.16939e-10	-0.750943
233406717	chr2:233406717:C:T	0.000156896	2.13875	-0.802451
233406748	chr2:233406748:A:C	3.95219e-05	-0.0424337	-2.2556e-10
233406979	chr2:233406979:G:A	1.31825e-05	-1.16939e-10	-1.1404
233407130	chr2:233407130:T:C	1.39678e-05	-1.16939e-10	-1.08254
233407146	chr2:233407146:C:T	4.25041e-06	-1.26695	-1.00532
233407226	chr2:233407226:T:C	1.30625e-05	-1.16939e-10	-1.14954
233407386	chr2:233407386:A:G	6.07208e-06	-1.59067	-0.324916
233407658	chr2:233407658:T:C	1.30528e-05	-1.16939e-10	-1.15028
233408136	chr2:233408136:G:A	5.63453e-06	-1.27856	-0.711812
233408178	chr2:233408178:G:GACT	1.62023e-05	-1.16939e-10	-0.934136
233408242	chr2:233408242:A:G	1.3238e-05	-1.16939e-10	-1.1362
233409209	chr2:233409209:A:G	1.33196e-05	-1.16939e-10	-1.13005
233410079	chr2:233410079:C:G	3.27121e-05	-1.16939e-10	-0.231544
233410208	chr2:233410208:AGAGGGGGATTGGCTTCCACCCCATTCTTT:A	1.38045e-05	-1.16939e-10	-1.09429
233410294	chr2:233410294:C:T	1.45354e-05	-1.16939e-10	-1.0427
233410638	chr2:233410638:C:T	1.32545e-05	-1.16939e-10	-1.13495
233410716	chr2:233410716:C:A	1.42711e-05	-1.16939e-10	-1.06105
233410836	chr2:233410836:AC:A	3.7441e-06	-1.29019	-1.10892
233411049	chr2:233411049:A:G	2.22832e-05	-1.16939e-10	-0.615457
233411573	chr2:233411573:G:A	8.42605e-06	-1.58796	-2.2556e-10
233411745	chr2:233411745:C:T	1.30566e-05	-1.16939e-10	-1.15
233412216	chr2:233412216:C:T	1.35119e-05	-1.16939e-10	-1.11572
233412337	chr2:233412337:T:C	1.3621e-05	-1.16939e-10	-1.10768
233412622	chr2:233412622:G:A	4.37525e-06	-1.28729	-0.956033
233413413	chr2:233413413:T:C	1.30939e-05	-1.16939e-10	-1.14714
233413779	chr2:233413779:T:G	1.3199e-05	-1.16939e-10	-1.13915
233414121	chr2:233414121:T:C	1.33758e-05	-1.16939e-10	-1.12584
233414235	chr2:233414235:G:A	1.30849e-05	-1.16939e-10	-1.14783
233414615	chr2:233414615:A:G	0.000189144	2.16847	-0.645247
233414859	chr2:233414859:G:A	1.34351e-05	-1.16939e-10	-1.12142
233414918	chr2:233414918:G:A	0.000165293	2.06005	-0.671618
233414935	chr2:233414935:G:C	4.84427e-06	-1.28663	-0.854864
233415546	chr2:233415546:G:C	0.000165679	2.46789	-1.07713
233416377	chr2:233416377:C:T	3.47186e-06	-1.58597	-0.888626
233416464	chr2:233416464:CA:C	4.60079e-06	-1.33542	-0.857642
233416712	chr2:233416712:A:G	1.45718e-05	-1.16939e-10	-1.0402
233417117	chr2:233417117:C:T	1.33049e-05	-1.16939e-10	-1.13115
233417425	chr2:233417425:T:C	1.09914e-05	-1.32217	-2.2556e-10
233417855	chr2:233417855:C:T	1.47063e-05	-1.16939e-10	-1.03101
233418997	chr2:233418997:C:T	1.46761e-05	-1.16939e-10	-1.03307
233419082	chr2:233419082:A:G	1.31013e-05	-1.16939e-10	-1.14658
233419231	chr2:233419231:C:T	1.18835e-05	-1.24414	-2.2556e-10
233419503	chr2:233419503:G:A	1.48376e-05	-1.16939e-10	-1.02212
233419586	chr2:233419586:T:TA	5.40176e-06	-1.12465	-0.907915
233419656	chr2:233419656:C:T	0.0051179	5.56944	-0.748227
233420249	chr2:233420249:T:C	1.39328e-05	-1.16939e-10	-1.08504
233420277	chr2:233420277:T:C	1.44427e-05	-1.16939e-10	-1.0491
233420431	chr2:233420431:G:A	1.38815e-05	-1.16939e-10	-1.08873
233420773	chr2:233420773:G:T	6.83057e-06	-1.56869	-0.229191
233421170	chr2:233421170:G:C	4.78236e-06	-1.11035	-1.044
233421480	chr2:233421480:G:T	1.30413e-05	-1.16939e-10	-1.15116
233422406	chr2:233422406:G:A	3.00887e-06	-1.56545	-1.05227
233422499	chr2:233422499:A:G	1.44236e-05	-1.16939e-10	-1.05042
233422916	chr2:233422916:C:T	0.000260384	2.68464	-0.841768
233423103	chr2:233423103:TTATTACTGAGTAG:T	1.39396e-05	-1.08455	-2.2556e-10
233423158	chr2:233423158:T:C	1.42411e-05	-1.16939e-10	-1.06315
233423164	chr2:233423164:G:A	6.6295e-06	-1.51528	-0.312476
233423443	chr2:233423443:C:T	3.02957e-06	-1.50705	-1.10382
233423550	chr2:233423550:G:T	9.50763e-06	-1.46719	-2.2556e-10
233423697	chr2:233423697:G:A	9.60815e-06	-1.59003	0.133357
233423793	chr2:233423793:G:A	3.18928e-06	-1.54698	-1.01252
233424169	chr2:233424169:G:A	1.30508e-05	-1.16939e-10	-1.15044
233424198	chr2:233424198:G:A	1.55847e-05	-1.16939e-10	-0.972997
233424858	chr2:233424858:A:G	1.7778e-05	-1.16939e-10	-0.841327
233424893	chr2:233424893:C:T	1.54531e-05	-1.16939e-10	-0.981476
233425061	chr2:233425061:A:G	9.86001e-06	-1.09205	-0.338753
233425635	chr2:233425635:C:T	1.37097e-05	-1.16939e-10	-1.10118
233425866	chr2:233425866:A:G	0.00831101	6.45622	-1.15018
233426432	chr2:233426432:A:G	1.08657e-05	-1.33368	-2.2556e-10
233426589	chr2:233426589:C:A	2.9465e-05	-1.16939e-10	-0.336086
233426600	chr2:233426600:C:T	1.70372e-05	-1.16939e-10	-0.88389
233426689	chr2:233426689:A:G	1.5441e-05	-1.16939e-10	-0.982261
233427497	chr2:233427497:C:T	7.22559e-06	-0.773305	-0.968354
233427498	chr2:233427498:G:A	1.78326e-05	-1.16939e-10	-0.838258
233429153	chr2:233429153:G:C	1.69805e-05	-1.16939e-10	-0.887225
233429316	chr2:233429316:C:T	1.37211e-05	-1.16939e-10	-1.10035
233429533	chr2:233429533:T:C	8.4986e-06	-1.57939	-2.2556e-10
233429581	chr2:233429581:G:A	4.94215e-06	-1.07279	-1.04869
233429756	chr2:233429756:G:A	1.06755e-05	-1.46901	0.117677
233429815	chr2:233429815:C:T	1.78655e-05	-1.16939e-10	-0.836414
233429875	chr2:233429875:G:A	6.54102e-06	-0.941297	-0.899898
233430055	chr2:233430055:C:T	1.38908e-05	-1.16939e-10	-1.08806
233430289	chr2:233430289:G:A	3.52771e-06	-1.31219	-1.14644
233430431	chr2:233430431:C:T	1.33736e-05	-1.16939e-10	-1.126
233431146	chr2:233431146:A:G	2.27425e-05	-0.595051	-2.2556e-10
233431195	chr2:233431195:T:G	1.4515e-05	-1.16939e-10	-1.0441
233431352	chr2:233431352:C:T	1.40243e-05	-1.16939e-10	-1.0785
233431353	chr2:233431353:A:G	4.39011e-06	-1.13643	-1.10351
233431488	chr2:233431488:A:G	1.68916e-05	-1.16939e-10	-0.892474
233431892	chr2:233431892:C:T	1.50334e-05	-1.16939e-10	-1.00901
233432110	chr2:233432110:TGCCAGGCGTGGTGGCTCATGCCTGTAATCCCAGCACTTTGGGAGGCCAAGGTGGGCGGATCACGAGGTCAGGAGATCGTGACCATCCTGGCTAACACGGTGAAACCTCGTCTCTATTAAAAATACAAAAAATTA:T	1.46333e-05	-1.16939e-10	-1.03599
233432118	chr2:233432118:G:A	8.41451e-06	-1.58933	-2.2556e-10
233432654	chr2:233432654:G:A	4.18298e-06	-1.15202	-1.13624
233432946	chr2:233432946:A:G	1.3349e-05	-1.16939e-10	-1.12785
233432961	chr2:233432961:G:A	5.16055e-06	-0.965416	-1.11283
233433164	chr2:233433164:A:G	1.37473e-05	-1.16939e-10	-1.09845
233434646	chr2:233434646:C:T	1.31257e-05	-1.16939e-10	-1.14472
233434744	chr2:233434744:T:C	1.47154e-05	-1.16939e-10	-1.0304
233434912	chr2:233434912:G:C	1.3656e-05	-1.16939e-10	-1.10511
233434998	chr2:233434998:G:A	1.32387e-05	-1.16939e-10	-1.13614
233435388	chr2:233435388:C:T	1.52406e-05	-1.16939e-10	-0.995322
233435658	chr2:233435658:C:T	2.47893e-05	-1.16939e-10	-0.508877
233436118	chr2:233436118:A:G	1.32879e-05	-1.16939e-10	-1.13244
233436554	chr2:233436554:G:A	4.16954e-06	-1.19295	-1.09853
233436681	chr2:233436681:A:G	1.6313e-05	-1.16939e-10	-0.927327
233437068	chr2:233437068:G:A	1.49748e-05	-1.16939e-10	-1.01292
233437180	chr2:233437180:C:G	1.81066e-05	-1.16939e-10	-0.82301
233437237	chr2:233437237:C:T	1.41568e-05	-1.16939e-10	-1.0691
233437358	chr2:233437358:G:A	1.15009e-05	-1.27686	-2.2556e-10
233437769	chr2:233437769:C:T	1.84082e-05	-1.16939e-10	-0.806491
233437818	chr2:233437818:C:T	1.40776e-05	-1.16939e-10	-1.0747
233437842	chr2:233437842:A:G	1.31864e-05	-1.16939e-10	-1.14011
233438014	chr2:233438014:G:A	3.2368e-06	-1.47604	-1.06866
233438398	chr2:233438398:A:G	3.98668e-06	-1.28209	-1.05424
233439428	chr2:233439428:G:A	0.000130437	1.11542	0.0361873
233440083	chr2:233440083:C:T	1.33019e-05	-1.16939e-10	-1.13138
233440098	chr2:233440098:G:A	1.77884e-05	-1.16939e-10	-0.840739
233440139	chr2:233440139:C:T	1.35368e-05	-1.16939e-10	-1.11388
233440317	chr2:233440317:G:A	1.74261e-05	-1.16939e-10	-0.861317
233440683	chr2:233440683:C:G	1.44274e-05	-1.16939e-10	-1.05016
233441166	chr2:233441166:GAGCAGA:G	8.76012e-06	-0.834094	-0.714984
233441330	chr2:233441330:C:T	1.30635e-05	-1.16939e-10	-1.14947
233441484	chr2:233441484:A:G	1.3244e-05	-1.16939e-10	-1.13574
233441613	chr2:233441613:C:G	4.29255e-06	-1.19344	-1.06897
233443004	chr2:233443004:G:A	1.45349e-05	-1.16939e-10	-1.04274
233443088	chr2:233443088:G:A	2.45203e-05	-0.519789	-2.2556e-10
233443391	chr2:233443391:A:G	1.38102e-05	-1.16939e-10	-1.09388
233443699	chr2:233443699:C:T	1.30635e-05	-1.16939e-10	-1.14947
233444014	chr2:233444014:C:T	1.41742e-05	-1.16939e-10	-1.06787
233444560	chr2:233444560:G:A	3.39624e-06	-1.35703	-1.13959
233445599	chr2:233445599:G:A	3.98455e-06	-1.24027	-1.09659
233445601	chr2:233445601:A:G	1.41601e-05	-1.16939e-10	-1.06886
233446164	chr2:233446164:A:G	1.3055e-05	-1.16939e-10	-1.15012
233446262	chr2:233446262:T:C	1.46554e-05	-1.16939e-10	-1.03448
233446656	chr2:233446656:T:C	1.86061e-05	-1.16939e-10	-0.795801
233447252	chr2:233447252:G:C	0.000172942	0.582401	0.851266
233447598	chr2:233447598:C:T	9.43811e-06	-1.47453	-2.2556e-10
233448161	chr2:233448161:G:A	1.15021e-05	-1.27676	-2.2556e-10
233448385	chr2:233448385:C:T	1.50638e-05	-1.16939e-10	-1.007
233448850	chr2:233448850:C:T	5.18781e-06	-1.50559	-0.567385
233449063	chr2:233449063:C:A	1.38609e-05	-1.16939e-10	-1.09022
233449447	chr2:233449447:C:T	1.3098e-05	-1.16939e-10	-1.14683
233449468	chr2:233449468:T:C	1.32921e-05	-1.16939e-10	-1.13212
233449640	chr2:233449640:C:T	0.000188584	2.4478	-0.927547
233450351	chr2:233450351:C:T	1.52773e-05	-1.16939e-10	-0.992919
233450360	chr2:233450360:C:T	1.86546e-05	-1.16939e-10	-0.793196
233450729	chr2:233450729:A:G	3.96782e-06	-1.52358	-0.817494
233450753	chr2:233450753:C:T	1.30737e-05	-1.16939e-10	-1.14869
233450917	chr2:233450917:T:TA	1.31073e-05	-1.16939e-10	-1.14612
233451292	chr2:233451292:TGAG:T	4.00605e-06	-1.47755	-0.853936
233451361	chr2:233451361:G:A	3.96744e-06	-1.4879	-0.85327
233451392	chr2:233451392:G:A	1.33644e-05	-1.16939e-10	-1.12669
233451441	chr2:233451441:G:A	1.30675e-05	-1.16939e-10	-1.14916
233451809	chr2:233451809:T:C	1.89676e-05	-1.16939e-10	-0.776554
233452683	chr2:233452683:G:T	1.58236e-05	-1.16939e-10	-0.957783
233452902	chr2:233452902:T:C	4.20588e-06	-1.50768	-0.775126
233453346	chr2:233453346:T:C	2.34786e-05	-1.16939e-10	-0.563199
233453593	chr2:233453593:G:A	1.38056e-05	-1.16939e-10	-1.09421
233453641	chr2:233453641:C:G	1.4889e-05	-1.16939e-10	-1.01867
233454170	chr2:233454170:C:T	3.19242e-06	-1.40813	-1.15037
233454358	chr2:233454358:GAA:G	1.35272e-05	-1.16939e-10	-1.11458
233454531	chr2:233454531:C:G	1.33234e-05	-1.16939e-10	-1.12977
233454883	chr2:233454883:A:G	1.46763e-05	-1.16939e-10	-1.03306
233455061	chr2:233455061:C:T	1.30658e-05	-1.16939e-10	-1.14929
233455591	chr2:233455591:T:A	0.00100181	4.0627	-0.872426
233455780	chr2:233455780:T:G	0.00018457	2.64395	-1.14521
233455952	chr2:233455952:A:T	2.01197e-05	-1.16939e-10	-0.717589
233456025	chr2:233456025:G:A	1.61822e-05	-1.16939e-10	-0.935376
233456034	chr2:233456034:C:T	1.38609e-05	-1.16939e-10	-1.09022
233456717	chr2:233456717:C:T	1.3095e-05	-1.16939e-10	-1.14705
233456801	chr2:233456801:T:G	1.30458e-05	-1.16939e-10	-1.15082
233456820	chr2:233456820:C:G	1.64654e-05	-1.16939e-10	-0.918025
233456851	chr2:233456851:A:G	1.30671e-05	-1.16939e-10	-1.14919
233457569	chr2:233457569:G:A	1.34427e-05	-1.16939e-10	-1.12086
233457852	chr2:233457852:T:A	1.34212e-05	-1.16939e-10	-1.12245
233457905	chr2:233457905:T:C	1.68988e-05	-1.16939e-10	-0.892044
233457937	chr2:233457937:G:A	1.80829e-05	-1.16939e-10	-0.824323
233458078	chr2:233458078:A:G	1.31409e-05	-1.16939e-10	-1.14356
233458376	chr2:233458376:A:G	3.75465e-06	-1.24482	-1.15147
233458466	chr2:233458466:G:A	3.18022e-06	-1.41536	-1.14698
233458502	chr2:233458502:A:T	1.33992e-05	-1.16939e-10	-1.12409
233458680	chr2:233458680:C:T	1.29968e-05	-1.15459	-2.2556e-10
233458787	chr2:233458787:C:T	4.20211e-06	-1.13946	-1.14424
233459038	chr2:233459038:T:A	1.37543e-05	-1.16939e-10	-1.09794
233459212	chr2:233459212:C:T	8.55018e-06	-1.57334	-2.2556e-10
233460097	chr2:233460097:C:T	1.30762e-05	-1.16939e-10	-1.14849
233460723	chr2:233460723:T:C	1.60667e-05	-1.16939e-10	-0.942539
233460841	chr2:233460841:G:A	3.68812e-05	0.872319	-0.983904
233460865	chr2:233460865:C:T	0.000416083	2.53989	-0.228288
233460900	chr2:233460900:A:G	2.12456e-05	-1.16939e-10	-0.663136
233460934	chr2:233460934:C:T	1.36551e-05	-1.16939e-10	-1.10518
233461261	chr2:233461261:T:C	4.37749e-06	-1.11324	-1.12957
233461530	chr2:233461530:C:CT	1.37881e-05	-1.16939e-10	-1.09548
233461728	chr2:233461728:C:T	4.05398e-06	-1.18577	-1.13382
233461779	chr2:233461779:A:G	3.26136e-06	-1.39443	-1.14271
233461867	chr2:233461867:G:A	1.42244e-05	-1.16939e-10	-1.06433
233462194	chr2:233462194:G:A	2.90243e-05	-1.16939e-10	-0.351155
233462507	chr2:233462507:G:A	1.47957e-05	-1.16939e-10	-1.02495
233462705	chr2:233462705:G:A	3.80083e-06	-1.49691	-0.887155
233462920	chr2:233462920:G:A	3.26585e-06	-1.39666	-1.13911
233463217	chr2:233463217:C:T	2.93819e-06	-1.56898	-1.07251
233463783	chr2:233463783:G:A	2.86313e-06	-1.57913	-1.08824
233463905	chr2:233463905:C:T	1.38921e-05	-1.16939e-10	-1.08797
233464036	chr2:233464036:G:A	1.30501e-05	-1.16939e-10	-1.15049
233464115	chr2:233464115:C:T	3.40073e-06	-1.34385	-1.15145
233464121	chr2:233464121:T:C	2.75229e-06	-1.5792	-1.12766
233464339	chr2:233464339:A:C	2.74409e-06	-1.56163	-1.14821
233464658	chr2:233464658:C:T	1.31222e-05	-1.16939e-10	-1.14498
233464891	chr2:233464891:G:A	2.92944e-06	-1.55034	-1.09414
233464953	chr2:233464953:C:T	1.35544e-05	-1.16939e-10	-1.11258
233465055	chr2:233465055:C:T	1.02739e-05	-1.38968	-2.2556e-10
233465071	chr2:233465071:T:C	1.54297e-05	-1.16939e-10	-0.982995
233465079	chr2:233465079:G:A	2.92475e-06	-1.58158	-1.0645
233465224	chr2:233465224:G:A	2.95338e-06	-1.54791	-1.08842
233465599	chr2:233465599:T:A	3.58976e-06	-1.28977	-1.15143
233465732	chr2:233465732:C:T	1.31535e-05	-1.16939e-10	-1.1426
233465883	chr2:233465883:GATT:G	1.31251e-05	-1.16939e-10	-1.14476
233465895	chr2:233465895:T:C	1.89246e-05	-0.778824	-2.2556e-10
233465926	chr2:233465926:T:C	1.35311e-05	-1.16939e-10	-1.1143
233465927	chr2:233465927:A:G	1.30926e-05	-1.16939e-10	-1.14724
233466081	chr2:233466081:T:C	2.09167e-05	-1.16939e-10	-0.678742
233466609	chr2:233466609:C:T	1.41548e-05	-1.16939e-10	-1.06924
233467042	chr2:233467042:T:C	1.41585e-05	-1.16939e-10	-1.06898
233467298	chr2:233467298:C:T	0.000251059	2.9568	-1.1504
233467531	chr2:233467531:T:C	0.00057441	3.35922	-0.725168
233467956	chr2:233467956:A:G	1.74762e-05	-1.16939e-10	-0.858448
233467961	chr2:233467961:C:G	1.32764e-05	-1.16939e-10	-1.1333
233468052	chr2:233468052:C:T	1.39226e-05	-1.16939e-10	-1.08577
233468417	chr2:233468417:C:T	1.32132e-05	-1.16939e-10	-1.13807
233468568	chr2:233468568:G:A	1.53002e-05	-1.16939e-10	-0.99142
233468643	chr2:233468643:C:T	3.44586e-06	-1.35577	-1.12634
233468799	chr2:233468799:C:T	1.50211e-05	-1.16939e-10	-1.00983
233468800	chr2:233468800:A:G	3.67062e-06	-1.29027	-1.12866
233468902	chr2:233468902:G:A	1.32701e-05	-1.16939e-10	-1.13377
233469296	chr2:233469296:G:A	1.32184e-05	-1.16939e-10	-1.13768
233469305	chr2:233469305:C:T	1.36219e-05	-1.16939e-10	-1.10761
233470099	chr2:233470099:G:A	2.78717e-06	-1.54517	-1.14909
233470392	chr2:233470392:G:A	1.68737e-05	-1.16939e-10	-0.893534
233470440	chr2:233470440:C:T	2.84434e-06	-1.58308	-1.09088
233470625	chr2:233470625:T:C	1.30394e-05	-1.16939e-10	-1.15131
233470731	chr2:233470731:G:A	1.81297e-05	-1.16939e-10	-0.821739
233471207	chr2:233471207:C:T	1.405e-05	-1.16939e-10	-1.07666
233471371	chr2:233471371:C:G	1.31196e-05	-1.16939e-10	-1.14518
233471477	chr2:233471477:A:G	1.11957e-05	-0.160892	-1.14287
233471494	chr2:233471494:T:C	3.84925e-06	-1.22681	-1.14461
233471537	chr2:233471537:G:T	1.48939e-05	-1.01834	-2.2556e-10
233472020	chr2:233472020:C:T	3.02654e-06	-1.51211	-1.09976
233472124	chr2:233472124:T:G	1.30696e-05	-1.16939e-10	-1.149
233472390	chr2:233472390:A:T	3.28954e-06	-1.58535	-0.943195
233472585	chr2:233472585:A:G	6.1969e-06	-1.35836	-0.536879
233472784	chr2:233472784:C:T	3.58508e-06	-1.29406	-1.14845
233472819	chr2:233472819:A:G	1.8884e-05	-1.16939e-10	-0.780975
233473235	chr2:233473235:G:A	1.36611e-05	-1.16939e-10	-1.10474
233473399	chr2:233473399:A:C	2.07247e-05	-1.16939e-10	-0.687963
233473409	chr2:233473409:C:T	1.30425e-05	-1.16939e-10	-1.15107
233473419	chr2:233473419:A:G	4.96454e-06	-1.32743	-0.789534
233474238	chr2:233474238:A:G	2.35632e-05	-1.16939e-10	-0.559604
233474248	chr2:233474248:C:T	1.30421e-05	-1.16939e-10	-1.15111
233474266	chr2:233474266:G:A	4.22798e-06	-1.57121	-0.706355
233474322	chr2:233474322:T:C	1.39285e-05	-1.16939e-10	-1.08535
233474781	chr2:233474781:A:G	1.32256e-05	-1.16939e-10	-1.13713
233475103	chr2:233475103:A:G	1.31989e-05	-1.16939e-10	-1.13915
233475136	chr2:233475136:A:G	2.57663e-05	-1.16939e-10	-0.470219
233475149	chr2:233475149:A:G	1.40972e-05	-1.16939e-10	-1.07331
233475169	chr2:233475169:T:C	1.44154e-05	-1.16939e-10	-1.05099
233475239	chr2:233475239:T:C	5.02191e-06	-1.56151	-0.543971
233475850	chr2:233475850:A:G	3.94919e-06	-1.59014	-0.755636
233475872	chr2:233475872:C:T	1.41371e-05	-1.16939e-10	-1.07048
233475936	chr2:233475936:G:T	1.33606e-05	-1.16939e-10	-1.12698
233476046	chr2:233476046:G:A	1.32025e-05	-1.16939e-10	-1.13888
233476052	chr2:233476052:G:A	1.4234e-05	-1.16939e-10	-1.06366
233476205	chr2:233476205:C:T	2.60412e-05	-1.16939e-10	-0.459608
233476317	chr2:233476317:G:A	2.63986e-05	-1.16939e-10	-0.445977
233476332	chr2:233476332:G:A	2.68611e-05	-1.16939e-10	-0.428608
233476630	chr2:233476630:T:C	3.3659e-05	-1.16939e-10	-0.203007
233476902	chr2:233476902:A:G	4.37337e-06	-1.58888	-0.654878
233476939	chr2:233476939:G:A	9.03329e-06	-1.51837	-2.2556e-10
233476954	chr2:233476954:A:G	4.31279e-06	-1.59067	-0.667031
233476964	chr2:233476964:G:C	4.29974e-06	-1.59067	-0.670064
233477013	chr2:233477013:C:G	3.40159e-06	-1.54171	-0.953333
233477037	chr2:233477037:C:T	4.51849e-06	-1.56576	-0.645351
233477043	chr2:233477043:A:G	4.87244e-06	-1.59065	-0.545038
233477063	chr2:233477063:A:G	1.31607e-05	-1.52222	0.380168
233477097	chr2:233477097:T:C	1.3147e-05	-1.16939e-10	-1.14309
233477228	chr2:233477228:G:T	8.8766e-06	-1.53587	-2.2556e-10
233477372	chr2:233477372:A:G	3.58346e-06	-1.57182	-0.871137
233477488	chr2:233477488:A:G	3.34754e-06	-1.56942	-0.941639
233477719	chr2:233477719:A:G	4.2218e-06	-1.58902	-0.690001
233477797	chr2:233477797:C:T	2.56285e-05	-1.16939e-10	-0.475585
233477865	chr2:233477865:G:A	2.57851e-05	-1.16939e-10	-0.469491
233477926	chr2:233477926:A:G	3.74553e-06	-1.57611	-0.822612
233477987	chr2:233477987:C:G	2.74962e-06	-1.58303	-1.12479
233478011	chr2:233478011:G:A	1.31966e-05	-1.16939e-10	-1.13933
233478061	chr2:233478061:C:T	3.39101e-05	-0.195576	-2.2556e-10
233478123	chr2:233478123:C:T	1.31643e-05	-1.16939e-10	-1.14178
233478548	chr2:233478548:A:G	1.39787e-05	-1.16939e-10	-1.08175
233478790	chr2:233478790:C:T	2.76438e-06	-1.58935	-1.11312
233478820	chr2:233478820:AGAAAG:A	1.30885e-05	-1.16939e-10	-1.14755
233478824	chr2:233478824:A:G	4.4636e-06	-1.59065	-0.63268
233478876	chr2:233478876:C:T	1.38973e-05	-1.16939e-10	-1.08759
233479049	chr2:233479049:C:G	1.41993e-05	-1.16939e-10	-1.06609
233479175	chr2:233479175:A:G	3.11439e-06	-1.55491	-1.02834
233479391	chr2:233479391:C:T	1.65445e-05	-1.16939e-10	-0.913236
233479401	chr2:233479401:A:G	2.45481e-05	-0.518654	-2.2556e-10
233479957	chr2:233479957:T:C	1.41639e-05	-1.16939e-10	-1.06859
233480043	chr2:233480043:G:A	4.98262e-06	-1.53833	-0.575007
233480108	chr2:233480108:C:T	2.20416e-05	-0.329797	-0.29656
233480114	chr2:233480114:C:T	1.39787e-05	-1.16939e-10	-1.08175
233480225	chr2:233480225:A:G	4.39753e-06	-1.59053	-0.647716
233480245	chr2:233480245:C:T	3.13896e-05	-1.16939e-10	-0.272811
233480355	chr2:233480355:G:A	1.41655e-05	-1.16939e-10	-1.06848
233480384	chr2:233480384:C:T	1.32007e-05	-1.16939e-10	-1.13902
233480502	chr2:233480502:T:C	1.33342e-05	-1.16939e-10	-1.12896
233480810	chr2:233480810:A:T	1.0474e-05	-1.37039	-2.2556e-10
233481270	chr2:233481270:AATC:A	1.44979e-05	-1.04529	-2.2556e-10
233481276	chr2:233481276:C:T	1.39396e-05	-1.16939e-10	-1.08455
233481389	chr2:233481389:CAAA:C	1.31491e-05	-1.16939e-10	-1.14294
233481823	chr2:233481823:C:A	6.5599e-06	-1.46477	-0.373542
233481851	chr2:233481851:T:C	4.49506e-06	-1.59032	-0.62599
233481964	chr2:233481964:G:T	8.46629e-06	-1.5832	-2.2556e-10
233481968	chr2:233481968:G:A	5.13162e-06	-1.51832	-0.565547
233482276	chr2:233482276:G:A	1.34682e-05	-1.16939e-10	-1.11895
233482318	chr2:233482318:T:G	1.35453e-05	-1.16939e-10	-1.11325
233482735	chr2:233482735:T:C	4.02733e-06	-1.58651	-0.739677
233482813	chr2:233482813:C:T	1.39987e-05	-1.16939e-10	-1.08032
233482843	chr2:233482843:G:A	1.30415e-05	-1.16939e-10	-1.15115
233482892	chr2:233482892:A:T	1.32916e-05	-1.16939e-10	-1.13215
233483055	chr2:233483055:T:A	2.62774e-05	-0.450579	-2.2556e-10
233483081	chr2:233483081:CCT:C	1.65461e-05	-0.913137	-2.2556e-10
233483227	chr2:233483227:C:T	9.05726e-06	-1.51572	-2.2556e-10
233483363	chr2:233483363:T:G	5.36265e-06	-1.13815	-0.90168
233483426	chr2:233483426:G:A	2.81975e-05	-1.16939e-10	-0.380056
233483473	chr2:233483473:G:A	3.45102e-06	-1.57531	-0.905308
233483518	chr2:233483518:T:C	4.37121e-06	-1.58966	-0.654588
233483736	chr2:233483736:C:T	1.32956e-05	-1.16939e-10	-1.13186
233483962	chr2:233483962:G:A	4.35599e-06	-1.57815	-0.669582
233484097	chr2:233484097:G:A	5.53743e-06	-1.33273	-0.675031
233484339	chr2:233484339:G:A	1.31377e-05	-1.16939e-10	-1.1438
233484714	chr2:233484714:C:T	8.53121e-06	-1.57556	-2.2556e-10
233484807	chr2:233484807:T:G	1.37986e-05	-1.16939e-10	-1.09472
233485647	chr2:233485647:TTAAA:T	4.24377e-06	-1.589	-0.684832
233485922	chr2:233485922:C:T	1.62846e-05	-1.16939e-10	-0.929068
233485923	chr2:233485923:A:G	3.42303e-06	-1.58903	-0.899727
233486323	chr2:233486323:C:T	1.39994e-05	-1.16939e-10	-1.08028
233486575	chr2:233486575:G:A	1.33085e-05	-1.16939e-10	-1.13088
233486646	chr2:233486646:A:G	4.35543e-06	-1.5899	-0.657962
233486834	chr2:233486834:C:G	2.77506e-06	-1.5818	-1.11682
233486896	chr2:233486896:G:A	2.80106e-05	-1.16939e-10	-0.386706
233487008	chr2:233487008:A:G	3.66637e-06	-1.53232	-0.887769
233487071	chr2:233487071:C:T	2.76056e-05	-1.16939e-10	-0.401269
233487406	chr2:233487406:A:G	1.40543e-05	-1.16939e-10	-1.07636
233487896	chr2:233487896:G:A	4.6609e-06	-1.53231	-0.647773
233488471	chr2:233488471:C:T	3.23545e-05	-1.16939e-10	-0.242534
233488616	chr2:233488616:C:T	3.1549e-05	-1.16939e-10	-0.267745
233489298	chr2:233489298:C:T	1.31496e-05	-1.16939e-10	-1.1429
233489317	chr2:233489317:T:C	1.30374e-05	-1.16939e-10	-1.15147
233489419	chr2:233489419:G:A	1.39126e-05	-1.16939e-10	-1.08649
233489655	chr2:233489655:C:T	1.75572e-05	-1.16939e-10	-0.853826
233489771	chr2:233489771:A:G	3.83651e-06	-1.5218	-0.852923
233489938	chr2:233489938:C:T	3.77151e-06	-1.55335	-0.838461
233490079	chr2:233490079:T:C	8.58991e-06	-1.5687	-2.2556e-10
233490201	chr2:233490201:T:TC	3.1733e-06	-1.43463	-1.12989
233490475	chr2:233490475:A:G	8.42088e-06	-1.58857	-2.2556e-10
233490689	chr2:233490689:G:A	1.31667e-05	-1.16939e-10	-1.1416
233491277	chr2:233491277:G:A	1.31608e-05	-1.16939e-10	-1.14205
233491620	chr2:233491620:G:C	3.52412e-06	-1.50085	-0.958808
233491721	chr2:233491721:C:A	3.77418e-06	-1.56012	-0.830985
233491758	chr2:233491758:C:A	1.72235e-05	-1.16939e-10	-0.873016
233491897	chr2:233491897:T:A	1.76749e-05	-1.16939e-10	-0.84714
233491928	chr2:233491928:G:A	2.06782e-05	-1.16939e-10	-0.690207
233492112	chr2:233492112:T:C	1.31606e-05	-1.16939e-10	-1.14206
233492236	chr2:233492236:T:A	2.1481e-05	-1.16939e-10	-0.652119
233492622	chr2:233492622:T:G	1.60213e-05	-1.16939e-10	-0.945372
233492935	chr2:233492935:C:A	1.30441e-05	-1.16939e-10	-1.15095
233493127	chr2:233493127:C:T	2.15962e-05	-1.16939e-10	-0.646773
233493650	chr2:233493650:T:C	2.86362e-05	-1.16939e-10	-0.364617
233493729	chr2:233493729:C:A	1.30712e-05	-1.16939e-10	-1.14887
233493765	chr2:233493765:T:G	1.30749e-05	-1.16939e-10	-1.14859
233493968	chr2:233493968:T:C	1.69429e-05	-1.16939e-10	-0.88944
233493982	chr2:233493982:T:C	1.87387e-05	-1.16939e-10	-0.788699
233494494	chr2:233494494:G:C	1.3372e-05	-1.16939e-10	-1.12613
233495493	chr2:233495493:G:A	1.73579e-05	-1.16939e-10	-0.865238
233496715	chr2:233496715:C:CAAT	1.30387e-05	-1.16939e-10	-1.15136
233497044	chr2:233497044:A:T	1.31029e-05	-1.16939e-10	-1.14645
233497093	chr2:233497093:G:A	1.30385e-05	-1.16939e-10	-1.15138
233497375	chr2:233497375:T:C	1.30377e-05	-1.16939e-10	-1.15144
233497399	chr2:233497399:C:T	1.30597e-05	-1.16939e-10	-1.14976
233498514	chr2:233498514:C:T	3.04037e-06	-1.45605	-1.15126
233498663	chr2:233498663:G:A	2.72589e-05	-1.16939e-10	-0.413908
233498774	chr2:233498774:G:C	1.20456e-05	-1.23059	-2.2556e-10
233499203	chr2:233499203:C:T	2.93573e-05	-1.16939e-10	-0.339746
233499334	chr2:233499334:T:G	2.93646e-05	-1.16939e-10	-0.339497
233499499	chr2:233499499:C:A	1.3083e-05	-1.16939e-10	-1.14798
233499588	chr2:233499588:T:C	1.42149e-05	-1.16939e-10	-1.065
233499617	chr2:233499617:T:A	9.76359e-06	-1.44063	-2.2556e-10
233499747	chr2:233499747:A:G	2.61302e-05	-1.16939e-10	-0.456198
233499901	chr2:233499901:C:T	1.31454e-05	-1.16939e-10	-1.14322
233500253	chr2:233500253:T:C	4.1736e-06	-1.55177	-0.738735
233500289	chr2:233500289:G:A	1.8172e-05	-1.16939e-10	-0.819408
233500415	chr2:233500415:C:T	2.87235e-05	-1.16939e-10	-0.361574
233500423	chr2:233500423:A:G	1.60251e-05	-1.16939e-10	-0.94513
233500605	chr2:233500605:T:C	1.34368e-05	-1.16939e-10	-1.12129
233501155	chr2:233501155:T:C	1.50274e-05	-1.00941	-2.2556e-10
233501561	chr2:233501561:T:A	8.76324e-06	-1.54872	-2.2556e-10
233501846	chr2:233501846:G:A	2.81703e-05	-1.16939e-10	-0.381021
233501895	chr2:233501895:C:T	6.67574e-06	-1.53338	-0.287429
233502037	chr2:233502037:G:A	1.42207e-05	-1.16939e-10	-1.06459
233502209	chr2:233502209:G:C	1.31172e-05	-1.16939e-10	-1.14536
233502220	chr2:233502220:T:C	2.13761e-05	-1.16939e-10	-0.657017
233502283	chr2:233502283:T:C	2.9877e-05	-1.16939e-10	-0.322199
233502472	chr2:233502472:A:G	1.30704e-05	-1.16939e-10	-1.14894
233502489	chr2:233502489:T:C	1.31892e-05	-1.16939e-10	-1.13989
233502789	chr2:233502789:A:G	1.30698e-05	-1.16939e-10	-1.14898
233502847	chr2:233502847:CA:C	1.31029e-05	-1.16939e-10	-1.14646
233503059	chr2:233503059:G:A	1.31024e-05	-1.16939e-10	-1.14649
233503830	chr2:233503830:A:G	1.49801e-05	-1.16939e-10	-1.01256
233503850	chr2:233503850:T:C	1.47786e-05	-1.16939e-10	-1.02611
233503884	chr2:233503884:C:T	1.30801e-05	-1.16939e-10	-1.1482
233504800	chr2:233504800:C:T	4.30054e-06	-1.25631	-1.00424
233505877	chr2:233505877:A:C	1.48144e-05	-1.16939e-10	-1.02369
233505968	chr2:233505968:T:C	3.94302e-06	-1.53045	-0.816895
233506008	chr2:233506008:A:G	1.42739e-05	-1.16939e-10	-1.06085
233506156	chr2:233506156:GC:G	1.43996e-05	-1.16939e-10	-1.05208
233506278	chr2:233506278:G:A	1.81497e-05	-1.16939e-10	-0.820632
233506310	chr2:233506310:G:C	1.30562e-05	-1.16939e-10	-1.15003
233506372	chr2:233506372:T:C	7.00189e-05	-1.16939e-10	0.529478
233506842	chr2:233506842:T:C	1.30702e-05	-1.16939e-10	-1.14895
233507020	chr2:233507020:T:C	3.78561e-06	-1.55936	-0.828722
233507056	chr2:233507056:G:T	1.3058e-05	-1.16939e-10	-1.14989
233507145	chr2:233507145:T:C	1.30785e-05	-1.16939e-10	-1.14832
233507189	chr2:233507189:T:C	1.60164e-05	-1.16939e-10	-0.945676
233507279	chr2:233507279:A:T	1.30541e-05	-1.16939e-10	-1.15018
233507382	chr2:233507382:A:C	1.3065e-05	-1.16939e-10	-1.14935
233507532	chr2:233507532:T:A	1.30598e-05	-1.16939e-10	-1.14975
233507894	chr2:233507894:CCT:C	4.0222e-06	-1.33817	-0.989289
233508073	chr2:233508073:C:T	7.01725e-06	-1.30895	-0.461967
233508614	chr2:233508614:C:A	2.09837e-05	-1.16939e-10	-0.675544
233508666	chr2:233508666:A:G	1.30579e-05	-1.16939e-10	-1.1499
233508782	chr2:233508782:C:T	1.30557e-05	-1.16939e-10	-1.15007
233509297	chr2:233509297:T:G	1.33732e-05	-1.16939e-10	-1.12604
233509429	chr2:233509429:G:C	1.47992e-05	-1.16939e-10	-1.02471
233509449	chr2:233509449:T:C	2.14366e-05	-1.16939e-10	-0.65419
233509563	chr2:233509563:G:A	1.60224e-05	-1.16939e-10	-0.945302
233509759	chr2:233509759:T:G	1.30534e-05	-1.16939e-10	-1.15024
233509781	chr2:233509781:C:T	1.31328e-05	-1.16939e-10	-1.14417
233509869	chr2:233509869:T:G	9.64179e-05	-1.16939e-10	0.849403
233509973	chr2:233509973:C:G	1.37413e-05	-1.16939e-10	-1.09888
233510227	chr2:233510227:G:A	1.30582e-05	-1.16939e-10	-1.14987
233510240	chr2:233510240:TAACA:T	1.59753e-05	-1.16939e-10	-0.948243
233510569	chr2:233510569:A:G	1.48259e-05	-1.16939e-10	-1.02291
233510745	chr2:233510745:C:T	8.41892e-06	-1.58881	-2.2556e-10
233510842	chr2:233510842:T:A	1.30573e-05	-1.16939e-10	-1.14994
233510888	chr2:233510888:T:C	1.3058e-05	-1.16939e-10	-1.14989
233510976	chr2:233510976:CACT:C	1.30784e-05	-1.16939e-10	-1.14833
233511475	chr2:233511475:C:T	1.3058e-05	-1.16939e-10	-1.14989
233511715	chr2:233511715:C:T	1.30824e-05	-1.16939e-10	-1.14802
233511978	chr2:233511978:CT:C	1.30377e-05	-1.16939e-10	-1.15145
233512108	chr2:233512108:A:G	1.59709e-05	-1.16939e-10	-0.948518
233512141	chr2:233512141:C:G	1.30599e-05	-1.16939e-10	-1.14974
233512352	chr2:233512352:G:A	1.30584e-05	-1.16939e-10	-1.14986
233513130	chr2:233513130:T:C	2.79332e-05	-1.16939e-10	-0.389472
233513224	chr2:233513224:C:G	1.9351e-05	-1.16939e-10	-0.756544
233513383	chr2:233513383:A:G	3.86877e-06	-1.53571	-0.830642
233513464	chr2:233513464:C:G	8.12399e-05	1.62526	-0.947143
233513616	chr2:233513616:T:C	1.48086e-05	-1.16939e-10	-1.02408
233513645	chr2:233513645:C:T	2.86745e-06	-1.5783	-1.08756
233513754	chr2:233513754:G:A	1.50154e-05	-1.16939e-10	-1.01021
233514175	chr2:233514175:C:T	1.30554e-05	-1.16939e-10	-1.15008
233514475	chr2:233514475:A:G	3.81911e-06	-1.57022	-0.809047
233514520	chr2:233514520:C:CACA	4.11286e-06	-1.51487	-0.7903
233514635	chr2:233514635:A:G	1.31676e-05	-1.16939e-10	-1.14153
233514817	chr2:233514817:T:G	2.11874e-05	-1.16939e-10	-0.665883
233514956	chr2:233514956:A:G	1.38104e-05	-1.16939e-10	-1.09387
233515329	chr2:233515329:T:C	4.06706e-06	-1.51143	-0.804936
233515647	chr2:233515647:C:T	1.60244e-05	-1.16939e-10	-0.945174
233515896	chr2:233515896:T:C	2.22391e-05	-0.391196	-0.22624
233515984	chr2:233515984:T:C	9.02221e-06	-1.5196	-2.2556e-10
233516183	chr2:233516183:A:AT	2.18033e-05	-1.16939e-10	-0.637226
233516328	chr2:233516328:TA:T	1.42043e-05	-1.16939e-10	-1.06574
233516333	chr2:233516333:A:G	1.42043e-05	-1.16939e-10	-1.06574
233516377	chr2:233516377:A:T	4.10234e-06	-1.51141	-0.796324
233516544	chr2:233516544:C:T	2.46052e-05	-1.16939e-10	-0.516332
233516550	chr2:233516550:T:C	1.30891e-05	-1.16939e-10	-1.14751
233516604	chr2:233516604:C:T	1.51261e-05	-1.16939e-10	-1.00287
233516675	chr2:233516675:G:A	1.98776e-05	-1.16939e-10	-0.729694
233517173	chr2:233517173:G:A	1.30854e-05	-1.16939e-10	-1.14779
233517257	chr2:233517257:C:T	1.47882e-05	-1.16939e-10	-1.02546
233517579	chr2:233517579:G:C	1.33068e-05	-1.16939e-10	-1.13101
233517892	chr2:233517892:T:C	3.23915e-06	-1.41951	-1.12447
233518152	chr2:233518152:CACCTGT:C	2.09155e-05	-1.16939e-10	-0.678796
233519853	chr2:233519853:T:C	2.23674e-05	-1.16939e-10	-0.611683
233520529	chr2:233520529:A:G	1.60164e-05	-1.16939e-10	-0.945676
233520881	chr2:233520881:G:A	1.60164e-05	-1.16939e-10	-0.945676
233521042	chr2:233521042:G:A	1.4123e-05	-1.16939e-10	-1.07148
233521057	chr2:233521057:G:A	1.34621e-05	-1.16939e-10	-1.11941
233521093	chr2:233521093:T:TTTC	4.33583e-06	-1.51793	-0.73445
233521387	chr2:233521387:T:C	4.03673e-06	-1.51047	-0.813382
233521871	chr2:233521871:T:C	2.69063e-06	-1.57893	-1.15059
233522049	chr2:233522049:C:T	3.94518e-06	-1.5315	-0.81529
233522272	chr2:233522272:G:A	1.30591e-05	-1.16939e-10	-1.1498
233523185	chr2:233523185:G:C	1.80104e-05	-1.16939e-10	-0.828341
233523348	chr2:233523348:C:A	1.71786e-05	-1.16939e-10	-0.875624
233523371	chr2:233523371:A:G	3.97981e-06	-1.51996	-0.818089
233523540	chr2:233523540:G:A	1.3745e-05	-1.16939e-10	-1.09861
233523919	chr2:233523919:G:A	2.48185e-05	-1.16939e-10	-0.507699
233524099	chr2:233524099:T:C	1.31059e-05	-1.16939e-10	-1.14623
233524240	chr2:233524240:C:T	1.62268e-05	-1.16939e-10	-0.932623
233524478	chr2:233524478:G:A	3.29918e-06	-1.38569	-1.13992
233525424	chr2:233525424:G:A	2.16803e-05	-1.16939e-10	-0.642885
233525701	chr2:233525701:G:A	1.64792e-05	-1.16939e-10	-0.917186
233525768	chr2:233525768:C:T	3.24818e-06	-1.55946	-0.981733
233525975	chr2:233525975:C:T	3.96664e-06	-1.51684	-0.824527
233526193	chr2:233526193:T:C	3.78208e-06	-1.57586	-0.813156
233526819	chr2:233526819:A:G	1.34104e-05	-1.16939e-10	-1.12325
233527243	chr2:233527243:G:T	2.89001e-05	-1.16939e-10	-0.355443
233527423	chr2:233527423:C:T	3.76119e-05	-1.16939e-10	-0.091967
233527858	chr2:233527858:GATTAT:G	4.00003e-06	-1.51708	-0.815912
233527904	chr2:233527904:ATTATG:A	1.4729e-05	-1.16939e-10	-1.02947
233528032	chr2:233528032:G:A	1.34844e-05	-1.16939e-10	-1.11775
233528047	chr2:233528047:T:C	8.5646e-06	-1.57165	-2.2556e-10
233528059	chr2:233528059:A:G	4.07459e-06	-1.51225	-0.80227
233528064	chr2:233528064:T:C	4.50756e-06	-1.50131	-0.712226
233528103	chr2:233528103:T:C	2.77328e-05	-1.16939e-10	-0.396672
233528151	chr2:233528151:G:C	1.32409e-05	-1.16939e-10	-1.13598
233528534	chr2:233528534:T:C	3.956e-06	-1.51485	-0.829201
233528933	chr2:233528933:G:A	1.40445e-05	-1.16939e-10	-1.07706
233529087	chr2:233529087:C:A	2.02095e-05	-1.16939e-10	-0.713134
233529600	chr2:233529600:C:CT	2.92186e-06	-1.50711	-1.13996
233529708	chr2:233529708:C:T	6.59088e-06	-1.5245	-0.309099
233529720	chr2:233529720:A:G	1.50124e-05	-1.16939e-10	-1.01041
233529904	chr2:233529904:A:C	1.34076e-05	-1.16939e-10	-1.12347
233530157	chr2:233530157:T:G	1.30421e-05	-1.16939e-10	-1.1511
233530567	chr2:233530567:T:C	4.0947e-06	-1.51818	-0.791418
233531018	chr2:233531018:G:A	1.60133e-05	-1.16939e-10	-0.945866
233531168	chr2:233531168:A:G	1.46512e-05	-1.16939e-10	-1.03477
233531293	chr2:233531293:C:T	3.86823e-06	-1.52313	-0.843363
233531313	chr2:233531313:T:A	4.02806e-06	-1.4996	-0.826398
233531386	chr2:233531386:A:T	3.9599e-06	-1.53534	-0.807727
233531476	chr2:233531476:G:A	2.90751e-06	-1.51098	-1.14101
233531747	chr2:233531747:T:C	7.34278e-06	-1.56565	-0.15992
233531871	chr2:233531871:C:T	3.83599e-06	-1.57441	-0.800448
233531895	chr2:233531895:G:C	2.89845e-05	-1.16939e-10	-0.352527
233532003	chr2:233532003:C:G	4.0637e-06	-1.51905	-0.798144
233532261	chr2:233532261:T:C	1.31125e-05	-1.16939e-10	-1.14573
233532436	chr2:233532436:T:C	1.4776e-05	-1.16939e-10	-1.02629
233532455	chr2:233532455:G:C	3.04676e-05	-0.302625	-2.2556e-10
233532491	chr2:233532491:G:A	1.31134e-05	-1.16939e-10	-1.14565
233532533	chr2:233532533:T:A	3.94453e-06	-1.52474	-0.822217
233533086	chr2:233533086:TAAAG:T	2.0631e-05	-1.16939e-10	-0.692493
233533143	chr2:233533143:G:A	1.7312e-05	-1.16939e-10	-0.867889
233533165	chr2:233533165:T:C	1.3253e-05	-1.16939e-10	-1.13506
233533171	chr2:233533171:T:C	3.94824e-06	-1.52383	-0.822191
233533659	chr2:233533659:T:G	1.36523e-05	-1.16939e-10	-1.10538
233534354	chr2:233534354:T:C	6.502e-06	-1.52734	-0.319841
233534448	chr2:233534448:T:C	1.70699e-05	-1.16939e-10	-0.88197
233534676	chr2:233534676:G:A	3.08708e-06	-1.44154	-1.15052
233535443	chr2:233535443:C:T	2.82006e-05	-1.16939e-10	-0.379945
233535639	chr2:233535639:T:C	1.47786e-05	-1.16939e-10	-1.02611
233536633	chr2:233536633:A:G	1.35623e-05	-1.16939e-10	-1.11199
233536908	chr2:233536908:C:G	1.49152e-05	-1.16939e-10	-1.01691
233537002	chr2:233537002:G:A	1.7027e-05	-1.16939e-10	-0.884485
233537021	chr2:233537021:T:C	7.79963e-06	-1.56868	-0.0965332
233537865	chr2:233537865:C:T	4.08637e-06	-1.50906	-0.802566
233538121	chr2:233538121:A:G	1.312e-05	-1.16939e-10	-1.14515
233538181	chr2:233538181:A:G	1.36091e-05	-1.16939e-10	-1.10855
233538511	chr2:233538511:C:T	1.47487e-05	-1.16939e-10	-1.02813
233538817	chr2:233538817:G:C	4.21585e-06	-1.50687	-0.773569
233538992	chr2:233538992:A:C	1.38717e-05	-1.16939e-10	-1.08944
233539227	chr2:233539227:G:T	8.29442e-06	-1.5523	-0.0514093
233539353	chr2:233539353:A:C	1.63055e-05	-1.16939e-10	-0.927787
233540080	chr2:233540080:G:A	1.50051e-05	-1.16939e-10	-1.0109
233540104	chr2:233540104:G:A	3.3497e-06	-1.42303	-1.08739
233540115	chr2:233540115:C:T	1.46126e-05	-1.16939e-10	-1.0374
233540126	chr2:233540126:A:G	1.42037e-05	-1.16939e-10	-1.06578
233540140	chr2:233540140:C:A	2.13836e-05	-1.16939e-10	-0.656664
233540284	chr2:233540284:G:A	1.45474e-05	-1.16939e-10	-1.04187
233540297	chr2:233540297:C:A	4.21624e-06	-1.50925	-0.771098
233540434	chr2:233540434:AT:A	1.60196e-05	-1.16939e-10	-0.945478
233540515	chr2:233540515:T:C	1.38535e-05	-1.16939e-10	-1.09075
233541107	chr2:233541107:G:A	3.9726e-06	-1.35164	-0.988229
233541437	chr2:233541437:A:AG	1.01644e-05	-1.4004	-2.2556e-10
233541573	chr2:233541573:G:A	1.37121e-05	-1.16939e-10	-1.10101
233541574	chr2:233541574:G:T	2.9744e-06	-1.50013	-1.12912
233541685	chr2:233541685:T:C	1.45521e-05	-1.16939e-10	-1.04155
233541759	chr2:233541759:A:T	2.02095e-05	-1.16939e-10	-0.713134
233541916	chr2:233541916:C:A	1.30414e-05	-1.16939e-10	-1.15116
233542176	chr2:233542176:T:C	3.77005e-06	-1.52183	-0.870367
233542180	chr2:233542180:A:G	2.43947e-05	-1.16939e-10	-0.524922
233542398	chr2:233542398:A:T	1.6029e-05	-1.16939e-10	-0.944888
233543074	chr2:233543074:C:T	6.85954e-06	-1.52624	-0.26741
233543236	chr2:233543236:A:C	1.57549e-05	-1.16939e-10	-0.962137
233543369	chr2:233543369:C:T	1.54768e-05	-1.16939e-10	-0.979946
233543514	chr2:233543514:G:A	4.23105e-06	-1.51236	-0.764475
233543831	chr2:233543831:T:C	1.56032e-05	-1.16939e-10	-0.97181
233544519	chr2:233544519:G:C	4.46914e-06	-1.4962	-0.725894
233544705	chr2:233544705:A:T	1.60275e-05	-1.16939e-10	-0.94498
233544930	chr2:233544930:C:G	2.07457e-05	-1.16939e-10	-0.686947
233544931	chr2:233544931:C:T	2.07137e-05	-1.16939e-10	-0.688495
233545049	chr2:233545049:A:C	1.44473e-05	-1.16939e-10	-1.04878
233545099	chr2:233545099:A:G	2.07227e-05	-1.16939e-10	-0.68806
233545242	chr2:233545242:G:A	3.73024e-06	-1.51968	-0.883132
233545524	chr2:233545524:C:A	2.86883e-05	-1.16939e-10	-0.362797
233545578	chr2:233545578:T:C	2.65761e-05	-1.16939e-10	-0.439277
233545712	chr2:233545712:C:T	2.49126e-05	-1.16939e-10	-0.503915
233545880	chr2:233545880:A:G	1.3762e-05	-1.16939e-10	-1.09738
233546035	chr2:233546035:T:C	1.6596e-05	-1.16939e-10	-0.910124
233546144	chr2:233546144:C:G	4.55826e-05	-1.16939e-10	0.100238
233546254	chr2:233546254:C:G	4.41811e-06	-1.54091	-0.692666
233546512	chr2:233546512:T:C	4.54317e-06	-1.54235	-0.663309
233546567	chr2:233546567:T:A	1.58708e-05	-1.16939e-10	-0.954806
233546698	chr2:233546698:T:C	1.53761e-05	-1.16939e-10	-0.986471
233547192	chr2:233547192:A:G	1.60054e-05	-1.16939e-10	-0.946359
233547252	chr2:233547252:A:G	3.95289e-06	-1.56693	-0.777907
233547367	chr2:233547367:T:C	1.31098e-05	-1.16939e-10	-1.14593
233547395	chr2:233547395:T:C	1.45214e-05	-1.16939e-10	-1.04366
233547520	chr2:233547520:C:T	1.50647e-05	-1.16939e-10	-1.00693
233547543	chr2:233547543:T:C	2.25947e-05	-1.16939e-10	-0.601571
233547840	chr2:233547840:A:G	1.304e-05	-1.16939e-10	-1.15127
233547990	chr2:233547990:T:C	1.50558e-05	-1.16939e-10	-1.00752
233548106	chr2:233548106:C:G	4.3299e-06	-1.53632	-0.71742
233548335	chr2:233548335:G:A	1.42279e-05	-1.16939e-10	-1.06408
233548408	chr2:233548408:T:A	1.60164e-05	-1.16939e-10	-0.945676
233548419	chr2:233548419:T:C	1.30386e-05	-1.16939e-10	-1.15137
233548466	chr2:233548466:T:C	1.60017e-05	-1.16939e-10	-0.946596
233548507	chr2:233548507:T:C	1.42261e-05	-1.16939e-10	-1.06421
233548654	chr2:233548654:A:G	1.34349e-05	-1.16939e-10	-1.12143
233548666	chr2:233548666:A:G	1.57235e-05	-1.16939e-10	-0.964133
233548720	chr2:233548720:T:G	1.04121e-05	-1.37632	-2.2556e-10
233548789	chr2:233548789:C:T	1.30665e-05	-1.16939e-10	-1.14924
233548986	chr2:233548986:T:C	1.57972e-05	-1.16939e-10	-0.959455
233549254	chr2:233549254:T:A	2.68913e-06	-1.57934	-1.15073
233549419	chr2:233549419:C:T	1.59626e-05	-1.16939e-10	-0.949038
233549470	chr2:233549470:G:A	1.5686e-05	-1.16939e-10	-0.966519
233549654	chr2:233549654:T:C	1.36007e-05	-1.16939e-10	-1.10917
233549674	chr2:233549674:A:C	9.16077e-05	-1.16939e-10	0.798227
233549966	chr2:233549966:A:G	1.30474e-05	-1.16939e-10	-1.1507
233550350	chr2:233550350:T:C	1.30825e-05	-1.16939e-10	-1.14801
233550563	chr2:233550563:T:C	1.45359e-05	-1.16939e-10	-1.04267
233550946	chr2:233550946:T:A	1.30387e-05	-1.16939e-10	-1.15137
233551400	chr2:233551400:A:G	1.30386e-05	-1.16939e-10	-1.15137
233551502	chr2:233551502:C:T	1.30373e-05	-1.16939e-10	-1.15147
233551662	chr2:233551662:A:C	2.93967e-05	-1.16939e-10	-0.338405
233551726	chr2:233551726:T:A	8.5025e-06	-1.57893	-2.2556e-10
233552130	chr2:233552130:T:C	1.35234e-05	-1.16939e-10	-1.11487
233552322	chr2:233552322:A:T	8.92502e-06	-1.49481	-0.0356216
233552515	chr2:233552515:G:A	1.30487e-05	-1.16939e-10	-1.1506
233552587	chr2:233552587:C:T	1.41349e-05	-1.16939e-10	-1.07064
233552668	chr2:233552668:G:A	1.50165e-05	-1.16939e-10	-1.01014
233552698	chr2:233552698:A:AAT	1.3101e-05	-1.16939e-10	-1.1466
233552749	chr2:233552749:C:T	4.46761e-06	-1.53157	-0.690868
233552755	chr2:233552755:T:C	1.30612e-05	-1.16939e-10	-1.14964
233553107	chr2:233553107:C:G	1.53885e-05	-1.16939e-10	-0.985665
233553391	chr2:233553391:G:C	1.30811e-05	-1.16939e-10	-1.14812
233553467	chr2:233553467:C:G	1.42149e-05	-1.16939e-10	-1.065
233553605	chr2:233553605:A:C	1.23483e-05	-1.20577	-2.2556e-10
233553836	chr2:233553836:CCTGA:C	2.6627e-06	-1.58925	-1.1507
233553973	chr2:233553973:A:T	2.73195e-06	-1.58861	-1.12567
233554151	chr2:233554151:T:C	1.304e-05	-1.16939e-10	-1.15126
233554599	chr2:233554599:T:A	1.721e-05	-1.16939e-10	-0.873798
233554784	chr2:233554784:C:A	1.42305e-05	-1.16939e-10	-1.0639
233555016	chr2:233555016:C:T	1.60097e-05	-1.16939e-10	-0.946096
233555063	chr2:233555063:C:T	0.000111665	1.9867	-0.990488
233555246	chr2:233555246:A:C	1.60085e-05	-1.16939e-10	-0.946169
233555341	chr2:233555341:T:C	8.98754e-06	-1.52345	-2.2556e-10
233555423	chr2:233555423:A:C	1.35144e-05	-1.16939e-10	-1.11553
233555488	chr2:233555488:C:T	1.3039e-05	-1.16939e-10	-1.15135
233555598	chr2:233555598:C:T	8.18295e-06	-1.55621	-0.0610261
233555617	chr2:233555617:C:T	9.14278e-06	-1.50632	-2.2556e-10
233555852	chr2:233555852:T:C	5.95876e-05	0.550952	-0.182792
233555930	chr2:233555930:T:C	2.71701e-06	-1.5892	-1.13056
233556064	chr2:233556064:T:C	1.30374e-05	-1.16939e-10	-1.15147
233556295	chr2:233556295:AT:A	2.6669e-06	-1.58752	-1.15085
233556323	chr2:233556323:G:A	1.59931e-05	-1.16939e-10	-0.947131
233556409	chr2:233556409:T:C	1.39511e-05	-1.16939e-10	-1.08373
233556488	chr2:233556488:T:C	1.30783e-05	-1.16939e-10	-1.14834
233556758	chr2:233556758:A:G	1.35303e-05	-1.16939e-10	-1.11435
233556821	chr2:233556821:A:G	1.41144e-05	-1.16939e-10	-1.07209
233556926	chr2:233556926:A:T	1.30554e-05	-1.16939e-10	-1.15008
233557124	chr2:233557124:T:C	1.30551e-05	-1.16939e-10	-1.15011
233557225	chr2:233557225:G:T	2.94243e-05	-1.16939e-10	-0.337466
233557422	chr2:233557422:A:C	1.30572e-05	-1.16939e-10	-1.14995
233557583	chr2:233557583:A:G	1.32636e-05	-1.16939e-10	-1.13426
233557942	chr2:233557942:C:A	0.000212421	2.7256	-1.08632
233558197	chr2:233558197:A:G	5.73282e-06	-0.876559	-1.09652
233558620	chr2:233558620:A:T	1.60743e-05	-1.16939e-10	-0.942067
233558771	chr2:233558771:C:T	1.30534e-05	-1.16939e-10	-1.15024
233558880	chr2:233558880:A:AT	1.30653e-05	-1.16939e-10	-1.14933
233558999	chr2:233558999:A:G	1.60256e-05	-1.16939e-10	-0.945104
233559051	chr2:233559051:C:G	1.39691e-05	-1.16939e-10	-1.08244
233559062	chr2:233559062:G:A	1.60164e-05	-1.16939e-10	-0.945676
233559204	chr2:233559204:C:T	2.87117e-05	-1.16939e-10	-0.361985
233559614	chr2:233559614:C:A	1.5711e-05	-1.16939e-10	-0.964926
233559681	chr2:233559681:G:T	1.39615e-05	-1.16939e-10	-1.08298
233559804	chr2:233559804:C:A	1.36336e-05	-1.16939e-10	-1.10675
233560288	chr2:233560288:T:C	1.30705e-05	-1.16939e-10	-1.14893
233560367	chr2:233560367:C:T	1.60164e-05	-1.16939e-10	-0.945676
233560562	chr2:233560562:C:T	1.60216e-05	-1.16939e-10	-0.94535
233560587	chr2:233560587:A:G	1.60164e-05	-1.16939e-10	-0.945676
233560791	chr2:233560791:T:C	1.31079e-05	-1.16939e-10	-1.14607
233560807	chr2:233560807:T:G	1.14303e-05	-1.28302	-2.2556e-10
233561011	chr2:233561011:T:C	2.03928e-05	-1.16939e-10	-0.704106
233561018	chr2:233561018:T:C	9.53525e-06	-1.55275	0.088454
233561079	chr2:233561079:G:A	1.60032e-05	-1.16939e-10	-0.9465
233561148	chr2:233561148:T:C	1.39591e-05	-1.16939e-10	-1.08316
233561255	chr2:233561255:G:A	1.50975e-05	-1.16939e-10	-1.00476
233562332	chr2:233562332:T:C	1.3069e-05	-1.16939e-10	-1.14905
233563186	chr2:233563186:C:G	1.60248e-05	-1.16939e-10	-0.945152
233563499	chr2:233563499:C:T	1.58827e-05	-1.16939e-10	-0.954057
233563700	chr2:233563700:C:T	2.18889e-05	-1.16939e-10	-0.633307
233563750	chr2:233563750:G:A	1.30543e-05	-1.16939e-10	-1.15017
233563921	chr2:233563921:C:G	1.54156e-05	-1.16939e-10	-0.983909
233564371	chr2:233564371:G:A	4.4684e-06	-1.52853	-0.693727
233564616	chr2:233564616:T:A	1.39579e-05	-1.16939e-10	-1.08325
233565576	chr2:233565576:T:TA	1.57008e-05	-1.16939e-10	-0.965578
233565694	chr2:233565694:T:C	1.68564e-05	-1.16939e-10	-0.894559
233565792	chr2:233565792:C:G	2.06982e-05	-1.16939e-10	-0.68924
233565828	chr2:233565828:G:A	1.31291e-05	-1.16939e-10	-1.14446
233565958	chr2:233565958:T:C	4.46012e-06	-1.55516	-0.668953
233566344	chr2:233566344:T:C	2.67582e-05	-0.432446	-2.2556e-10
233566474	chr2:233566474:G:A	1.36135e-05	-1.16939e-10	-1.10822
233566582	chr2:233566582:CCTGGGCAGCCTCTCGCCTCGCCCTCCTCAGA:C	1.54751e-05	-1.16939e-10	-0.980056
233566589	chr2:233566589:A:C	1.3171e-05	-1.16939e-10	-1.14127
233566651	chr2:233566651:C:T	1.60164e-05	-1.16939e-10	-0.945676
233567278	chr2:233567278:TAA:T	2.77832e-05	-1.16939e-10	-0.394856
233567349	chr2:233567349:T:C	1.34321e-05	-1.16939e-10	-1.12164
233568814	chr2:233568814:T:C	1.48776e-05	-1.16939e-10	-1.01943
233568815	chr2:233568815:C:G	1.60164e-05	-1.16939e-10	-0.945676
233568817	chr2:233568817:C:T	2.29137e-05	-1.16939e-10	-0.587554
233568858	chr2:233568858:G:A	4.78773e-06	-1.52865	-0.624579
233568877	chr2:233568877:T:C	1.3041e-05	-1.16939e-10	-1.15119
233570592	chr2:233570592:C:T	2.11799e-05	-1.16939e-10	-0.666235
233570594	chr2:233570594:G:A	2.11426e-05	-1.16939e-10	-0.667999
233570731	chr2:233570731:G:A	4.10844e-06	-1.25781	-1.04843
233570827	chr2:233570827:C:A	4.56516e-06	-1.5376	-0.663235
233571077	chr2:233571077:A:G	1.58712e-05	-1.16939e-10	-0.954782
233571386	chr2:233571386:A:G	0.000211709	2.77864	-1.14272
233571617	chr2:233571617:T:C	1.35355e-05	-1.16939e-10	-1.11397
233571848	chr2:233571848:A:G	4.6599e-05	-1.16939e-10	0.12229
233571959	chr2:233571959:A:G	1.43364e-05	-1.16939e-10	-1.05648
233572779	chr2:233572779:G:A	7.90104e-06	-1.51835	-0.133941
233572967	chr2:233572967:G:T	5.73787e-06	-1.54747	-0.424727
233573604	chr2:233573604:C:T	3.6928e-06	-1.36035	-1.05256
233573874	chr2:233573874:G:A	2.60637e-05	-0.458744	-2.2556e-10
233573964	chr2:233573964:C:T	5.18649e-06	-1.5839	-0.489329
233574205	chr2:233574205:T:G	1.57285e-05	-1.16939e-10	-0.963812
233574225	chr2:233574225:A:G	1.30412e-05	-1.16939e-10	-1.15118
233574735	chr2:233574735:C:A	2.17721e-05	-1.1913	0.552636
233574811	chr2:233574811:C:T	1.307e-05	-1.16939e-10	-1.14897
233575017	chr2:233575017:C:A	1.3115e-05	-1.16939e-10	-1.14553
233575027	chr2:233575027:C:T	4.55169e-06	-1.51072	-0.69307
233575126	chr2:233575126:T:C	1.96645e-05	-1.16939e-10	-0.740475
233575669	chr2:233575669:G:A	1.56141e-05	-1.16939e-10	-0.971116
233576528	chr2:233576528:G:A	1.44775e-05	-1.16939e-10	-1.04669
233576551	chr2:233576551:G:A	1.37954e-05	-1.16939e-10	-1.09495
233576820	chr2:233576820:GCT:G	5.13557e-06	-1.58105	-0.502045
233577005	chr2:233577005:T:C	0.000143932	1.45455	-0.204498
233577135	chr2:233577135:C:T	4.26701e-05	0.900302	-0.866093
233577497	chr2:233577497:G:A	1.68241e-05	-1.53204	0.635569
233577524	chr2:233577524:G:A	3.13733e-06	-1.53749	-1.03842
233577817	chr2:233577817:T:A	2.80583e-06	-1.56312	-1.12447
233580048	chr2:233580048:AG:A	1.25767e-05	-1.18744	-2.2556e-10
233580710	chr2:233580710:T:A	1.81053e-05	-0.261913	-0.561168
233580746	chr2:233580746:C:T	4.76146e-06	-1.57758	-0.581157
233580754	chr2:233580754:C:T	4.8102e-06	-1.03979	-1.10876
233580889	chr2:233580889:A:T	1.3073e-05	-1.16939e-10	-1.14874
233580912	chr2:233580912:T:C	8.45737e-06	-1.58425	-2.2556e-10
233580937	chr2:233580937:T:C	1.30693e-05	-1.16939e-10	-1.14902
233581010	chr2:233581010:G:A	4.33505e-06	-1.58581	-0.666747
233581412	chr2:233581412:T:C	4.66099e-05	0.122524	-2.2556e-10
233581865	chr2:233581865:A:C	5.08623e-06	-1.5881	-0.504655
233582431	chr2:233582431:C:G	1.32174e-05	-1.16939e-10	-1.13775
233582519	chr2:233582519:A:C	1.33627e-05	-1.16939e-10	-1.12682
233582677	chr2:233582677:G:A	2.74109e-05	-1.16939e-10	-0.408349
233582983	chr2:233582983:G:A	1.66878e-05	-1.16939e-10	-0.904608
233583079	chr2:233583079:C:G	5.53553e-06	-1.3952	-0.612899
233583256	chr2:233583256:G:A	5.56601e-06	-1.55203	-0.450579
233583394	chr2:233583394:T:A	3.48841e-06	-1.35939	-1.11046
233583414	chr2:233583414:T:C	7.80716e-06	-0.856585	-0.807662
233583431	chr2:233583431:C:G	2.29007e-05	-1.16939e-10	-0.58812
233583627	chr2:233583627:C:A	1.39839e-05	-1.16939e-10	-1.08138
233584402	chr2:233584402:A:G	6.68856e-06	-1.5175	-0.301389
233585013	chr2:233585013:G:A	1.31613e-05	-1.16939e-10	-1.14201
233585017	chr2:233585017:G:GTGTCTGTGCA	2.56908e-05	-1.16939e-10	-0.473156
233585023	chr2:233585023:A:G	1.61482e-05	-1.16939e-10	-0.937477
233585230	chr2:233585230:T:A	3.22576e-06	-1.40013	-1.14799
233585487	chr2:233585487:A:G	3.47633e-05	-1.16939e-10	-0.170725
233585527	chr2:233585527:G:A	3.025e-06	-1.46714	-1.14524
233585669	chr2:233585669:A:C	3.27686e-06	-1.38873	-1.14368
233585948	chr2:233585948:G:A	1.30378e-05	-1.16939e-10	-1.15144
233586193	chr2:233586193:T:C	4.28144e-05	-1.16939e-10	0.0375852
233586196	chr2:233586196:T:C	4.36936e-05	-1.16939e-10	0.0579139
233586279	chr2:233586279:G:A	5.25114e-06	-1.42432	-0.636524
233587096	chr2:233587096:C:T	2.78358e-06	-1.58919	-1.10636
233587314	chr2:233587314:G:A	9.14813e-05	0.796846	-2.2556e-10
233587699	chr2:233587699:T:A	0.000141334	-1.16939e-10	1.23184
233587888	chr2:233587888:C:T	5.12314e-06	-0.986149	-1.09937
233588041	chr2:233588041:G:C	1.95621e-05	-1.16939e-10	-0.745696
233588079	chr2:233588079:T:C	3.61003e-05	-1.16939e-10	-0.132988
233588208	chr2:233588208:C:T	1.57712e-05	-1.16939e-10	-0.961103
233588299	chr2:233588299:A:G	4.30159e-06	-1.35791	-0.902393
233588600	chr2:233588600:A:G	3.56148e-06	-1.40128	-1.04783
233588998	chr2:233588998:C:G	1.45679e-05	-1.16939e-10	-1.04047
233589112	chr2:233589112:G:A	1.85556e-05	-1.16939e-10	-0.798517
233589113	chr2:233589113:G:C	0.000156227	-1.16939e-10	1.33202
233589594	chr2:233589594:T:G	4.00186e-05	-1.16939e-10	-0.0299434
233590172	chr2:233590172:G:T	3.12485e-06	-1.48015	-1.09975
233590203	chr2:233590203:T:C	1.56833e-05	-1.16939e-10	-0.966693
233590522	chr2:233590522:C:G	1.46331e-05	-1.16939e-10	-1.036
233590680	chr2:233590680:C:T	3.46373e-06	-1.43728	-1.03966
233590733	chr2:233590733:C:T	1.41408e-05	-1.16939e-10	-1.07022
233590774	chr2:233590774:AGG:A	9.5298e-06	-1.46486	-2.2556e-10
233590777	chr2:233590777:G:GATAT	9.5601e-06	-1.46169	-2.2556e-10
233591011	chr2:233591011:T:C	1.42787e-05	-1.16939e-10	-1.06052
233591418	chr2:233591418:A:C	9.60412e-06	-1.4571	-2.2556e-10
233591644	chr2:233591644:G:A	2.69803e-06	-1.58965	-1.13712
233591658	chr2:233591658:C:T	1.57528e-05	-1.16939e-10	-0.962272
233592229	chr2:233592229:G:A	1.50359e-05	-1.16939e-10	-1.00885
233592951	chr2:233592951:T:A	3.0144e-05	-1.16939e-10	-0.313301
233593025	chr2:233593025:C:T	1.41961e-05	-1.16939e-10	-1.06632
233593094	chr2:233593094:T:C	4.50791e-06	-1.56159	-0.651863
233593475	chr2:233593475:T:C	4.76637e-06	-1.53709	-0.620614
233593481	chr2:233593481:G:A	9.01378e-06	-1.52053	-2.2556e-10
233594605	chr2:233594605:C:A	1.85773e-05	-1.16939e-10	-0.797346
233594722	chr2:233594722:G:T	1.42449e-05	-1.16939e-10	-1.06289
233594882	chr2:233594882:G:C	6.97426e-06	-1.38261	-0.394455
233595052	chr2:233595052:C:G	2.00314e-05	-1.16939e-10	-0.721986
233595499	chr2:233595499:G:A	1.35719e-05	-1.16939e-10	-1.11129
233595682	chr2:233595682:G:A	1.35237e-05	-1.16939e-10	-1.11485
233595694	chr2:233595694:A:T	3.35522e-06	-1.47325	-1.03553
233595877	chr2:233595877:C:G	3.15735e-06	-1.57735	-0.992207
233596169	chr2:233596169:A:G	1.40107e-05	-1.16939e-10	-1.07947
233596639	chr2:233596639:T:C	2.91774e-06	-1.58766	-1.06082
233597269	chr2:233597269:C:T	5.36025e-06	-0.891825	-1.14845
233597577	chr2:233597577:A:G	3.08761e-06	-1.44695	-1.14494
233597775	chr2:233597775:TTG:T	1.57686e-05	-1.16939e-10	-0.961267
233598019	chr2:233598019:T:C	3.68651e-05	-1.16939e-10	-0.112023
233598275	chr2:233598275:A:T	3.01892e-05	-0.590901	0.279097
233599222	chr2:233599222:C:T	3.00661e-05	-1.16939e-10	-0.315891
233599527	chr2:233599527:A:G	3.27206e-05	-1.16939e-10	-0.231285
233599910	chr2:233599910:C:T	1.80053e-05	-1.16939e-10	-0.828621
233600046	chr2:233600046:A:C	2.90656e-06	-1.50656	-1.14576
233600317	chr2:233600317:C:T	6.8599e-06	-0.922118	-0.871477
233600491	chr2:233600491:A:G	1.88631e-05	-1.16939e-10	-0.782082
233600525	chr2:233600525:G:A	1.60128e-05	-1.16939e-10	-0.945903
233600768	chr2:233600768:C:T	4.38216e-05	-1.16939e-10	0.0608376
233601211	chr2:233601211:T:C	2.96258e-06	-1.48697	-1.14626
233601265	chr2:233601265:C:T	7.97487e-06	-0.826733	-0.81626
233601476	chr2:233601476:C:A	1.3134e-05	-1.16939e-10	-1.14409
233601757	chr2:233601757:T:A	9.20088e-06	-1.49999	-2.2556e-10
233601800	chr2:233601800:A:G	5.81224e-06	-0.80964	-1.14968
233601983	chr2:233601983:TTC:T	4.47527e-06	-1.14889	-1.07183
233602042	chr2:233602042:C:G	5.65767e-06	-0.925522	-1.06075
233602199	chr2:233602199:TC:T	2.12365e-05	-1.16939e-10	-0.663566
233602278	chr2:233602278:A:G	2.11539e-05	-1.16939e-10	-0.667464
233602806	chr2:233602806:C:G	1.33069e-05	-1.16939e-10	-1.13101
233602936	chr2:233602936:C:G	2.51633e-05	-1.16939e-10	-0.493902
233603218	chr2:233603218:C:A	2.92751e-06	-1.49366	-1.15147
233603237	chr2:233603237:C:T	5.8245e-06	-0.908322	-1.04889
233603447	chr2:233603447:A:C	3.90333e-06	-1.51393	-0.843525
233604173	chr2:233604173:G:A	1.56332e-05	-1.16939e-10	-0.969891
233604317	chr2:233604317:C:A	2.12365e-05	-1.16939e-10	-0.663566
233604330	chr2:233604330:T:C	7.89331e-05	-0.584558	1.23387
233604726	chr2:233604726:G:A	3.02311e-06	-1.49945	-1.11355
233605074	chr2:233605074:A:C	8.94869e-05	-0.567431	1.34224
233605091	chr2:233605091:C:A	1.81199e-05	-1.16939e-10	-0.822276
233605303	chr2:233605303:G:A	4.18984e-05	-1.16939e-10	0.0159587
233605334	chr2:233605334:T:C	1.28107e-05	-0.38145	-0.787556
233605627	chr2:233605627:C:T	5.53828e-06	-1.00135	-1.00626
233605867	chr2:233605867:C:T	5.35527e-06	-0.891961	-1.14925
233605951	chr2:233605951:A:G	1.8022e-05	-1.16939e-10	-0.827695
233606023	chr2:233606023:A:T	1.30747e-05	-1.16939e-10	-1.14861
233606452	chr2:233606452:G:T	1.81005e-05	-1.16939e-10	-0.823347
233606630	chr2:233606630:T:A	2.97222e-06	-1.50219	-1.12779
233606764	chr2:233606764:G:A	1.3088e-05	-1.16939e-10	-1.14759
233606892	chr2:233606892:T:C	3.50485e-06	-1.51807	-0.947068
233607135	chr2:233607135:T:C	1.5062e-05	-1.16939e-10	-1.00712
233607724	chr2:233607724:A:G	5.11882e-06	-0.934921	-1.15144
233607794	chr2:233607794:G:A	1.50223e-05	-1.16939e-10	-1.00975
233607871	chr2:233607871:T:C	2.80451e-06	-1.59012	-1.09794
233607880	chr2:233607880:C:A	1.72104e-05	-1.16939e-10	-0.873776
233607902	chr2:233607902:A:C	5.01815e-06	-1.01668	-1.08955
233608054	chr2:233608054:A:G	1.7379e-05	-1.16939e-10	-0.864026
233608068	chr2:233608068:G:A	3.46765e-06	-1.4934	-0.982414
233608153	chr2:233608153:T:A	7.10006e-06	-1.58284	-0.176342
233608246	chr2:233608246:G:T	1.76928e-05	-1.16939e-10	-0.846133
233608339	chr2:233608339:C:G	3.62225e-06	-1.52383	-0.908357
233608693	chr2:233608693:A:C	2.89011e-06	-1.58971	-1.06828
233608838	chr2:233608838:A:G	1.42787e-05	-1.16939e-10	-1.06052
233608851	chr2:233608851:G:C	4.08647e-06	-1.55469	-0.756916
233609365	chr2:233609365:G:A	5.10062e-06	-0.999801	-1.09013
233609520	chr2:233609520:A:G	3.1868e-06	-1.57848	-0.981791
233609671	chr2:233609671:C:T	1.64317e-05	-0.920078	-2.2556e-10
233609818	chr2:233609818:C:T	8.32111e-06	-0.827212	-0.77328
233609868	chr2:233609868:T:C	7.30691e-06	-0.775007	-0.95546
233610217	chr2:233610217:T:G	1.9571e-05	-1.16939e-10	-0.745238
233610312	chr2:233610312:C:T	3.54156e-06	-1.31075	-1.14397
233610342	chr2:233610342:T:G	2.95958e-05	-1.16939e-10	-0.331655
233610691	chr2:233610691:A:G	8.23428e-06	-0.794886	-0.816097
233611052	chr2:233611052:G:T	2.95027e-05	-1.16939e-10	-0.334806
233611381	chr2:233611381:T:G	3.22234e-05	-1.16939e-10	-0.246595
233611722	chr2:233611722:G:T	1.93119e-05	-1.16939e-10	-0.758568
233611811	chr2:233611811:A:C	3.17176e-05	-1.16939e-10	-0.262416
233611879	chr2:233611879:T:C	4.99319e-06	-1.02608	-1.08513
233612023	chr2:233612023:T:G	9.35043e-06	-0.747645	-0.73622
233612493	chr2:233612493:G:A	8.90222e-06	-1.53299	-2.2556e-10
233613362	chr2:233613362:A:G	1.34027e-05	-1.16939e-10	-1.12383
233613550	chr2:233613550:C:T	1.33994e-05	-1.16939e-10	-1.12408
233613973	chr2:233613973:A:C	5.75614e-06	-0.873438	-1.09558
233614082	chr2:233614082:T:C	2.71288e-06	-1.57034	-1.15094
233614118	chr2:233614118:T:A	8.40595e-06	-1.59035	-2.2556e-10
233614120	chr2:233614120:A:G	8.40613e-06	-1.59033	-2.2556e-10
233615581	chr2:233615581:C:T	1.47681e-05	-1.16939e-10	-1.02682
233615583	chr2:233615583:G:A	5.78759e-06	-1.0256	-0.937973
233615598	chr2:233615598:C:G	1.3734e-05	-1.16939e-10	-1.09942
233615813	chr2:233615813:A:G	2.02329e-05	-1.16939e-10	-0.711981
233615829	chr2:233615829:G:A	3.39494e-06	-1.41856	-1.07844
233615871	chr2:233615871:A:C	1.45455e-05	-1.16939e-10	-1.04201
233616250	chr2:233616250:A:G	3.07853e-05	-1.16939e-10	-0.292249
233616709	chr2:233616709:C:T	8.89966e-05	-0.758139	1.52745
233616985	chr2:233616985:G:A	2.83339e-06	-1.59038	-1.08743
233617114	chr2:233617114:C:T	2.85028e-06	-1.53638	-1.13549
233617178	chr2:233617178:G:A	4.52564e-06	-1.3931	-0.816425
233617400	chr2:233617400:G:A	1.73697e-05	-1.16939e-10	-0.86456
233617620	chr2:233617620:G:T	1.36587e-05	-1.16939e-10	-1.10491
233617689	chr2:233617689:C:A	1.93171e-05	-1.16939e-10	-0.758297
233618148	chr2:233618148:T:G	1.89291e-05	-0.77859	-2.2556e-10
233618537	chr2:233618537:G:A	8.68134e-06	-1.55811	-2.2556e-10
233618751	chr2:233618751:G:A	0.000102323	-0.830548	1.7394
233618971	chr2:233618971:A:C	6.05643e-06	-0.766709	-1.15146
233619147	chr2:233619147:AT:A	1.37433e-05	-1.16939e-10	-1.09874
233619471	chr2:233619471:T:C	8.47356e-06	-1.58234	-2.2556e-10
233619506	chr2:233619506:G:A	1.98746e-05	-1.16939e-10	-0.729846
233619818	chr2:233619818:C:T	2.89507e-06	-1.59067	-1.06561
233620152	chr2:233620152:G:A	1.51997e-05	-0.99801	-2.2556e-10
233620166	chr2:233620166:C:T	8.52984e-06	-1.57572	-2.2556e-10
233620469	chr2:233620469:AT:A	3.82001e-06	-1.52522	-0.853818
233620997	chr2:233620997:C:T	6.91285e-06	-0.638026	-1.14788
233621070	chr2:233621070:A:G	3.60365e-05	-1.16939e-10	-0.134757
233621514	chr2:233621514:T:G	5.12622e-06	-1.00333	-1.08159
233621794	chr2:233621794:A:G	1.32044e-05	-1.16939e-10	-1.13874
233622933	chr2:233622933:T:C	8.84888e-06	-1.539	-2.2556e-10
233623106	chr2:233623106:C:T	7.72489e-06	-0.803532	-0.871309
233624945	chr2:233624945:A:G	1.45286e-05	-1.16939e-10	-1.04317
233625205	chr2:233625205:T:G	1.69543e-05	-1.16939e-10	-0.888764
233625979	chr2:233625979:T:C	6.69857e-06	-0.671468	-1.14593
233626002	chr2:233626002:G:A	6.89328e-05	-0.745946	1.25979
233626183	chr2:233626183:G:A	3.49587e-06	-1.3717	-1.09601
233626223	chr2:233626223:C:T	9.02463e-05	-0.707341	1.49059
233627042	chr2:233627042:C:T	1.35418e-05	-1.16939e-10	-1.11351
233627204	chr2:233627204:C:T	9.44341e-06	-1.47397	-2.2556e-10
233627991	chr2:233627991:A:G	3.14476e-06	-1.5809	-0.992655
233628801	chr2:233628801:G:T	8.98832e-05	-0.822466	1.60169
233629845	chr2:233629845:C:A	8.15896e-06	-0.786474	-0.833698
233630465	chr2:233630465:T:C	4.04613e-06	-1.17157	-1.14996
233630504	chr2:233630504:G:C	7.93042e-06	-0.815512	-0.83307
233631190	chr2:233631190:A:C	8.15391e-06	-0.801726	-0.819065
233631275	chr2:233631275:A:G	5.54287e-06	-0.855565	-1.15121
233631468	chr2:233631468:G:A	1.95195e-05	-1.16939e-10	-0.747874
233632134	chr2:233632134:C:T	2.06197e-05	-1.16939e-10	-0.693039
233632465	chr2:233632465:G:A	1.44842e-05	-1.16939e-10	-1.04623
233632623	chr2:233632623:C:G	1.70664e-05	-1.16939e-10	-0.882176
233632743	chr2:233632743:G:T	2.82921e-06	-1.59067	-1.08862
233633001	chr2:233633001:G:A	1.82486e-05	-1.16939e-10	-0.8152
233633176	chr2:233633176:G:T	6.7968e-06	-1.45369	-0.349144
233633239	chr2:233633239:C:T	1.48374e-05	-1.16939e-10	-1.02214
233633962	chr2:233633962:C:T	2.91466e-05	-1.16939e-10	-0.346948
233634139	chr2:233634139:C:T	1.70752e-05	-1.16939e-10	-0.881663
233634530	chr2:233634530:T:C	1.7231e-05	-1.16939e-10	-0.872579
233634821	chr2:233634821:T:C	1.44674e-05	-1.16939e-10	-1.04739
233635253	chr2:233635253:G:C	1.36202e-05	-1.16939e-10	-1.10773
233635463	chr2:233635463:A:C	1.415e-05	-1.16939e-10	-1.06957
233635760	chr2:233635760:G:T	1.84668e-05	-1.16939e-10	-0.803316
233635922	chr2:233635922:G:T	1.76448e-05	-1.16939e-10	-0.848846
233636648	chr2:233636648:G:A	9.33449e-06	-1.48557	-2.2556e-10
233636937	chr2:233636937:G:A	1.37627e-05	-1.16939e-10	-1.09733
233637119	chr2:233637119:T:C	1.34155e-05	-1.16939e-10	-1.12288
233637583	chr2:233637583:A:G	3.39387e-06	-1.45226	-1.04506
233637675	chr2:233637675:G:C	3.26237e-06	-1.49161	-1.04522
233637776	chr2:233637776:T:G	1.33553e-05	-1.16939e-10	-1.12738
233638138	chr2:233638138:C:T	1.32869e-05	-1.16939e-10	-1.13251
233638293	chr2:233638293:T:A	1.33427e-05	-1.16939e-10	-1.12832
233638796	chr2:233638796:T:C	1.35555e-05	-1.16939e-10	-1.1125
233639479	chr2:233639479:G:A	1.45387e-05	-1.16939e-10	-1.04247
233639544	chr2:233639544:A:T	1.90817e-05	-1.16939e-10	-0.770557
233639607	chr2:233639607:TG:T	1.39284e-05	-1.16939e-10	-1.08536
233639685	chr2:233639685:TCTC:T	1.32853e-05	-1.16939e-10	-1.13263
233639688	chr2:233639688:C:T	7.91523e-06	-1.04196	-0.60854
233639828	chr2:233639828:T:G	1.59051e-05	-0.952647	-2.2556e-10
233640168	chr2:233640168:A:G	4.98833e-06	-1.0207	-1.09149
233640242	chr2:233640242:C:A	1.34228e-05	-1.16939e-10	-1.12233
233640365	chr2:233640365:T:A	3.25577e-06	-1.51274	-1.02612
233640903	chr2:233640903:A:C	1.79808e-05	-1.16939e-10	-0.829983
233640936	chr2:233640936:A:G	1.32199e-05	-1.16939e-10	-1.13756
233641747	chr2:233641747:C:T	2.74715e-06	-1.57424	-1.13448
233642280	chr2:233642280:T:C	2.61583e-05	-1.16939e-10	-0.455122
233642324	chr2:233642324:G:A	9.90328e-05	-0.992574	1.86874
233642772	chr2:233642772:T:G	1.27109e-05	-1.17683	-2.2556e-10
233642867	chr2:233642867:A:G	2.0505e-05	-0.69862	-2.2556e-10
233643490	chr2:233643490:C:T	1.37295e-05	-1.16939e-10	-1.09974
233643646	chr2:233643646:G:A	0.000119577	-0.972181	2.03685
233643761	chr2:233643761:G:T	2.02194e-05	-1.16939e-10	-0.712645
233644199	chr2:233644199:C:T	1.88839e-05	-1.16939e-10	-0.780976
233644534	chr2:233644534:C:T	3.15905e-06	-1.495	-1.07402
233644668	chr2:233644668:A:C	1.05054e-05	-1.3674	-2.2556e-10
233645070	chr2:233645070:A:G	1.32226e-05	-1.16939e-10	-1.13736
233646129	chr2:233646129:A:G	1.92e-05	-1.16939e-10	-0.764376
233646821	chr2:233646821:TC:T	3.15337e-06	-1.59026	-0.98056
233647162	chr2:233647162:C:T	1.31065e-05	-1.16939e-10	-1.14618
233647163	chr2:233647163:G:A	3.40629e-06	-1.50906	-0.98461
233647424	chr2:233647424:C:G	8.58283e-06	-0.757704	-0.81182
233647651	chr2:233647651:A:G	1.76386e-05	-1.16939e-10	-0.8492
233647680	chr2:233647680:C:G	8.23115e-05	-0.774411	1.46563
233647828	chr2:233647828:G:T	2.06816e-05	-1.16939e-10	-0.690042
233648741	chr2:233648741:G:A	1.8897e-05	-1.16939e-10	-0.780286
233649034	chr2:233649034:A:G	1.44968e-05	-1.16939e-10	-1.04536
233649629	chr2:233649629:C:G	2.96548e-06	-1.59057	-1.04168
233650156	chr2:233650156:G:A	5.1968e-06	-1.01376	-1.05749
233650768	chr2:233650768:A:T	1.3419e-05	-1.16939e-10	-1.12261
233650775	chr2:233650775:C:T	8.62007e-06	-1.5652	-2.2556e-10
233650838	chr2:233650838:A:G	2.46125e-05	-1.16939e-10	-0.516033
233651131	chr2:233651131:A:G	1.62357e-05	-1.16939e-10	-0.932075
233651679	chr2:233651679:C:G	3.1781e-06	-1.43218	-1.13083
233652014	chr2:233652014:G:C	1.5052e-05	-1.16939e-10	-1.00778
233653754	chr2:233653754:A:T	8.55311e-06	-1.57299	-2.2556e-10
233654419	chr2:233654419:A:G	8.43129e-06	-1.58734	-2.2556e-10
233655000	chr2:233655000:A:T	2.66031e-06	-1.58938	-1.15147
233655352	chr2:233655352:G:A	6.44597e-06	-0.97356	-0.882273
233655422	chr2:233655422:G:A	9.77735e-06	-1.43922	-2.2556e-10
233655695	chr2:233655695:C:T	1.31875e-05	-1.16939e-10	-1.14002
233655758	chr2:233655758:C:A	3.27159e-06	-1.53009	-1.00392
233655759	chr2:233655759:C:G	3.26418e-06	-1.53155	-1.00473
233655983	chr2:233655983:C:G	4.60068e-05	-1.16939e-10	0.1095
233656091	chr2:233656091:A:T	3.55155e-06	-1.53547	-0.916431
233656424	chr2:233656424:G:A	1.47251e-05	-1.16939e-10	-1.02974
233656608	chr2:233656608:T:G	4.26013e-06	-1.34642	-0.923565
233656746	chr2:233656746:A:T	7.86397e-05	-0.95821	1.6038
233656792	chr2:233656792:C:T	0.000104831	-0.738629	1.67169
233656817	chr2:233656817:C:T	1.53889e-05	-1.16939e-10	-0.985643
233657201	chr2:233657201:G:A	1.5894e-05	-1.16939e-10	-0.953348
233657265	chr2:233657265:G:A	2.49032e-05	-1.16939e-10	-0.504292
233657772	chr2:233657772:T:C	5.57317e-06	-0.862873	-1.13845
233657822	chr2:233657822:A:T	2.92622e-05	-1.16939e-10	-0.342991
233657961	chr2:233657961:G:A	1.45322e-05	-1.16939e-10	-1.04292
233658405	chr2:233658405:G:A	9.39964e-06	-1.5616	0.0829829
233658781	chr2:233658781:C:T	1.73171e-05	-1.16939e-10	-0.867596
233658955	chr2:233658955:G:A	2.97641e-06	-1.5174	-1.11117
233659025	chr2:233659025:C:T	1.33697e-05	-1.16939e-10	-1.12629
233659270	chr2:233659270:G:T	0.000102424	-0.932377	1.84221
233659349	chr2:233659349:C:T	1.76797e-05	-1.16939e-10	-0.84687
233660318	chr2:233660318:C:T	3.5925e-06	-1.34666	-1.09378
233660491	chr2:233660491:G:A	3.22419e-06	-1.58142	-0.96719
233660523	chr2:233660523:G:A	2.67679e-06	-1.58443	-1.15024
233660853	chr2:233660853:T:C	1.1053e-05	-1.31659	-2.2556e-10
233661116	chr2:233661116:GAATTACTCTTTGACA:G	8.41492e-06	-1.58928	-2.2556e-10
233661530	chr2:233661530:A:G	1.38233e-05	-1.16939e-10	-1.09294
233661828	chr2:233661828:G:A	9.4469e-06	-0.852163	-0.621439
233662107	chr2:233662107:A:C	1.76405e-05	-1.16939e-10	-0.84909
233662183	chr2:233662183:C:T	3.51112e-06	-1.4244	-1.03895
233662471	chr2:233662471:T:G	2.06083e-05	-1.16939e-10	-0.693596
233662860	chr2:233662860:A:G	9.41841e-06	-1.47662	-2.2556e-10
233663168	chr2:233663168:A:G	9.06641e-06	-1.51471	-2.2556e-10
233663276	chr2:233663276:G:A	3.75257e-05	-1.16939e-10	-0.0942612
233663367	chr2:233663367:C:T	9.17043e-06	-0.848317	-0.654987
233664008	chr2:233664008:G:T	6.32433e-06	-0.728948	-1.14594
233664443	chr2:233664443:T:C	1.33687e-05	-1.12637	-2.2556e-10
233664977	chr2:233664977:A:G	3.13961e-06	-1.59058	-0.984607
233665491	chr2:233665491:G:T	2.71903e-05	-1.16939e-10	-0.416426
233665591	chr2:233665591:A:G	4.62517e-06	-1.18108	-1.0067
233666570	chr2:233666570:G:T	3.92242e-06	-1.20112	-1.15146
233666620	chr2:233666620:TTTTG:T	2.92273e-06	-1.58807	-1.0587
233667038	chr2:233667038:C:G	2.67917e-05	-1.16939e-10	-0.431194
233667472	chr2:233667472:G:T	1.4675e-05	-1.16939e-10	-1.03314
233667989	chr2:233667989:A:T	8.90242e-06	-1.53297	-2.2556e-10
233668247	chr2:233668247:G:A	2.22026e-05	-1.16939e-10	-0.619077
233668324	chr2:233668324:C:T	8.41067e-06	-1.58979	-2.2556e-10
233668351	chr2:233668351:C:T	2.79832e-06	-1.59018	-1.10009
233668685	chr2:233668685:G:A	2.42795e-05	-1.16939e-10	-0.529656
233669082	chr2:233669082:A:G	1.41799e-05	-1.16939e-10	-1.06746
233669374	chr2:233669374:G:T	3.28703e-05	-1.16939e-10	-0.226718
233669631	chr2:233669631:G:A	1.46783e-05	-1.16939e-10	-1.03291
233669746	chr2:233669746:T:C	2.96498e-06	-1.57577	-1.05664
233669782	chr2:233669782:C:T	4.51988e-06	-1.20397	-1.00683
233669793	chr2:233669793:C:T	3.10959e-05	-1.16939e-10	-0.282214
233670116	chr2:233670116:T:C	9.3595e-06	-1.21854	-0.264357
233670523	chr2:233670523:A:G	1.30502e-05	-1.16939e-10	-1.15048
233670717	chr2:233670717:G:A	2.89338e-06	-1.5195	-1.13737
233670722	chr2:233670722:G:A	4.27889e-06	-1.14052	-1.12507
233670820	chr2:233670820:G:C	1.43771e-05	-1.16939e-10	-1.05365
233671246	chr2:233671246:A:C	3.11574e-06	-1.4316	-1.15122
233671414	chr2:233671414:T:C	1.14077e-05	-1.285	-2.2556e-10
233671494	chr2:233671494:C:T	4.18092e-06	-1.14769	-1.14107
233671603	chr2:233671603:T:C	4.09413e-06	-1.16768	-1.14206
233671659	chr2:233671659:T:A	3.53565e-06	-1.45365	-1.00274
233672032	chr2:233672032:T:C	9.42978e-06	-1.47542	-2.2556e-10
233673008	chr2:233673008:A:T	3.70529e-06	-1.36108	-1.04844
233673102	chr2:233673102:C:A	3.66544e-06	-1.36845	-1.05189
233673188	chr2:233673188:T:C	3.69148e-06	-1.36174	-1.05152
233673274	chr2:233673274:A:G	4.11446e-06	-1.50344	-0.80134
233673438	chr2:233673438:C:T	3.71148e-06	-1.58911	-0.818744
233673566	chr2:233673566:G:A	3.60229e-06	-1.3657	-1.07202
233673570	chr2:233673570:CT:C	2.25328e-05	-1.16939e-10	-0.604316
233673858	chr2:233673858:A:T	3.56192e-06	-1.39271	-1.05628
233674416	chr2:233674416:G:A	3.53472e-06	-1.39133	-1.06533
233674537	chr2:233674537:T:A	3.66641e-06	-1.36963	-1.05044
233675142	chr2:233675142:AG:A	3.71777e-06	-1.59001	-0.816157
233675159	chr2:233675159:G:A	1.30602e-05	-1.16939e-10	-1.14972
233675200	chr2:233675200:G:A	3.36251e-06	-1.48182	-1.02478
233675462	chr2:233675462:C:G	9.05651e-06	-1.5158	-2.2556e-10
233675660	chr2:233675660:T:C	3.37613e-06	-1.42593	-1.07663
233675856	chr2:233675856:A:G	1.32691e-05	-1.16939e-10	-1.13385
233676479	chr2:233676479:C:T	1.12602e-05	-1.29802	-2.2556e-10
233676858	chr2:233676858:G:C	1.30531e-05	-1.16939e-10	-1.15026
233676925	chr2:233676925:G:A	1.5464e-05	-1.16939e-10	-0.980773
233677103	chr2:233677103:G:T	2.04532e-05	-1.16939e-10	-0.70115
233677134	chr2:233677134:G:A	1.30764e-05	-1.16939e-10	-1.14848
233677470	chr2:233677470:T:C	2.2701e-05	-1.16939e-10	-0.59688
233677593	chr2:233677593:T:C	1.68661e-05	-1.16939e-10	-0.89398
233677865	chr2:233677865:C:T	1.96846e-05	-1.16939e-10	-0.73945
233677872	chr2:233677872:A:T	8.50389e-06	-1.57876	-2.2556e-10
233677928	chr2:233677928:G:A	3.98228e-06	-1.22393	-1.1135
233678168	chr2:233678168:A:G	1.19843e-05	-1.43177	0.196073
233678328	chr2:233678328:A:T	4.064e-06	-1.32529	-0.991834
233678335	chr2:233678335:C:G	4.06512e-06	-1.31954	-0.997304
233678337	chr2:233678337:T:A	4.00666e-06	-1.33722	-0.994109
233678562	chr2:233678562:A:G	3.8197e-06	-1.26254	-1.11657
233678796	chr2:233678796:G:T	3.67057e-06	-1.29841	-1.12053
233678917	chr2:233678917:T:C	1.78616e-05	-1.16939e-10	-0.836635
233678993	chr2:233678993:A:G	4.02136e-06	-1.58964	-0.738033
233679061	chr2:233679061:C:T	3.72942e-06	-1.29404	-1.10899
233679085	chr2:233679085:T:C	1.15043e-05	-1.27657	-2.2556e-10
233679172	chr2:233679172:G:A	4.42342e-06	-1.37132	-0.861057
233679201	chr2:233679201:T:C	4.4801e-06	-1.06825	-1.15139
233679206	chr2:233679206:G:A	4.43158e-06	-1.07908	-1.15145
233679399	chr2:233679399:T:C	3.79359e-06	-1.3435	-1.04248
233679554	chr2:233679554:T:G	1.9715e-05	-1.16939e-10	-0.737907
233679589	chr2:233679589:C:T	2.19953e-05	-1.16939e-10	-0.62846
233679939	chr2:233679939:G:A	1.35249e-05	-1.41524	0.300479
233680395	chr2:233680395:G:A	1.30376e-05	-1.16939e-10	-1.15145
233680451	chr2:233680451:G:T	2.75888e-06	-1.5878	-1.11666
233680491	chr2:233680491:A:G	3.16217e-06	-1.55836	-1.00967
233680544	chr2:233680544:G:T	2.93895e-06	-1.50355	-1.13769
233680666	chr2:233680666:T:C	2.90846e-06	-1.53513	-1.11654
233680692	chr2:233680692:CA:C	1.42345e-05	-1.16939e-10	-1.06362
233680858	chr2:233680858:T:C	1.21031e-05	-1.44178	0.215953
233681395	chr2:233681395:A:G	2.85966e-06	-1.53643	-1.13216
233681597	chr2:233681597:C:T	3.86016e-06	-1.58915	-0.779427
233681832	chr2:233681832:T:G	1.30927e-05	-1.16939e-10	-1.14723
233682280	chr2:233682280:G:A	1.30934e-05	-1.16939e-10	-1.14718
233682324	chr2:233682324:T:G	3.88574e-06	-1.33061	-1.03137
233682329	chr2:233682329:G:A	3.89615e-06	-1.32776	-1.03154
233682559	chr2:233682559:T:C	2.88811e-06	-1.53393	-1.12475
233683341	chr2:233683341:G:A	3.87814e-06	-1.32804	-1.03589
233684170	chr2:233684170:G:A	3.40074e-06	-1.39709	-1.09821
233684275	chr2:233684275:A:G	1.31425e-05	-1.16939e-10	-1.14344
233684395	chr2:233684395:T:C	3.29849e-06	-1.41061	-1.11521
233684471	chr2:233684471:G:T	3.38931e-06	-1.41173	-1.08693
233684728	chr2:233684728:G:T	3.55128e-06	-1.33802	-1.11396
233684956	chr2:233684956:TGAAAA:T	4.14259e-06	-1.14726	-1.1507
233685221	chr2:233685221:C:T	1.31173e-05	-1.16939e-10	-1.14536
233685437	chr2:233685437:A:G	3.30981e-06	-1.42475	-1.09765
233685623	chr2:233685623:C:T	3.30612e-06	-1.42875	-1.09477
233685741	chr2:233685741:T:G	4.42173e-06	-1.59031	-0.642452
233687101	chr2:233687101:G:A	3.10674e-06	-1.44263	-1.14308
233687163	chr2:233687163:G:C	2.13315e-05	-1.16939e-10	-0.659103
233687304	chr2:233687304:G:A	3.13341e-06	-1.43267	-1.1445
233687568	chr2:233687568:A:C	4.39363e-06	-1.44262	-0.796512
233687775	chr2:233687775:A:G	3.45142e-05	-1.16939e-10	-0.177919
233687928	chr2:233687928:T:C	2.085e-05	-1.16939e-10	-0.681935
233687983	chr2:233687983:A:G	2.38917e-05	-1.16939e-10	-0.545759
233688219	chr2:233688219:T:A	3.45671e-06	-1.38644	-1.09254
233688342	chr2:233688342:C:T	3.3211e-06	-1.41653	-1.10247
233688626	chr2:233688626:G:A	1.71467e-05	-1.16939e-10	-0.877481
233688837	chr2:233688837:T:C	3.07926e-06	-1.44422	-1.15038
233688920	chr2:233688920:G:A	4.29288e-06	-1.58735	-0.674984
233689179	chr2:233689179:T:A	2.95059e-06	-1.50335	-1.13394
233689196	chr2:233689196:G:A	3.39295e-06	-1.34818	-1.14941
233689269	chr2:233689269:T:C	3.52921e-06	-1.33871	-1.11951
233690345	chr2:233690345:T:G	3.08588e-06	-1.44204	-1.15041
233690443	chr2:233690443:C:G	3.42252e-06	-1.39258	-1.09633
233690650	chr2:233690650:T:C	3.08316e-06	-1.44325	-1.15008
233690758	chr2:233690758:CAT:C	1.00096e-05	-1.41575	-2.2556e-10
233691295	chr2:233691295:C:G	3.10889e-06	-1.43639	-1.14864
233691318	chr2:233691318:C:T	1.32045e-05	-1.16939e-10	-1.13873
233691470	chr2:233691470:G:A	4.36032e-06	-1.58711	-0.659631
233691628	chr2:233691628:G:A	3.13195e-06	-1.4354	-1.14223
233691689	chr2:233691689:CAGGAG:C	3.12151e-06	-1.43029	-1.15068
233691778	chr2:233691778:G:A	2.02179e-05	-1.16939e-10	-0.712718
233692353	chr2:233692353:G:A	3.04509e-06	-1.46501	-1.14075
233692449	chr2:233692449:C:T	1.54574e-05	-1.16939e-10	-0.981203
233692578	chr2:233692578:G:C	4.37434e-06	-1.56852	-0.675011
233692696	chr2:233692696:C:G	1.63846e-05	-1.16939e-10	-0.922946
233693319	chr2:233693319:A:G	4.03219e-06	-1.19201	-1.13297
233693545	chr2:233693545:A:G	3.74438e-06	-1.29494	-1.10409
233693556	chr2:233693556:A:C	3.90167e-06	-1.21487	-1.14302
233693631	chr2:233693631:G:T	3.21659e-06	-1.477	-1.07396
233694008	chr2:233694008:G:A	1.30226e-05	-1.1526	-2.2556e-10
233694026	chr2:233694026:T:G	1.86306e-05	-1.16939e-10	-0.794483
233694260	chr2:233694260:G:A	5.52927e-06	-0.92315	-1.08608
233694550	chr2:233694550:A:C	2.84434e-05	-0.371371	-2.2556e-10
233694793	chr2:233694793:A:C	5.03325e-06	-1.38849	-0.714736
233694924	chr2:233694924:A:C	4.34605e-06	-1.3415	-0.908517
233694973	chr2:233694973:C:T	8.65045e-06	-1.56168	-2.2556e-10
233696257	chr2:233696257:G:A	7.09622e-06	-1.54953	-0.210194
233696481	chr2:233696481:G:T	1.93354e-05	-1.16939e-10	-0.757351
233696840	chr2:233696840:G:A	3.0459e-05	-1.18767	0.884765
233697189	chr2:233697189:C:T	4.72691e-06	-1.57389	-0.592127
233697307	chr2:233697307:A:T	0.000190247	-1.16939e-10	1.52904
233697391	chr2:233697391:T:A	1.38675e-05	-1.16939e-10	-1.08974
233697476	chr2:233697476:G:A	1.97923e-05	-1.16939e-10	-0.733993
233697516	chr2:233697516:A:T	4.87574e-06	-1.0131	-1.12192
233698141	chr2:233698141:G:C	4.68725e-06	-1.52595	-0.648488
233698359	chr2:233698359:G:A	2.98115e-05	-1.21294	0.888548
233698733	chr2:233698733:A:G	1.82096e-05	-0.817341	-2.2556e-10
233698748	chr2:233698748:A:C	1.69564e-05	-0.742151	-0.146493
233699187	chr2:233699187:T:C	1.82758e-05	-1.16939e-10	-0.813709
233699217	chr2:233699217:A:G	3.51945e-05	-0.920872	0.762475
233699373	chr2:233699373:A:G	0.000178163	-1.16939e-10	1.46341
233699574	chr2:233699574:T:C	1.30794e-05	-1.16939e-10	-1.14825
233699737	chr2:233699737:A:G	1.30749e-05	-1.16939e-10	-1.14859
233700243	chr2:233700243:C:T	2.19587e-05	-1.16939e-10	-0.630123
233701035	chr2:233701035:C:A	1.36295e-05	-1.16939e-10	-1.10705
233701169	chr2:233701169:G:A	1.41633e-05	-1.16939e-10	-1.06863
233701422	chr2:233701422:T:A	6.52477e-06	-0.692409	-1.15127
233701489	chr2:233701489:C:T	6.78766e-06	-0.688904	-1.11528
233701574	chr2:233701574:A:C	1.82373e-05	-1.16939e-10	-0.815822
233701639	chr2:233701639:A:C	4.49349e-05	-1.16939e-10	0.0859275
233701893	chr2:233701893:A:G	5.0163e-06	-1.33228	-0.774311
233702266	chr2:233702266:A:G	5.75517e-06	-1.33871	-0.630479
233702392	chr2:233702392:C:G	1.54986e-05	-1.16939e-10	-0.978538
233702706	chr2:233702706:G:A	1.97759e-05	-1.16939e-10	-0.734823
233702744	chr2:233702744:C:A	2.09635e-05	-1.16939e-10	-0.676506
233702877	chr2:233702877:C:G	3.36377e-06	-1.39008	-1.11614
233702910	chr2:233702910:T:A	5.52388e-06	-0.96374	-1.04647
233702967	chr2:233702967:T:A	1.54984e-05	-1.16939e-10	-0.978549
233703013	chr2:233703013:G:T	2.12437e-05	-1.16939e-10	-0.663229
233703320	chr2:233703320:AT:A	5.3312e-06	-0.92232	-1.12339
233703389	chr2:233703389:A:T	1.71882e-05	-1.16939e-10	-0.875066
233703807	chr2:233703807:CTCTG:C	3.52572e-06	-1.41431	-1.0449
233703893	chr2:233703893:C:A	2.77744e-06	-1.54728	-1.15048
233704041	chr2:233704041:C:A	8.07384e-05	-1.16939e-10	0.671926
233705061	chr2:233705061:G:A	3.95703e-06	-1.59066	-0.753137
233705231	chr2:233705231:T:C	4.64429e-06	-1.19868	-0.984966
233705292	chr2:233705292:T:C	1.36758e-05	-1.16939e-10	-1.10366
233705303	chr2:233705303:G:A	1.35958e-05	-1.16939e-10	-1.10952
233705440	chr2:233705440:G:A	1.34009e-05	-1.12397	-2.2556e-10
233705461	chr2:233705461:A:C	6.03622e-05	-1.16939e-10	0.381075
233705607	chr2:233705607:A:G	1.5528e-05	-1.16939e-10	-0.976644
233705974	chr2:233705974:G:A	9.28327e-06	-1.12733	-0.363746
233706288	chr2:233706288:G:GT	1.25623e-05	-1.18858	-2.2556e-10
233706754	chr2:233706754:C:T	3.6025e-06	-1.5896	-0.84806
233707117	chr2:233707117:T:G	1.38118e-05	-1.16939e-10	-1.09376
233707178	chr2:233707178:G:A	1.42372e-05	-1.16939e-10	-1.06343
233707494	chr2:233707494:G:A	1.70253e-05	-1.16939e-10	-0.884585
233707694	chr2:233707694:T:C	3.70934e-05	-1.16939e-10	-0.10585
233707706	chr2:233707706:C:T	1.57722e-05	-1.16939e-10	-0.961041
233707711	chr2:233707711:C:T	5.29558e-06	-0.913551	-1.13887
233707925	chr2:233707925:A:G	4.41072e-06	-1.32527	-0.909979
233708055	chr2:233708055:C:G	1.44137e-05	-1.16939e-10	-1.05111
233708590	chr2:233708590:G:A	4.87863e-06	-1.32577	-0.808658
233708719	chr2:233708719:T:C	4.44246e-06	-1.07726	-1.15082
233708800	chr2:233708800:G:A	2.2345e-05	-1.16939e-10	-0.612688
233708923	chr2:233708923:A:C	1.46297e-05	-1.16939e-10	-1.03624
233708986	chr2:233708986:G:A	4.15954e-06	-1.14265	-1.15123
233709104	chr2:233709104:A:G	5.36271e-06	-1.18654	-0.853283
233709152	chr2:233709152:T:G	6.31215e-05	-1.16939e-10	0.425773
233710708	chr2:233710708:G:A	2.66838e-05	-1.16939e-10	-0.435231
233710776	chr2:233710776:G:T	4.19223e-06	-1.25876	-1.0273
233711078	chr2:233711078:C:T	1.68022e-05	-1.16939e-10	-0.897781
233711088	chr2:233711088:A:G	1.62451e-05	-1.16939e-10	-0.931494
233711220	chr2:233711220:T:A	3.10859e-06	-1.44942	-1.1357
233711291	chr2:233711291:G:C	9.51687e-06	-0.332495	-1.13373
233711373	chr2:233711373:G:A	2.08849e-05	-1.16939e-10	-0.68026
233711404	chr2:233711404:C:T	4.46194e-06	-1.50735	-0.716355
233711587	chr2:233711587:T:C	2.3878e-05	-1.16939e-10	-0.54633
233711626	chr2:233711626:G:A	4.80522e-06	-1.21347	-0.936111
233711887	chr2:233711887:T:C	3.13841e-06	-1.44281	-1.13276
233711994	chr2:233711994:G:A	3.04254e-06	-1.47048	-1.13612
233712177	chr2:233712177:C:T	3.68684e-05	-1.16939e-10	-0.111934
233712271	chr2:233712271:C:T	3.07106e-06	-1.45836	-1.13891
233712384	chr2:233712384:G:A	1.15109e-05	-1.27599	-2.2556e-10
233712394	chr2:233712394:A:G	4.07467e-06	-1.45017	-0.864325
233712511	chr2:233712511:T:C	3.06296e-06	-1.46456	-1.13535
233712623	chr2:233712623:C:T	3.02523e-06	-1.47276	-1.13955
233712743	chr2:233712743:GT:G	1.41292e-05	-1.16939e-10	-1.07104
233712745	chr2:233712745:T:TC	3.09849e-06	-1.44068	-1.14769
233712790	chr2:233712790:T:G	3.25736e-05	-1.16939e-10	-0.235786
233712842	chr2:233712842:C:T	1.34236e-05	-0.278428	-0.843844
233713134	chr2:233713134:T:C	3.13389e-06	-1.45143	-1.12558
233713141	chr2:233713141:C:G	3.10139e-06	-1.46146	-1.12598
233713179	chr2:233713179:T:C	3.0566e-06	-1.46368	-1.13831
233713204	chr2:233713204:A:G	2.43813e-05	-1.16939e-10	-0.525471
233713415	chr2:233713415:C:A	3.04893e-06	-1.4767	-1.1278
233713648	chr2:233713648:C:T	3.0332e-06	-1.4753	-1.13437
233713664	chr2:233713664:C:T	3.0034e-06	-1.48836	-1.13119
233713733	chr2:233713733:C:A	2.98905e-06	-1.48459	-1.13974
233713736	chr2:233713736:G:C	2.96352e-06	-1.49227	-1.14064
233713766	chr2:233713766:G:C	3.0411e-06	-1.47633	-1.13074
233713774	chr2:233713774:T:C	3.04014e-06	-1.47842	-1.12896
233713783	chr2:233713783:T:C	4.43007e-06	-1.35255	-0.878323
233714096	chr2:233714096:G:A	3.03079e-06	-1.47824	-1.13223
233714471	chr2:233714471:G:A	3.97501e-06	-1.44152	-0.897741
233714555	chr2:233714555:A:T	1.62329e-05	-1.16939e-10	-0.932247
233714698	chr2:233714698:T:G	1.62329e-05	-1.16939e-10	-0.932247
233714908	chr2:233714908:G:A	8.5269e-06	-1.57606	-2.2556e-10
233715021	chr2:233715021:C:T	3.03089e-06	-1.47442	-1.13601
233715252	chr2:233715252:A:C	2.26619e-05	-0.598605	-2.2556e-10
233715433	chr2:233715433:T:C	1.44912e-05	-1.16939e-10	-1.04574
233715728	chr2:233715728:C:T	3.08599e-06	-1.47411	-1.11831
233716171	chr2:233716171:A:G	3.08288e-06	-1.4588	-1.13463
233716238	chr2:233716238:T:C	3.03059e-06	-1.47486	-1.13567
233716253	chr2:233716253:C:T	3.75766e-05	-1.16939e-10	-0.0929074
233716480	chr2:233716480:G:A	3.02993e-06	-1.48626	-1.12448
233716548	chr2:233716548:A:C	3.01295e-06	-1.47899	-1.13738
233716593	chr2:233716593:A:G	2.99561e-06	-1.48552	-1.13662
233716651	chr2:233716651:C:T	2.89242e-06	-1.52965	-1.12755
233716695	chr2:233716695:T:C	1.78887e-05	-1.16939e-10	-0.835122
233716731	chr2:233716731:A:G	2.49971e-05	-1.16939e-10	-0.500528
233716997	chr2:233716997:G:A	1.36581e-05	-1.16939e-10	-1.10496
233717072	chr2:233717072:T:A	3.0656e-06	-1.46546	-1.13358
233717158	chr2:233717158:G:T	0.000220464	-1.16939e-10	1.67645
233717206	chr2:233717206:C:T	1.26697e-05	-1.18007	-2.2556e-10
233717239	chr2:233717239:G:A	1.57671e-05	-1.16939e-10	-0.96136
233717244	chr2:233717244:T:C	3.10451e-06	-1.45842	-1.12801
233717273	chr2:233717273:A:G	3.07314e-06	-1.46384	-1.13275
233717290	chr2:233717290:C:T	2.77142e-06	-1.58859	-1.11134
233717337	chr2:233717337:A:G	2.34769e-05	-0.0525075	-0.510764
233717553	chr2:233717553:T:C	3.06756e-06	-1.4644	-1.134
233717641	chr2:233717641:G:A	4.72506e-06	-1.48291	-0.683498
233718010	chr2:233718010:G:A	1.45506e-05	-1.16939e-10	-1.04165
233718170	chr2:233718170:C:G	1.4547e-05	-1.16939e-10	-1.0419
233718402	chr2:233718402:G:A	3.08935e-06	-1.45974	-1.13159
233718602	chr2:233718602:C:T	3.34051e-06	-1.36769	-1.14548
233718617	chr2:233718617:G:A	2.87498e-05	0.490788	-0.851446
233718658	chr2:233718658:G:A	3.54616e-06	-1.30753	-1.14589
233718851	chr2:233718851:C:T	2.25837e-05	-1.16939e-10	-0.602061
233718890	chr2:233718890:C:A	5.36329e-06	-1.08783	-0.951883
233718962	chr2:233718962:T:G	3.0955e-06	-1.45566	-1.13368
233719268	chr2:233719268:T:C	7.0688e-06	-0.645793	-1.1178
233719346	chr2:233719346:A:T	3.22603e-05	-1.16939e-10	-0.245452
233719624	chr2:233719624:G:A	6.11979e-06	-0.764192	-1.14357
233719730	chr2:233719730:C:T	5.88934e-06	-0.994234	-0.951909
233719883	chr2:233719883:T:C	4.56974e-06	-1.20359	-0.996243
233719930	chr2:233719930:G:C	4.27919e-06	-1.15456	-1.11096
233719944	chr2:233719944:A:G	1.47817e-05	-1.16939e-10	-1.0259
233720001	chr2:233720001:A:G	4.36861e-06	-1.14061	-1.10423
233720048	chr2:233720048:C:T	4.57411e-06	-1.08873	-1.11014
233720069	chr2:233720069:G:C	4.17387e-06	-1.17951	-1.11093
233720101	chr2:233720101:A:G	4.29065e-06	-1.16229	-1.10056
233720431	chr2:233720431:G:A	2.575e-05	-1.16939e-10	-0.470854
233720593	chr2:233720593:A:G	4.7229e-06	-1.06415	-1.10272
233720745	chr2:233720745:G:A	4.9125e-06	-1.00975	-1.11775
233720907	chr2:233720907:C:T	8.41713e-06	-1.58902	-2.2556e-10
233721180	chr2:233721180:C:A	1.53786e-05	-1.16939e-10	-0.98631
233721408	chr2:233721408:A:T	1.37214e-05	-1.16939e-10	-1.10033
233721540	chr2:233721540:A:T	6.33753e-06	-0.956308	-0.91649
233721692	chr2:233721692:C:T	3.66502e-06	-1.28821	-1.13224
233721857	chr2:233721857:G:A	5.2667e-06	-1.07117	-0.98671
233721965	chr2:233721965:A:G	3.49362e-05	-1.16939e-10	-0.165765
233722254	chr2:233722254:C:T	4.70512e-06	-1.10617	-1.06447
233722321	chr2:233722321:T:A	4.54288e-06	-1.10272	-1.103
233722361	chr2:233722361:T:C	4.63743e-06	-1.08293	-1.1022
233723201	chr2:233723201:A:T	1.71595e-05	-1.16939e-10	-0.876737
233724960	chr2:233724960:GCCGAGGTTGGCGGAT:G	2.00609e-05	-1.16939e-10	-0.720515
233724978	chr2:233724978:CT:C	1.76906e-05	-1.16939e-10	-0.846255
233725678	chr2:233725678:A:C	5.34675e-06	-1.09565	-0.947146
233725981	chr2:233725981:C:T	2.14381e-05	-1.16939e-10	-0.65412
233725993	chr2:233725993:G:C	5.7821e-06	-1.02594	-0.938577
233726270	chr2:233726270:A:G	4.53159e-06	-1.18274	-1.02548
233726595	chr2:233726595:T:C	4.91273e-06	-1.39498	-0.732477
233726721	chr2:233726721:T:C	3.53609e-06	-1.59046	-0.865807
233726821	chr2:233726821:A:G	4.62741e-06	-1.16221	-1.02508
233727196	chr2:233727196:C:T	1.84901e-05	-0.0347026	-0.76735
233727755	chr2:233727755:T:C	3.48758e-06	-1.31973	-1.15035
233728007	chr2:233728007:C:A	1.30424e-05	-1.16939e-10	-1.15108
233728248	chr2:233728248:GA:G	3.52832e-05	-1.16939e-10	-0.15588
233728369	chr2:233728369:A:G	4.75022e-06	-1.00986	-1.15123
233728376	chr2:233728376:T:C	3.64941e-06	-1.43765	-0.987068
233728546	chr2:233728546:C:T	5.22367e-06	-1.14422	-0.921864
233728574	chr2:233728574:G:A	3.57083e-06	-1.29944	-1.14705
233728580	chr2:233728580:C:T	3.85245e-05	-1.16939e-10	-0.0679937
233728920	chr2:233728920:G:C	1.30417e-05	-1.16939e-10	-1.15114
233728923	chr2:233728923:A:G	5.04387e-06	-1.17033	-0.930782
233728926	chr2:233728926:A:AAAAACTG	1.45646e-05	-1.16939e-10	-1.04069
233728979	chr2:233728979:T:C	4.35301e-05	0.0541638	-2.2556e-10
233729061	chr2:233729061:T:C	5.64515e-06	-1.19533	-0.793165
233729157	chr2:233729157:T:C	2.41817e-05	-1.05033	0.516644
233729266	chr2:233729266:T:C	3.44117e-06	-1.50458	-0.978896
233729359	chr2:233729359:C:T	1.5637e-05	-1.16939e-10	-0.969646
233729360	chr2:233729360:A:G	8.72277e-06	-1.55335	-2.2556e-10
233729468	chr2:233729468:G:A	1.50606e-05	-1.16939e-10	-1.0072
233729603	chr2:233729603:A:G	4.41192e-06	-1.2075	-1.02747
233729934	chr2:233729934:A:G	1.8831e-05	-0.0276773	-0.756108
233730035	chr2:233730035:A:T	1.3473e-05	-1.16939e-10	-1.1186
233730044	chr2:233730044:A:T	4.94599e-06	-1.18171	-0.938999
233730522	chr2:233730522:G:A	1.37547e-05	-1.16939e-10	-1.09791
233730565	chr2:233730565:C:T	5.50572e-06	-1.04416	-0.969342
233730664	chr2:233730664:G:A	2.8872e-06	-1.58757	-1.07143
233730797	chr2:233730797:T:G	2.03475e-05	0.0479458	-0.754276
233731010	chr2:233731010:G:A	9.02231e-06	-1.51959	-2.2556e-10
233731246	chr2:233731246:C:T	1.30409e-05	-1.16939e-10	-1.1512
233731448	chr2:233731448:A:C	1.34982e-05	-1.16939e-10	-1.11673
233731530	chr2:233731530:C:T	5.04003e-05	0.200709	-2.2556e-10
233731656	chr2:233731656:T:G	2.05227e-05	-1.20111	0.503347
233731687	chr2:233731687:A:G	1.56884e-05	-1.16939e-10	-0.966368
233731806	chr2:233731806:G:A	1.78005e-05	-0.0563786	-0.783685
233732478	chr2:233732478:A:G	1.76938e-05	-0.0464615	-0.799614
233732850	chr2:233732850:G:T	1.72848e-05	-1.16939e-10	-0.86946
233732886	chr2:233732886:T:C	2.85692e-05	-1.16939e-10	-0.366959
233733103	chr2:233733103:T:G	3.17537e-05	-1.16939e-10	-0.26128
233733262	chr2:233733262:T:A	6.55631e-06	-1.19569	-0.643171
233733369	chr2:233733369:T:G	3.6953e-06	-1.58965	-0.822575
233733620	chr2:233733620:A:G	2.85037e-05	-1.16939e-10	-0.369255
233733915	chr2:233733915:C:T	3.2151e-05	-1.16939e-10	-0.248844
233734133	chr2:233734133:G:T	1.41328e-05	-1.07079	-2.2556e-10
233734192	chr2:233734192:C:T	4.58797e-06	-1.52257	-0.673277
233734449	chr2:233734449:A:ATTTTCTTGATC	8.22469e-06	-0.812435	-0.799713
233734691	chr2:233734691:CCCAGAGA:C	3.16313e-05	-1.16939e-10	-0.265141
233734700	chr2:233734700:T:TTG	3.18724e-05	-1.16939e-10	-0.257549
233734701	chr2:233734701:C:T	3.18965e-05	-1.16939e-10	-0.25679
233734729	chr2:233734729:GT:G	5.2404e-06	-1.07616	-0.986734
233734914	chr2:233734914:A:G	3.66935e-06	-1.4708	-0.948475
233734937	chr2:233734937:T:C	3.19736e-05	-1.16939e-10	-0.254377
233734945	chr2:233734945:G:A	8.02941e-06	-0.829141	-0.807036
233735091	chr2:233735091:A:T	3.79495e-06	-1.49196	-0.893653
233735161	chr2:233735161:A:C	8.61145e-06	-1.5662	-2.2556e-10
233735706	chr2:233735706:TG:T	7.71958e-05	-1.16939e-10	0.627057
233735799	chr2:233735799:G:A	1.93531e-05	0.0276556	-0.784089
233736068	chr2:233736068:T:A	3.21169e-05	-1.16939e-10	-0.249906
233736127	chr2:233736127:C:T	6.13393e-05	-1.16939e-10	0.397133
233736510	chr2:233736510:T:C	2.28663e-05	-1.16939e-10	-0.589625
233736540	chr2:233736540:G:T	2.71769e-06	-1.58962	-1.12988
233736722	chr2:233736722:G:A	1.91202e-05	0.00774962	-0.776293
233736902	chr2:233736902:T:G	2.27094e-05	-1.16939e-10	-0.596509
233737114	chr2:233737114:T:A	3.89749e-05	-1.16939e-10	-0.056371
233737121	chr2:233737121:G:T	1.84379e-05	-0.0154495	-0.789432
233737701	chr2:233737701:G:A	3.03505e-05	-1.16939e-10	-0.306474
233737815	chr2:233737815:G:A	1.38e-05	-1.16939e-10	-1.09462
233737991	chr2:233737991:T:C	1.3766e-05	-1.16939e-10	-1.09709
233738018	chr2:233738018:T:C	3.44801e-06	-1.36493	-1.11656
233738036	chr2:233738036:C:T	1.85597e-05	-0.0105221	-0.787774
233738076	chr2:233738076:A:C	3.15592e-06	-1.58928	-0.980729
233738229	chr2:233738229:G:GCTCC	1.85728e-05	-1.16939e-10	-0.79759
233738832	chr2:233738832:A:G	6.90471e-06	-1.23266	-0.554428
233739298	chr2:233739298:C:T	5.0344e-06	-1.09045	-1.01254
233739721	chr2:233739721:A:C	1.4908e-05	-1.16939e-10	-1.01739
233740062	chr2:233740062:C:A	2.71234e-05	0.264887	-0.683777
233740100	chr2:233740100:A:G	4.25696e-06	-1.11932	-1.15141
233740134	chr2:233740134:T:C	2.35648e-05	-1.16939e-10	-0.559533
233740214	chr2:233740214:A:G	3.26786e-06	-1.48887	-1.04628
233740237	chr2:233740237:A:G	1.59041e-05	-1.16939e-10	-0.95271
233740540	chr2:233740540:C:G	8.0919e-05	-1.16939e-10	0.674161
233740558	chr2:233740558:C:T	1.71844e-05	-1.16939e-10	-0.875284
233740656	chr2:233740656:G:A	4.10418e-06	-1.51992	-0.78736
233741019	chr2:233741019:C:T	4.29913e-06	-1.10945	-1.15143
233741128	chr2:233741128:AAC:A	8.77865e-06	-1.54697	-2.2556e-10
233741455	chr2:233741455:T:TAAGTTC	7.17623e-05	-1.16939e-10	0.554072
233741457	chr2:233741457:T:C	7.29437e-05	-1.16939e-10	0.570399
233741473	chr2:233741473:C:T	2.05068e-05	-1.16939e-10	-0.698533
233741562	chr2:233741562:G:A	5.85494e-06	-0.964138	-0.987864
233741586	chr2:233741586:G:A	1.33283e-05	-1.16939e-10	-1.1294
233741590	chr2:233741590:C:T	6.30276e-06	-0.953602	-0.924699
233741766	chr2:233741766:G:A	1.15087e-05	-1.27619	-2.2556e-10
233741916	chr2:233741916:T:C	3.05055e-06	-1.45981	-1.14416
233741958	chr2:233741958:T:C	6.8112e-06	-1.19117	-0.609549
233742060	chr2:233742060:T:A	1.44227e-05	-1.16939e-10	-1.05048
233742425	chr2:233742425:T:G	6.26712e-06	-0.983226	-0.900746
233742442	chr2:233742442:C:T	3.87231e-05	-1.16939e-10	-0.062851
233742577	chr2:233742577:G:T	2.81674e-05	0.321287	-0.702409
233742602	chr2:233742602:G:C	1.3251e-05	-1.16939e-10	-1.13522
233742896	chr2:233742896:A:G	2.82058e-05	-1.16939e-10	-0.379759
233743154	chr2:233743154:T:C	1.62212e-05	-1.23106	0.298088
233743176	chr2:233743176:T:C	2.71894e-05	-1.16939e-10	-0.416463
233743234	chr2:233743234:A:C	9.0179e-06	-1.52008	-2.2556e-10
233743539	chr2:233743539:T:C	1.57651e-05	-0.96149	-2.2556e-10
233743622	chr2:233743622:C:T	1.34481e-05	-1.16939e-10	-1.12045
233743662	chr2:233743662:G:T	2.46557e-05	0.226192	-0.740473
233743791	chr2:233743791:C:T	1.51181e-05	-1.16939e-10	-1.0034
233743836	chr2:233743836:C:T	1.39651e-05	-1.14721	0.0644799
233743996	chr2:233743996:C:T	2.47935e-05	0.236616	-0.745325
233744054	chr2:233744054:T:C	1.29251e-05	-1.16012	-2.2556e-10
233744071	chr2:233744071:C:T	3.68195e-06	-1.45007	-0.965776
233744094	chr2:233744094:T:C	9.35008e-06	-0.719695	-0.764208
233744393	chr2:233744393:C:T	8.99585e-06	-1.52252	-2.2556e-10
233744461	chr2:233744461:A:T	2.54147e-05	0.260988	-0.744949
233744538	chr2:233744538:A:C	5.50631e-06	-1.15553	-0.857866
233744546	chr2:233744546:A:G	5.49585e-06	-1.1663	-0.848997
233744646	chr2:233744646:T:C	1.06864e-05	-0.524797	-0.825516
233744768	chr2:233744768:G:A	2.68684e-05	0.305432	-0.73377
233745061	chr2:233745061:T:C	2.68772e-05	0.34429	-0.772302
233745246	chr2:233745246:G:A	2.14453e-05	-1.16939e-10	-0.653782
233745292	chr2:233745292:C:T	1.61073e-05	-1.16939e-10	-0.940016
233745676	chr2:233745676:C:T	2.51494e-05	0.538502	-1.03296
233745803	chr2:233745803:A:G	3.80261e-06	-1.44316	-0.940443
233746498	chr2:233746498:T:C	2.24859e-05	-1.16643	0.560028
233747227	chr2:233747227:C:T	8.5808e-06	-1.56976	-2.2556e-10
233747406	chr2:233747406:T:C	4.46397e-06	-1.0718	-1.15145
233747569	chr2:233747569:T:A	2.6022e-05	-1.16939e-10	-0.460345
233747871	chr2:233747871:T:C	3.73909e-06	-1.47123	-0.929211
233747957	chr2:233747957:C:G	1.44028e-05	-1.16939e-10	-1.05186
233747994	chr2:233747994:T:C	2.70793e-06	-1.57877	-1.14433
233748368	chr2:233748368:T:C	1.67687e-05	-0.118334	-0.781438
233748466	chr2:233748466:A:G	1.31407e-05	-1.16939e-10	-1.14357
233748518	chr2:233748518:A:T	1.30944e-05	-1.16939e-10	-1.1471
233748795	chr2:233748795:A:T	2.52951e-05	-1.16939e-10	-0.48868
233748866	chr2:233748866:G:T	8.47702e-06	-1.58193	-2.2556e-10
233749231	chr2:233749231:T:A	2.71164e-06	-1.57154	-1.1502
233749291	chr2:233749291:C:G	1.67347e-05	-0.193807	-0.707998
233749337	chr2:233749337:T:C	1.61725e-05	-0.91062	-0.0253561
233749470	chr2:233749470:C:T	2.71353e-06	-1.56959	-1.15145
233749977	chr2:233749977:G:A	5.20939e-06	-1.41838	-0.650443
233750062	chr2:233750062:A:G	1.61355e-05	-0.177998	-0.760269
233750415	chr2:233750415:A:C	3.74888e-06	-1.34395	-1.05388
233750647	chr2:233750647:T:TCACA	8.38014e-05	-1.16939e-10	0.709161
233750656	chr2:233750656:GGTGCCC:G	8.25294e-05	-1.16939e-10	0.693866
233751021	chr2:233751021:C:G	4.3619e-06	-1.09702	-1.14936
233751447	chr2:233751447:G:T	3.30894e-05	-1.16939e-10	-0.220074
233751768	chr2:233751768:A:C	2.99304e-05	-1.16939e-10	-0.320414
233751840	chr2:233751840:C:T	2.75292e-06	-1.58873	-1.1179
233752490	chr2:233752490:T:C	1.20737e-05	-0.407899	-0.820356
233753302	chr2:233753302:G:A	3.26695e-06	-1.40412	-1.13132
233753341	chr2:233753341:CCTG:C	4.31755e-06	-1.11297	-1.14363
233753662	chr2:233753662:T:C	1.73499e-05	-1.16939e-10	-0.865701
233753756	chr2:233753756:G:A	1.30374e-05	-1.16939e-10	-1.15146
233753934	chr2:233753934:C:A	9.94147e-05	-1.16939e-10	0.880012
233754158	chr2:233754158:G:A	3.04076e-05	-1.16939e-10	-0.304596
233754399	chr2:233754399:C:T	1.34859e-05	-0.33052	-0.787124
233754499	chr2:233754499:C:T	1.35449e-05	-1.16939e-10	-1.11328
233754950	chr2:233754950:C:T	1.45831e-05	-1.16939e-10	-1.03943
233755076	chr2:233755076:T:C	1.25866e-05	-1.18665	-2.2556e-10
233755622	chr2:233755622:G:A	1.39584e-05	-1.16939e-10	-1.08321
233755708	chr2:233755708:G:A	3.38994e-06	-1.35464	-1.14384
233755783	chr2:233755783:C:G	1.66002e-05	-0.909876	-2.2556e-10
233755940	chr2:233755940:ATC:A	5.98593e-06	-0.802655	-1.12722
233755998	chr2:233755998:T:G	1.93061e-05	-1.16939e-10	-0.758865
233756033	chr2:233756033:G:A	4.08413e-05	-0.00959332	-2.2556e-10
233756119	chr2:233756119:T:C	3.54712e-06	-1.33709	-1.11606
233756180	chr2:233756180:C:T	4.70634e-06	-1.11571	-1.05466
233756210	chr2:233756210:C:G	2.78128e-05	-1.16939e-10	-0.393793
233756235	chr2:233756235:C:G	4.708e-06	-1.05089	-1.11914
233756256	chr2:233756256:T:G	1.55232e-05	-1.16939e-10	-0.976953
233756282	chr2:233756282:T:C	1.67449e-05	-1.16939e-10	-0.901197
233756891	chr2:233756891:T:C	3.11908e-05	-1.16939e-10	-0.279165
233757136	chr2:233757136:G:A	3.5706e-06	-1.34727	-1.09929
233757337	chr2:233757337:A:G	5.63423e-06	-0.839097	-1.15133
233757815	chr2:233757815:T:G	5.08576e-06	-1.164	-0.928847
233758028	chr2:233758028:C:A	1.49911e-05	-1.16939e-10	-1.01183
233758772	chr2:233758772:T:G	1.33156e-05	-1.16939e-10	-1.13035
233758850	chr2:233758850:C:A	1.33789e-05	-1.16939e-10	-1.12561
233759163	chr2:233759163:C:T	1.12621e-05	-0.253244	-1.0446
233759291	chr2:233759291:G:A	2.7961e-06	-1.58686	-1.1042
233760182	chr2:233760182:T:C	3.55993e-05	-1.16939e-10	-0.146963
233761240	chr2:233761240:C:T	3.90557e-06	-1.20632	-1.15056
233761493	chr2:233761493:C:T	5.98671e-05	-1.16939e-10	0.372839
233761914	chr2:233761914:T:C	2.17484e-05	-1.16939e-10	-0.639749
233762816	chr2:233762816:G:T	1.08597e-05	-1.36168	0.0274533
233763692	chr2:233763692:T:G	3.31552e-05	-1.16939e-10	-0.218089
233763987	chr2:233763987:G:A	1.34574e-05	-1.16939e-10	-1.11976
233763993	chr2:233763993:G:T	6.71652e-06	-0.692689	-1.12203
233764017	chr2:233764017:G:T	1.2955e-05	-1.58768	0.429881
233764593	chr2:233764593:G:A	3.84184e-06	-1.31809	-1.05525
233764663	chr2:233764663:C:T	6.14096e-06	-0.756959	-1.14735
233764816	chr2:233764816:T:C	1.16293e-05	-0.923709	-0.342052
233764867	chr2:233764867:GCC:G	1.46024e-05	-1.5889	0.55079
233764870	chr2:233764870:C:A	1.44204e-05	-1.5885	0.537857
233765042	chr2:233765042:C:T	2.11023e-05	-1.16939e-10	-0.669905
233765258	chr2:233765258:A:G	1.61741e-05	-1.16939e-10	-0.935877
233765498	chr2:233765498:A:T	2.03266e-05	-1.16939e-10	-0.707359
233765544	chr2:233765544:G:A	9.26276e-05	-1.16939e-10	0.809298
233765767	chr2:233765767:G:A	1.53462e-05	-1.16939e-10	-0.988419
233765768	chr2:233765768:G:T	4.30939e-05	-1.16939e-10	0.0440936
233765830	chr2:233765830:A:G	4.83665e-06	-1.20281	-0.940252
233766390	chr2:233766390:C:T	3.81959e-05	-0.0765612	-2.2556e-10
233766627	chr2:233766627:T:G	1.69951e-05	-1.16939e-10	-0.886365
233767183	chr2:233767183:C:T	2.13606e-05	-1.16939e-10	-0.65774
233767550	chr2:233767550:T:C	5.52509e-06	-1.3007	-0.709285
233767766	chr2:233767766:C:T	1.30937e-05	-1.16939e-10	-1.14715
233767767	chr2:233767767:T:C	3.87135e-06	-1.36071	-1.00498
233767812	chr2:233767812:T:C	8.55319e-06	-1.38898	-0.184001
233767984	chr2:233767984:G:A	1.31765e-05	-1.16939e-10	-1.14086
233768141	chr2:233768141:G:A	1.43488e-05	-1.16939e-10	-1.05562
233768740	chr2:233768740:G:A	3.94657e-06	-1.42252	-0.923926
233769013	chr2:233769013:C:T	3.19589e-06	-1.46121	-1.09622
233769481	chr2:233769481:G:A	1.62089e-05	-1.16939e-10	-0.933728
233769600	chr2:233769600:G:A	2.543e-05	-1.16939e-10	-0.483359
233769819	chr2:233769819:C:T	1.00399e-05	-1.41272	-2.2556e-10
233770738	chr2:233770738:C:T	3.58871e-06	-1.29773	-1.14377
233770804	chr2:233770804:C:T	1.41788e-05	-1.16939e-10	-1.06754
233770903	chr2:233770903:T:C	2.65808e-06	-1.59024	-1.15145
233772095	chr2:233772095:A:T	9.07149e-06	-1.51415	-2.2556e-10
233772770	chr2:233772770:T:C	5.9001e-06	-1.56527	-0.37905
233773338	chr2:233773338:T:C	1.86427e-05	-1.16939e-10	-0.793835
233773410	chr2:233773410:C:A	3.21577e-06	-1.57877	-0.972448
233773434	chr2:233773434:A:G	1.49765e-05	0.102219	-1.11502
233773473	chr2:233773473:A:G	2.94778e-05	-1.41063	1.07498
233773986	chr2:233773986:C:T	5.30439e-05	-1.16939e-10	0.251832
233774392	chr2:233774392:C:T	1.43663e-05	-1.4557	0.4013
233774491	chr2:233774491:T:C	1.37486e-05	-1.16939e-10	-1.09835
233774617	chr2:233774617:A:G	1.39812e-05	-1.16939e-10	-1.08157
233774683	chr2:233774683:G:A	4.19265e-06	-1.15848	-1.12748
233774704	chr2:233774704:A:G	3.36789e-06	-1.57681	-0.928192
233774781	chr2:233774781:G:A	1.609e-05	-1.16939e-10	-0.941088
233774813	chr2:233774813:C:A	1.29771e-05	-1.1561	-2.2556e-10
233775117	chr2:233775117:C:T	4.09033e-06	-1.51659	-0.794069
233775180	chr2:233775180:G:A	1.31217e-05	-1.16939e-10	-1.14502
233775220	chr2:233775220:C:T	2.23878e-05	-1.16939e-10	-0.61077
233775246	chr2:233775246:C:T	2.7921e-06	-1.57035	-1.12214
233775387	chr2:233775387:T:C	2.79254e-05	-1.16939e-10	-0.38975
233775498	chr2:233775498:C:T	1.41039e-05	-1.16939e-10	-1.07284
233775538	chr2:233775538:A:T	1.33428e-05	-1.16939e-10	-1.12831
233775542	chr2:233775542:T:G	3.17777e-05	-1.16939e-10	-0.260523
233775593	chr2:233775593:G:T	5.45889e-05	-1.16939e-10	0.280542
233776078	chr2:233776078:A:G	4.11536e-06	-1.52149	-0.783068
233776217	chr2:233776217:G:A	1.32187e-05	-1.16939e-10	-1.13766
233776228	chr2:233776228:T:C	5.25112e-05	-1.16939e-10	0.241737
233776442	chr2:233776442:G:A	4.70407e-05	-1.16939e-10	0.131726
233776618	chr2:233776618:T:C	4.52768e-06	-1.58299	-0.626093
233777087	chr2:233777087:C:A	4.48271e-06	-1.09669	-1.12237
233777318	chr2:233777318:G:A	4.12189e-06	-1.17666	-1.12632
233777377	chr2:233777377:C:T	1.32327e-05	-1.16939e-10	-1.1366
233777496	chr2:233777496:C:T	4.64536e-05	-1.16939e-10	0.119166
233777511	chr2:233777511:C:T	4.42442e-06	-1.11152	-1.12063
233777698	chr2:233777698:T:A	4.49403e-06	-1.10434	-1.11219
233777839	chr2:233777839:C:T	4.54967e-06	-1.10166	-1.10257
233778052	chr2:233778052:G:T	4.18465e-05	-1.16939e-10	0.0147197
233778262	chr2:233778262:A:G	1.42082e-05	-1.16939e-10	-1.06547
233778484	chr2:233778484:C:A	4.17697e-05	-1.16939e-10	0.0128829
233778563	chr2:233778563:G:A	4.44436e-06	-1.08959	-1.13806
233778708	chr2:233778708:A:G	4.6415e-06	-1.08211	-1.10214
233778928	chr2:233778928:T:G	4.68013e-05	-1.16939e-10	0.126622
233778937	chr2:233778937:T:C	3.42925e-06	-1.57539	-0.911559
233779390	chr2:233779390:C:A	9.76051e-06	-1.44539	0.00444224
233779681	chr2:233779681:A:G	1.10422e-05	-1.58036	0.26279
233779696	chr2:233779696:T:C	5.7432e-05	-1.16939e-10	0.331314
233779728	chr2:233779728:C:T	1.40438e-05	-1.16939e-10	-1.07711
233780007	chr2:233780007:A:G	1.40929e-05	-1.16939e-10	-1.07362
233780008	chr2:233780008:T:C	2.18039e-05	-1.16939e-10	-0.6372
233780444	chr2:233780444:G:A	4.67479e-06	-1.44361	-0.733497
233780451	chr2:233780451:C:A	1.45231e-05	-1.16939e-10	-1.04355
233780518	chr2:233780518:G:A	3.64298e-06	-1.59002	-0.836466
233780543	chr2:233780543:G:T	4.44778e-06	-1.42531	-0.801576
233780732	chr2:233780732:G:C	2.18016e-05	-1.16939e-10	-0.637303
233780775	chr2:233780775:A:G	3.14968e-06	-1.58683	-0.985161
233780897	chr2:233780897:C:G	3.36755e-06	-1.59018	-0.914923
233780904	chr2:233780904:C:T	5.31164e-06	-1.58817	-0.46122
233781105	chr2:233781105:G:A	9.71389e-06	-1.39656	-0.0491746
233781184	chr2:233781184:C:G	3.69073e-06	-1.44515	-0.968312
233781299	chr2:233781299:T:C	1.78891e-05	-1.16939e-10	-0.835098
233781447	chr2:233781447:A:G	3.18146e-06	-1.5889	-0.973047
233781779	chr2:233781779:C:T	1.5973e-05	-1.16939e-10	-0.948386
233781929	chr2:233781929:T:C	3.3415e-06	-1.5868	-0.926067
233782145	chr2:233782145:A:G	4.24105e-06	-1.52544	-0.749041
233782409	chr2:233782409:T:C	3.49908e-06	-1.58685	-0.879935
233782755	chr2:233782755:A:G	5.16991e-06	-1.56148	-0.514956
233782952	chr2:233782952:T:TG	1.87896e-05	-1.16939e-10	-0.785986
233783166	chr2:233783166:C:A	2.91637e-05	-1.16939e-10	-0.346362
233783313	chr2:233783313:T:C	2.01196e-05	-1.16939e-10	-0.717595
233783413	chr2:233783413:G:A	1.46768e-05	-1.16939e-10	-1.03302
233783893	chr2:233783893:C:T	4.07182e-06	-1.53698	-0.778219
233783971	chr2:233783971:C:T	7.05728e-06	-1.57941	-0.185818
233784023	chr2:233784023:G:A	2.01928e-05	-1.16939e-10	-0.713961
233784220	chr2:233784220:G:A	2.92019e-05	-1.16939e-10	-0.345055
233784286	chr2:233784286:C:A	5.06782e-06	-1.58453	-0.511844
233784299	chr2:233784299:G:C	1.30749e-05	-1.16939e-10	-1.14859
233784553	chr2:233784553:G:A	1.63648e-05	-1.16939e-10	-0.924156
233784596	chr2:233784596:C:T	2.79154e-06	-1.54991	-1.14278
233784736	chr2:233784736:G:A	5.02991e-06	-1.52989	-0.574001
233784911	chr2:233784911:G:A	2.28207e-05	-1.16939e-10	-0.591622
233785039	chr2:233785039:G:A	2.49955e-05	-1.16939e-10	-0.500593
233785107	chr2:233785107:C:T	4.05981e-06	-1.39529	-0.922866
233785123	chr2:233785123:A:G	4.1916e-06	-1.55975	-0.726453
233785132	chr2:233785132:C:T	1.311e-05	-1.16939e-10	-1.14591
233785134	chr2:233785134:A:G	2.26498e-05	-1.16939e-10	-0.599136
233785220	chr2:233785220:A:G	8.49347e-06	-1.57999	-2.2556e-10
233785363	chr2:233785363:C:T	2.55367e-05	-0.300748	-0.178423
233786081	chr2:233786081:G:A	3.53096e-06	-1.58526	-0.872456
233786441	chr2:233786441:A:G	1.40225e-05	0.00383214	-1.08246
233786578	chr2:233786578:T:G	1.79801e-05	-1.43749	0.607462
233786599	chr2:233786599:T:C	1.6079e-05	-1.16939e-10	-0.941772
233786854	chr2:233786854:A:G	2.16442e-05	-1.16939e-10	-0.644553
233786903	chr2:233786903:A:G	5.20886e-06	-1.34698	-0.721951
233787363	chr2:233787363:C:G	3.0502e-05	-1.16939e-10	-0.301496
233788458	chr2:233788458:C:A	1.69446e-05	-1.16939e-10	-0.889339
233788489	chr2:233788489:A:G	2.19109e-05	-1.16939e-10	-0.632306
233788733	chr2:233788733:G:C	2.14446e-05	-1.16939e-10	-0.653814
233788771	chr2:233788771:A:G	3.79749e-05	-1.16939e-10	-0.0823622
233788864	chr2:233788864:G:A	9.92585e-06	-1.42415	-2.2556e-10
233789451	chr2:233789451:T:C	3.8556e-06	-1.21892	-1.15084
233789532	chr2:233789532:C:T	1.56982e-05	-1.16939e-10	-0.965741
233789678	chr2:233789678:G:A	1.53358e-05	-1.16939e-10	-0.989098
233789702	chr2:233789702:A:G	2.83908e-05	-1.16939e-10	-0.373222
233789726	chr2:233789726:C:T	8.66476e-06	-1.56002	-2.2556e-10
233790144	chr2:233790144:T:C	5.52018e-06	-1.56958	-0.441302
233790330	chr2:233790330:G:A	3.02167e-06	-1.57165	-1.04183
233790340	chr2:233790340:C:G	2.40541e-05	-1.16939e-10	-0.538983
233790710	chr2:233790710:C:T	1.75591e-05	-1.16939e-10	-0.853713
233790720	chr2:233790720:T:C	6.8615e-06	-0.68285	-1.11051
233791140	chr2:233791140:G:A	6.16637e-06	-1.05906	-0.841114
233791739	chr2:233791739:C:A	3.99113e-06	-1.3771	-0.958115
233791861	chr2:233791861:G:C	4.1743e-06	-1.56044	-0.729903
233791932	chr2:233791932:T:C	1.20873e-05	-1.46264	0.235504
233791984	chr2:233791984:T:TG	1.30388e-05	-1.16939e-10	-1.15136
233792219	chr2:233792219:C:G	2.70149e-06	-1.58521	-1.14027
233792223	chr2:233792223:C:T	1.44382e-05	-1.04941	-2.2556e-10
233792337	chr2:233792337:G:A	1.49361e-05	-1.16939e-10	-1.01551
233792846	chr2:233792846:A:G	1.31733e-05	-1.16939e-10	-1.1411
233792941	chr2:233792941:G:A	1.46447e-05	-1.16939e-10	-1.03521
233793176	chr2:233793176:A:G	7.89261e-06	-0.830451	-0.82291
233793581	chr2:233793581:G:A	4.85581e-06	-1.18651	-0.952601
233793813	chr2:233793813:T:C	3.93116e-06	-1.34095	-1.0094
233794259	chr2:233794259:C:T	1.5172e-05	-0.677721	-0.322115
233794490	chr2:233794490:T:C	3.86731e-06	-1.26996	-1.09677
233794959	chr2:233794959:T:A	1.30665e-05	-1.16939e-10	-1.14923
233795021	chr2:233795021:T:C	3.67805e-06	-1.34498	-1.07193
233795164	chr2:233795164:C:G	1.64293e-05	-1.16939e-10	-0.920219
233795430	chr2:233795430:G:A	4.40752e-05	0.0666092	-2.2556e-10
233795630	chr2:233795630:C:T	2.42999e-05	-1.16939e-10	-0.528815
233795672	chr2:233795672:A:G	3.64085e-06	-1.28554	-1.14153
233795838	chr2:233795838:G:A	1.30475e-05	-1.16939e-10	-1.15069
233795849	chr2:233795849:T:G	3.46053e-06	-1.58917	-0.8887
233795928	chr2:233795928:C:G	2.63083e-05	-0.449405	-2.2556e-10
233795961	chr2:233795961:C:T	2.78791e-06	-1.57805	-1.11595
233796040	chr2:233796040:C:A	1.47773e-05	-1.16939e-10	-1.0262
233796044	chr2:233796044:T:C	1.96064e-05	-1.0099	0.266466
233797242	chr2:233797242:A:G	1.39244e-05	-1.16939e-10	-1.08565
233797271	chr2:233797271:C:T	4.65614e-05	-1.16939e-10	0.121484
233797521	chr2:233797521:A:G	5.58575e-06	-1.55703	-0.442036
233797545	chr2:233797545:C:T	8.49479e-06	-1.57983	-2.2556e-10
233797930	chr2:233797930:A:G	1.36013e-05	-1.16939e-10	-1.10912
233798232	chr2:233798232:G:T	1.76725e-05	-1.16939e-10	-0.84728
233798695	chr2:233798695:T:C	4.34221e-06	-1.51209	-0.738816
233798701	chr2:233798701:C:A	1.53269e-05	-1.16939e-10	-0.989679
233798817	chr2:233798817:A:G	2.9526e-05	-1.16939e-10	-0.334016
233798921	chr2:233798921:G:C	2.95061e-05	-1.16939e-10	-0.334693
233799198	chr2:233799198:T:C	4.34645e-05	-1.16939e-10	0.0526573
233799275	chr2:233799275:A:G	4.45337e-06	-1.58273	-0.642898
233799303	chr2:233799303:G:C	2.09758e-05	-1.16939e-10	-0.67592
233799506	chr2:233799506:C:T	3.04433e-06	-1.49039	-1.11561
233799548	chr2:233799548:G:A	1.87705e-05	-1.16939e-10	-0.787003
233799782	chr2:233799782:G:A	1.34597e-05	-1.16939e-10	-1.11959
233799924	chr2:233799924:G:A	9.8812e-06	-1.03359	-0.395065
233799983	chr2:233799983:G:A	1.27565e-05	-0.537411	-0.635835
233800074	chr2:233800074:T:G	3.70791e-06	-1.36001	-1.04881
233800178	chr2:233800178:T:G	6.74807e-06	-1.3677	-0.442334
233800257	chr2:233800257:A:T	8.4288e-06	-1.58763	-2.2556e-10
233800269	chr2:233800269:T:C	2.10225e-05	-1.16939e-10	-0.673697
233800354	chr2:233800354:C:T	3.4845e-06	-1.55984	-0.911125
233800852	chr2:233800852:G:GAT	6.12068e-06	-1.41875	-0.488863
233800894	chr2:233800894:C:T	6.47471e-06	-1.42952	-0.421861
233800959	chr2:233800959:A:C	1.59695e-05	-1.16939e-10	-0.948606
233800965	chr2:233800965:C:A	4.20468e-06	-1.47573	-0.807358
233800968	chr2:233800968:C:A	3.10244e-06	-1.43621	-1.15089
233801185	chr2:233801185:C:G	2.75293e-06	-1.55778	-1.14884
233801587	chr2:233801587:G:T	1.88095e-05	-1.16939e-10	-0.784926
233801650	chr2:233801650:A:G	4.09821e-06	-1.17292	-1.13582
233802020	chr2:233802020:G:A	4.68861e-06	-1.42492	-0.749238
233802185	chr2:233802185:G:C	4.59141e-06	-1.39979	-0.795311
233802362	chr2:233802362:G:T	1.20059e-05	-1.58587	0.351973
233802518	chr2:233802518:T:C	4.87044e-06	-1.40059	-0.735518
233802717	chr2:233802717:G:C	3.98428e-06	-1.19033	-1.1466
233802733	chr2:233802733:C:T	1.22946e-05	-1.21013	-2.2556e-10
233802753	chr2:233802753:T:C	1.86473e-05	-1.16939e-10	-0.793585
233803360	chr2:233803360:C:G	1.62865e-05	-1.16939e-10	-0.928952
233803365	chr2:233803365:G:T	1.75155e-05	-1.16939e-10	-0.8562
233804006	chr2:233804006:C:A	4.74571e-06	-1.42852	-0.733531
233804275	chr2:233804275:G:A	3.88497e-06	-1.27133	-1.09085
233804783	chr2:233804783:C:T	2.79549e-06	-1.5856	-1.10568
233804925	chr2:233804925:C:A	6.30791e-06	-1.37217	-0.505313
233805060	chr2:233805060:T:C	6.47407e-06	-1.35816	-0.493322
233805166	chr2:233805166:G:T	6.60371e-06	-1.33382	-0.497837
233805366	chr2:233805366:A:G	1.758e-05	-1.59066	0.738137
233805374	chr2:233805374:A:G	1.76264e-05	-0.849891	-2.2556e-10
233806093	chr2:233806093:A:G	1.47244e-05	-1.16939e-10	-1.02978
233806139	chr2:233806139:A:T	4.35544e-05	-1.16939e-10	0.054722
233806437	chr2:233806437:A:G	2.12419e-05	-1.16939e-10	-0.663315
233806937	chr2:233806937:C:T	1.33137e-05	-1.16939e-10	-1.13049
233806999	chr2:233806999:A:T	4.51136e-06	-1.07825	-1.13444
233807096	chr2:233807096:G:T	1.37817e-05	-1.16939e-10	-1.09595
233807381	chr2:233807381:T:A	8.04477e-06	-0.774489	-0.859777
233807725	chr2:233807725:C:T	1.44002e-05	-1.16939e-10	-1.05204
233807780	chr2:233807780:G:A	1.29507e-05	-1.41131	0.253172
233808181	chr2:233808181:A:C	3.33933e-06	-1.5879	-0.925616
233808205	chr2:233808205:C:G	3.50332e-05	-1.16939e-10	-0.162992
233808257	chr2:233808257:G:A	3.14838e-06	-1.5735	-0.998903
233808499	chr2:233808499:G:A	1.47668e-05	-1.16939e-10	-1.02691
233808585	chr2:233808585:C:T	2.61927e-05	-1.16939e-10	-0.453807
233808593	chr2:233808593:A:G	3.58203e-06	-1.43905	-1.00431
233808792	chr2:233808792:G:A	2.23802e-05	-1.16939e-10	-0.61111
233808802	chr2:233808802:T:G	3.51748e-06	-1.47797	-0.983576
233808852	chr2:233808852:G:C	4.15785e-06	-1.45061	-0.843678
233808870	chr2:233808870:G:A	3.82266e-06	-1.45334	-0.925001
233809096	chr2:233809096:C:G	1.87143e-05	-1.16939e-10	-0.789998
233809439	chr2:233809439:C:G	2.94166e-05	-1.16939e-10	-0.33773
233809648	chr2:233809648:C:T	3.31711e-06	-1.47896	-1.04123
233809746	chr2:233809746:C:A	3.02907e-06	-1.50272	-1.10832
233809917	chr2:233809917:CT:C	5.61305e-06	-1.47117	-0.523028
233809929	chr2:233809929:G:A	2.50479e-05	-1.16939e-10	-0.498498
233809947	chr2:233809947:C:T	3.04357e-06	-1.58707	-1.01918
233810218	chr2:233810218:G:A	3.16401e-06	-1.52244	-1.04501
233810418	chr2:233810418:G:A	9.47165e-06	-1.45467	-0.0163147
233811058	chr2:233811058:T:C	4.18781e-05	-1.16939e-10	0.0154744
233811238	chr2:233811238:G:A	3.80337e-06	-1.28097	-1.10243
233811412	chr2:233811412:G:A	1.606e-05	-1.56226	0.619303
233811926	chr2:233811926:G:A	4.27715e-05	-1.16939e-10	0.0365849
233811981	chr2:233811981:AC:A	5.665e-05	-1.16939e-10	0.317603
233812084	chr2:233812084:T:G	4.46529e-06	-1.14537	-1.07758
233812089	chr2:233812089:G:A	1.31548e-05	-1.16939e-10	-1.1425
233812201	chr2:233812201:A:G	4.33225e-06	-1.1829	-1.0703
233812321	chr2:233812321:T:C	2.73561e-06	-1.57273	-1.1402
233812641	chr2:233812641:C:A	4.83354e-06	-1.57058	-0.573125
233812798	chr2:233812798:G:A	2.69298e-06	-1.57852	-1.15012
233813128	chr2:233813128:G:T	5.27011e-06	-1.51429	-0.542943
233813189	chr2:233813189:T:G	1.4768e-05	-1.16939e-10	-1.02683
233813411	chr2:233813411:G:A	1.00846e-05	-1.40828	-2.2556e-10
233813419	chr2:233813419:T:C	4.29467e-06	-1.35439	-0.907526
233813494	chr2:233813494:A:G	1.6489e-05	-1.16939e-10	-0.916596
233813822	chr2:233813822:G:A	1.30787e-05	-1.16939e-10	-1.1483
233813918	chr2:233813918:T:C	1.30401e-05	-1.16939e-10	-1.15126
233814166	chr2:233814166:G:A	7.26547e-06	-1.54706	-0.189095
233814205	chr2:233814205:G:A	1.30387e-05	-1.16939e-10	-1.15137
233814480	chr2:233814480:G:A	1.30387e-05	-1.16939e-10	-1.15137
233814497	chr2:233814497:C:G	1.30387e-05	-1.16939e-10	-1.15137
233814553	chr2:233814553:GCCTATCTCTCTCTC:ACCTATCTCTCTCTC	1.83473e-05	-1.16939e-10	-0.809808
233815065	chr2:233815065:T:C	1.60729e-05	-1.16939e-10	-0.942156
233815110	chr2:233815110:C:T	1.31001e-05	-1.16939e-10	-1.14667
233815345	chr2:233815345:T:C	8.88054e-06	-0.90913	-0.626296
233815402	chr2:233815402:G:A	5.52252e-05	-0.79118	1.08331
233815416	chr2:233815416:C:T	1.10062e-05	-1.32083	-2.2556e-10
233815579	chr2:233815579:G:A	4.59563e-06	-1.21306	-0.981127
233815609	chr2:233815609:T:G	1.4142e-05	-1.16939e-10	-1.07014
233815889	chr2:233815889:G:A	4.21946e-06	-1.27696	-1.00262
233816296	chr2:233816296:T:C	1.50637e-05	-1.16939e-10	-1.007
233817173	chr2:233817173:A:G	4.56303e-06	-1.57805	-0.623253
233817453	chr2:233817453:C:T	9.89511e-06	-1.42725	-2.2556e-10
233817508	chr2:233817508:G:A	5.97085e-06	-1.31755	-0.61485
233817615	chr2:233817615:C:A	3.80748e-06	-1.27355	-1.10877
233817718	chr2:233817718:A:T	1.1418e-05	-1.27141	-0.0126875
233817866	chr2:233817866:G:A	9.53124e-05	-1.16939e-10	0.837872
233818198	chr2:233818198:C:T	8.75838e-05	-1.16939e-10	0.753308
233818320	chr2:233818320:G:C	2.68837e-06	-1.58075	-1.1496
233818687	chr2:233818687:C:G	1.33103e-05	-1.16939e-10	-1.13075
233819340	chr2:233819340:C:T	5.6397e-06	-1.26906	-0.720398
233819512	chr2:233819512:C:A	9.19489e-06	-1.50064	-2.2556e-10
233819780	chr2:233819780:G:A	3.21464e-06	-1.41867	-1.1329
233819965	chr2:233819965:C:T	6.81309e-05	-1.16939e-10	0.502143
233820265	chr2:233820265:A:G	1.11862e-05	-1.05515	-0.249464
233820276	chr2:233820276:A:G	1.33796e-05	-1.16939e-10	-1.12556
233820855	chr2:233820855:C:A	1.85807e-05	-1.16939e-10	-0.797164
233820948	chr2:233820948:G:A	1.56128e-05	-1.16939e-10	-0.971194
233821340	chr2:233821340:G:A	9.55698e-06	-1.03278	-0.429238
233821458	chr2:233821458:A:G	2.90639e-06	-1.51518	-1.13719
233821513	chr2:233821513:A:G	1.49808e-05	-1.16939e-10	-1.01252
233821754	chr2:233821754:TATA:T	5.16014e-06	-1.40636	-0.671962
233821794	chr2:233821794:T:C	1.51549e-05	-1.16939e-10	-1.00097
233822037	chr2:233822037:G:C	1.87514e-05	-1.16939e-10	-0.788021
233822161	chr2:233822161:G:A	5.62668e-06	-1.41069	-0.581073
233822325	chr2:233822325:T:G	1.56165e-05	-1.16939e-10	-0.970961
233822426	chr2:233822426:C:T	1.33164e-05	-1.16939e-10	-1.13029
233822655	chr2:233822655:G:C	6.01646e-06	-1.58778	-0.337005
233822682	chr2:233822682:C:T	1.78701e-05	-1.16939e-10	-0.836161
233822976	chr2:233822976:AGGACGGCG:A	1.54355e-05	-1.16939e-10	-0.982617
233823237	chr2:233823237:A:G	3.57181e-06	-1.39524	-1.05098
233823338	chr2:233823338:G:A	2.79439e-05	-1.16939e-10	-0.389091
233823358	chr2:233823358:A:G	3.02386e-05	-1.16939e-10	-0.31017
233823665	chr2:233823665:G:A	8.43794e-06	-1.33222	-0.25433
233823671	chr2:233823671:A:G	4.82403e-06	-1.54459	-0.601093
233823760	chr2:233823760:C:T	2.49041e-05	-1.16939e-10	-0.504258
233823808	chr2:233823808:G:T	1.3164e-05	-1.16939e-10	-1.1418
233824122	chr2:233824122:GT:G	1.65472e-05	-1.16939e-10	-0.913069
233824170	chr2:233824170:A:C	3.96191e-06	-1.56612	-0.776445
233824418	chr2:233824418:T:G	7.39494e-06	-1.21695	-0.501545
233824657	chr2:233824657:A:G	7.35522e-06	-1.24794	-0.475941
233824743	chr2:233824743:G:T	6.03437e-06	-1.5906	-0.331214
233824894	chr2:233824894:A:C	2.73178e-06	-1.59043	-1.12391
233824913	chr2:233824913:G:T	5.1141e-06	-1.59044	-0.496842
233825305	chr2:233825305:C:T	6.46759e-05	-1.16939e-10	0.4501
233825450	chr2:233825450:T:C	3.24099e-06	-1.58927	-0.95414
233825518	chr2:233825518:T:C	2.11505e-05	-1.16939e-10	-0.667626
233825715	chr2:233825715:T:A	2.40005e-05	-1.16939e-10	-0.541216
233825761	chr2:233825761:A:G	0.000119488	-1.16939e-10	1.06393
233825892	chr2:233825892:G:A	1.71358e-05	0.226158	-1.10427
233825900	chr2:233825900:A:T	5.03439e-06	-1.55871	-0.544291
233826132	chr2:233826132:C:A	5.52708e-06	-1.58295	-0.426678
233826426	chr2:233826426:C:T	2.55209e-05	-1.16939e-10	-0.479789
233826917	chr2:233826917:T:C	4.05217e-06	-1.53584	-0.7842
233826983	chr2:233826983:A:G	0.000203288	-1.16939e-10	1.59534
233827001	chr2:233827001:G:A	1.56603e-05	-1.16939e-10	-0.968158
233827233	chr2:233827233:A:G	1.03425e-05	-1.08337	-0.299659
233827588	chr2:233827588:G:T	1.79303e-05	-1.16939e-10	-0.832798
233827665	chr2:233827665:A:G	1.00025e-05	-1.40662	-0.00983575
233828479	chr2:233828479:G:A	4.48276e-06	-1.50145	-0.717601
233828487	chr2:233828487:T:C	4.71201e-05	-1.16939e-10	0.133412
233828629	chr2:233828629:G:C	3.47331e-05	-1.16939e-10	-0.171596
233828986	chr2:233828986:A:G	1.53514e-05	-1.16939e-10	-0.988084
233829529	chr2:233829529:A:G	4.39499e-06	-1.40566	-0.833161
233829826	chr2:233829826:G:A	6.53729e-06	-1.18606	-0.655707
233829877	chr2:233829877:T:C	2.76684e-06	-1.55948	-1.1421
233830202	chr2:233830202:C:T	2.94602e-06	-1.5371	-1.10173
233830594	chr2:233830594:G:A	1.52712e-05	-1.16939e-10	-0.993321
233830882	chr2:233830882:C:T	1.31059e-05	-1.16939e-10	-1.14622
233831164	chr2:233831164:T:G	1.36888e-05	-1.58647	0.483758
233831224	chr2:233831224:C:A	4.08194e-06	-1.28	-1.03271
233831415	chr2:233831415:A:G	1.42794e-05	-1.16939e-10	-1.06047
233831490	chr2:233831490:G:A	4.2983e-06	-1.39303	-0.86804
233831511	chr2:233831511:G:A	4.38407e-06	-1.16471	-1.0766
233831585	chr2:233831585:C:T	0.000210843	-1.16939e-10	1.63182
233831664	chr2:233831664:C:T	3.87486e-06	-1.23895	-1.12583
233831703	chr2:233831703:T:C	4.85746e-06	-1.07595	-1.06282
233831835	chr2:233831835:A:G	1.48106e-05	-1.16939e-10	-1.02395
233831844	chr2:233831844:T:G	6.54556e-06	-1.33663	-0.503874
233832112	chr2:233832112:A:G	2.97373e-06	-1.48036	-1.14911
233832376	chr2:233832376:T:C	4.5732e-06	-1.5171	-0.681969
233832382	chr2:233832382:A:AG	2.83518e-06	-1.52603	-1.15115
233832848	chr2:233832848:C:T	1.43501e-05	-1.16939e-10	-1.05553
233833057	chr2:233833057:C:A	1.31168e-05	-1.16939e-10	-1.14539
233833162	chr2:233833162:C:T	4.51962e-06	-1.30365	-0.907211
233833567	chr2:233833567:T:C	2.59045e-05	-0.46487	-2.2556e-10
233833713	chr2:233833713:G:T	1.72271e-05	-1.16939e-10	-0.872803
233834792	chr2:233834792:G:A	1.52453e-05	-1.16939e-10	-0.99502
233834815	chr2:233834815:G:A	1.43529e-05	-1.16939e-10	-1.05533
233834828	chr2:233834828:T:C	1.80606e-05	-1.16939e-10	-0.825557
233834913	chr2:233834913:G:A	1.86193e-05	-1.16939e-10	-0.795089
233835247	chr2:233835247:A:G	8.73305e-05	-1.16939e-10	0.750412
233835859	chr2:233835859:G:A	3.62805e-05	-1.16939e-10	-0.128009
233836015	chr2:233836015:A:G	4.81473e-06	-1.34306	-0.804549
233836035	chr2:233836035:A:AG	8.12918e-05	-1.16939e-10	0.678757
233836743	chr2:233836743:A:G	4.81762e-06	-1.08041	-1.0666
233837005	chr2:233837005:C:T	0.000330498	-1.16939e-10	2.08131
233837143	chr2:233837143:A:G	3.34615e-06	-1.46837	-1.04311
233837200	chr2:233837200:C:T	3.47492e-05	-1.16939e-10	-0.171131
233837458	chr2:233837458:ATAT:A	5.68027e-06	-1.38478	-0.597512
233837859	chr2:233837859:C:G	1.41725e-05	-1.16939e-10	-1.06798
233838621	chr2:233838621:G:A	4.25908e-06	-1.57343	-0.696804
233838722	chr2:233838722:GAGA:G	1.37375e-05	-1.16939e-10	-1.09916
233838752	chr2:233838752:A:C	4.36283e-05	-1.16939e-10	0.0564173
233838760	chr2:233838760:C:T	1.40325e-05	-1.16939e-10	-1.07791
233838768	chr2:233838768:C:T	4.31511e-06	-1.57945	-0.677714
233838813	chr2:233838813:A:G	4.22098e-06	-1.57231	-0.706907
233840055	chr2:233840055:T:C	5.89665e-06	-0.801975	-1.14293
233840089	chr2:233840089:AG:A	7.85897e-06	-0.848599	-0.809034
233840168	chr2:233840168:A:G	8.99741e-06	-1.05823	-0.464127
233840327	chr2:233840327:A:G	4.90659e-06	-0.983084	-1.14563
233840505	chr2:233840505:C:T	3.18411e-06	-1.57786	-0.983255
233840612	chr2:233840612:T:C	2.8386e-05	0.273959	-0.647353
233840623	chr2:233840623:G:A	0.000225294	-0.736299	2.43442
233840708	chr2:233840708:G:A	2.46727e-05	0.211807	-0.725397
233841076	chr2:233841076:T:G	1.59376e-05	-1.16939e-10	-0.950606
233841134	chr2:233841134:G:C	4.54073e-05	0.521639	-0.425254
233841137	chr2:233841137:C:G	3.92603e-05	-0.677887	0.628814
233841225	chr2:233841225:C:T	1.3479e-05	-1.16939e-10	-1.11815
233842185	chr2:233842185:T:C	4.74432e-06	-1.50869	-0.653648
233842935	chr2:233842935:T:G	3.56451e-06	-1.5084	-0.939866
233843161	chr2:233843161:T:A	4.59091e-06	-1.4692	-0.726013
233843172	chr2:233843172:GAAT:G	1.30976e-05	-1.16939e-10	-1.14686
233843373	chr2:233843373:G:T	4.50504e-06	-1.48814	-0.725948
233843514	chr2:233843514:T:A	1.44809e-05	-1.16939e-10	-1.04646
233843735	chr2:233843735:C:T	1.32525e-05	-1.16939e-10	-1.1351
233843992	chr2:233843992:C:T	4.24763e-06	-1.54153	-0.731395
233844010	chr2:233844010:G:A	1.6496e-05	-1.16939e-10	-0.916168
233844362	chr2:233844362:G:A	3.72676e-06	-1.43685	-0.9669
233844493	chr2:233844493:G:A	6.83054e-05	-0.0875475	0.592248
233844613	chr2:233844613:G:A	1.85345e-05	-1.16939e-10	-0.799655
233844761	chr2:233844761:T:C	3.52074e-06	-1.33297	-1.12765
233844872	chr2:233844872:T:A	1.77171e-05	-1.16939e-10	-0.844757
233845162	chr2:233845162:T:C	1.31392e-05	-1.16939e-10	-1.14369
233845236	chr2:233845236:C:T	0.00013892	-1.16939e-10	1.21461
233845284	chr2:233845284:T:C	1.3043e-05	-1.16939e-10	-1.15104
233845627	chr2:233845627:T:C	2.7274e-06	-1.59034	-1.1256
233845860	chr2:233845860:G:A	3.18137e-06	-1.42871	-1.13327
233846031	chr2:233846031:A:AC	2.40003e-05	-1.16939e-10	-0.541223
233846320	chr2:233846320:T:C	2.73781e-06	-1.59066	-1.12147
233846406	chr2:233846406:T:C	2.73127e-06	-1.59067	-1.12385
233846514	chr2:233846514:C:T	1.35071e-05	-1.16939e-10	-1.11607
233846929	chr2:233846929:G:A	2.74444e-06	-1.59003	-1.11968
233847100	chr2:233847100:A:G	2.70056e-06	-1.59067	-1.13516
233847253	chr2:233847253:T:C	3.32829e-05	-1.16939e-10	-0.214245
233847349	chr2:233847349:GC:G	2.72363e-05	-1.16939e-10	-0.414738
233847359	chr2:233847359:G:A	7.10463e-05	-1.16939e-10	0.544043
233847594	chr2:233847594:G:A	3.06249e-06	-1.4523	-1.14776
233848132	chr2:233848132:T:TA	1.32912e-05	-1.16939e-10	-1.13219
233848165	chr2:233848165:G:T	2.97635e-06	-1.47816	-1.15044
233848327	chr2:233848327:G:A	0.000158739	0.767214	0.58076
233848804	chr2:233848804:T:C	3.68664e-06	-1.28876	-1.12582
233849201	chr2:233849201:T:C	3.59531e-06	-1.31041	-1.12924
233849747	chr2:233849747:C:T	1.13062e-05	-1.29394	-2.2556e-10
233849854	chr2:233849854:G:A	3.61675e-06	-1.31529	-1.11842
233849893	chr2:233849893:T:C	3.72892e-06	-1.2785	-1.12467
233849968	chr2:233849968:A:G	3.62486e-06	-1.31384	-1.11763
233850358	chr2:233850358:C:T	5.87412e-05	-1.16939e-10	0.353853
233850396	chr2:233850396:G:A	1.31104e-05	-1.16939e-10	-1.14588
233850572	chr2:233850572:G:A	3.54931e-06	-1.33724	-1.11529
233850587	chr2:233850587:G:A	2.91035e-06	-1.50066	-1.15036
233850594	chr2:233850594:A:G	3.19318e-05	-1.16939e-10	-0.255687
233850773	chr2:233850773:C:G	4.33558e-06	-1.56091	-0.691525
233850984	chr2:233850984:T:A	6.79775e-05	-1.16939e-10	0.499889
233851097	chr2:233851097:T:G	3.58082e-06	-1.32958	-1.11412
233851154	chr2:233851154:T:C	3.67765e-06	-1.3064	-1.11062
233851171	chr2:233851171:G:T	1.4951e-05	-1.16939e-10	-1.01451
233851292	chr2:233851292:C:T	3.54177e-06	-1.34164	-1.11302
233851301	chr2:233851301:G:C	3.5495e-06	-1.33798	-1.11451
233851442	chr2:233851442:A:G	2.16674e-05	-1.16939e-10	-0.643481
233851828	chr2:233851828:C:T	2.71332e-06	-1.57502	-1.14609
233852083	chr2:233852083:C:T	1.94056e-05	-0.753726	-2.2556e-10
233852136	chr2:233852136:T:C	2.95177e-06	-1.58889	-1.04799
233852579	chr2:233852579:C:T	2.96472e-06	-1.48103	-1.15147
233852709	chr2:233852709:G:A	6.93331e-06	-1.53796	-0.244991
233853169	chr2:233853169:C:T	3.71255e-06	-1.57633	-0.831241
233853453	chr2:233853453:G:A	2.82632e-06	-1.53031	-1.15
233853626	chr2:233853626:C:A	3.55591e-06	-1.31422	-1.13645
233853819	chr2:233853819:C:T	1.39199e-05	-1.16939e-10	-1.08597
233854092	chr2:233854092:A:T	2.84097e-06	-1.52375	-1.1514
233854252	chr2:233854252:C:T	2.69493e-06	-1.58278	-1.14514
233854491	chr2:233854491:T:C	2.84701e-06	-1.59065	-1.08236
233854579	chr2:233854579:T:C	3.07734e-06	-1.50123	-1.09399
233854580	chr2:233854580:C:T	4.75835e-06	-1.44505	-0.714335
233854854	chr2:233854854:G:A	3.00502e-06	-1.52386	-1.09515
233854936	chr2:233854936:G:A	1.30986e-05	-1.16939e-10	-1.14678
233855109	chr2:233855109:G:C	4.65268e-06	-1.44916	-0.732686
233855378	chr2:233855378:C:CAAAAAAAAAA	1.30815e-05	-1.16939e-10	-1.14809
```
