## Supplementary material for "Characterization of shared and ancestry-specific signals driving complex traits using multi-ancestry fine-mapping": susiex_nc1.cs80.summary

```
# chr2:232855843-233855843
CS_ID	CS_LENGTH	CS_PURITY	MAX_PIP_SNP	BP	REF_ALLELE	ALT_ALLELE	REF_FRQ	BETA	SE	-LOG10P	MAX_PIP	POST-HOC_PROB_POP1	POST-HOC_PROB_POP2
1	16	0.449085	chr2:233369903:C:T	233369903	T,T	C,C	1,1	inf,-inf	inf,inf	5.80747,0.182548	0.184665	0.92501	0.268621
```
