## Supplementary material for "Characterization of shared and ancestry-specific signals driving complex traits using multi-ancestry fine-mapping": susiex_nc2.cs80.cs

```
CS_ID	SNP	BP	REF_ALLELE	ALT_ALLELE	REF_FRQ	BETA	SE	-LOG10P	CS_PIP	OVRL_PIP
1	chr2:233369903:C:T	233369903	T,T	C,C	1,1	inf,-inf	inf,inf	5.80747,0.182548	0.185397	0.185498
1	chr2:233346499:A:C	233346499	C,C	A,A	1,1	inf,-inf	inf,inf	5.65406,0.0529507	0.123709	0.123824
1	chr2:233358196:C:T	233358196	T,T	C,C	1,1	inf,inf	inf,inf	5.35079,0.0979049	0.0674048	0.0674822
1	chr2:233344951:A:C	233344951	C,C	A,A	1,1	inf,inf	inf,inf	5.2685,0.32356	0.0646564	0.0650882
1	chr2:233358973:G:A	233358973	A,A	G,G	1,1	inf,inf	inf,inf	5.31767,0.104072	0.0630659	0.0631422
1	chr2:233357275:A:G	233357275	G,G	A,A	1,1	inf,inf	inf,inf	5.30347,0.112219	0.0615206	0.061597
1	chr2:233354365:C:T	233354365	T,T	C,C	1,1	inf,-inf	inf,inf	5.08291,0.0318332	0.0370918	0.0371592
1	chr2:233361281:C:T	233361281	T,T	C,C	1,1	inf,inf	inf,inf	5.0053,0.0950272	0.0324697	0.032535
1	chr2:233364091:A:G	233364091	G,G	A,A	1,1	inf,inf	inf,inf	4.99676,0.111026	0.0321874	0.0322529
1	chr2:233376597:A:G	233376597	G,G	A,A	1,1	inf,inf	inf,inf	4.87517,0.309128	0.0297585	0.0298349
1	chr2:233344264:G:A	233344264	A,A	G,G	1,1	inf,-inf	inf,inf	4.82452,0.149698	0.0217125	0.021952
1	chr2:233346901:G:A	233346901	A,A	G,G	1,1	inf,-inf	inf,inf	4.76525,0.161385	0.0193678	0.0195985
1	chr2:233374312:A:G	233374312	G,G	A,A	1,1	inf,inf	inf,inf	4.67752,0.249396	0.0184247	0.0184897
1	chr2:233355844:A:G	233355844	G,G	A,A	1,1	inf,inf	inf,inf	4.74997,0.0229255	0.0184162	0.0184734
1	chr2:233348203:G:A	233348203	A,A	G,G	1,1	inf,-inf	inf,inf	4.66319,0.234458	0.0166384	0.0168603
1	chr2:233350355:G:T	233350355	T,T	G,G	1,1	inf,-inf	inf,inf	4.71912,0.0111029	0.0163826	0.0165907
2	chr2:233104163:A:AC	233104163	AC,AC	A,A	1,1	inf,inf	inf,inf	1.75823,2.08689	0.0133731	0.0140397
2	chr2:233103320:G:A	233103320	A,A	G,G	1,1	inf,inf	inf,inf	1.75959,1.74971	0.00684809	0.00722586
2	chr2:233045823:C:T	233045823	NA,T	NA,C	NA,1	NA,inf	NA,inf	NA,2.27335	0.00560814	0.00599893
2	chr2:233046368:C:G	233046368	NA,G	NA,C	NA,1	NA,inf	NA,inf	NA,2.21369	0.00501711	0.00536763
2	chr2:232899809:CTCAG:C	232899809	C,NA	CTCAG,NA	1,NA	-inf,NA	inf,NA	2.34023,NA	0.00469366	0.00507392
2	chr2:233837005:C:T	233837005	NA,T	NA,C	NA,1	NA,-inf	NA,inf	NA,2.13336	0.00436636	0.00468705
2	chr2:233840623:G:A	233840623	A,A	G,G	1,1	-inf,-inf	inf,inf	0.740299,2.32243	0.00307198	0.00328554
2	chr2:232911210:C:CAT	232911210	CAT,NA	C,NA	1,NA	-inf,NA	inf,NA	2.08711,NA	0.0029663	0.00319815
2	chr2:232892987:A:G	232892987	G,NA	A,NA	1,NA	-inf,NA	inf,NA	2.07428,NA	0.00292789	0.00316953
2	chr2:233717158:G:T	233717158	NA,T	NA,G	NA,1	NA,inf	NA,inf	NA,1.91429	0.00291291	0.00312761
2	chr2:233831585:C:T	233831585	NA,T	NA,C	NA,1	NA,-inf	NA,inf	NA,1.88997	0.00278654	0.00299327
2	chr2:233826983:A:G	233826983	NA,G	NA,A	NA,1	NA,-inf	NA,inf	NA,1.87006	0.00268833	0.00289445
2	chr2:233697307:A:T	233697307	NA,T	NA,A	NA,1	NA,inf	NA,inf	NA,1.83381	0.00251419	0.00270156
2	chr2:233699373:A:G	233699373	NA,G	NA,A	NA,1	NA,inf	NA,inf	NA,1.79784	0.00235463	0.00253009
2	chr2:233107094:G:A	233107094	A,A	G,G	1,1	inf,inf	inf,inf	1.44526,1.46023	0.00224485	0.00237607
2	chr2:233087413:G:A	233087413	NA,A	NA,G	NA,1	NA,-inf	NA,inf	NA,1.75891	0.00220235	0.0023724
2	chr2:233149800:AGCAGCATCTT:A	233149800	NA,A	NA,AGCAGCATCTT	NA,1	NA,-inf	NA,inf	NA,1.73268	0.0020921	0.00224961
2	chr2:233848327:G:A	233848327	A,A	G,G	1,1	-inf,-inf	inf,inf	1.57579,1.30308	0.00208061	0.00223352
2	chr2:232957540:C:T	232957540	NA,T	NA,C	NA,1	NA,inf	NA,inf	NA,1.72835	0.00206971	0.00222739
2	chr2:233589113:G:C	233589113	NA,C	NA,G	NA,1	NA,-inf	NA,inf	NA,1.72555	0.00206033	0.00221842
2	chr2:232962077:T:C	232962077	C,C	T,T	1,1	-inf,inf	inf,inf	0.031202,2.5696	0.00205085	0.00220432
2	chr2:232994917:T:C	232994917	C,NA	T,NA	1,NA	inf,NA	inf,NA	1.89745,NA	0.00195963	0.00212777
2	chr2:233447252:G:C	233447252	C,C	G,G	1,1	-inf,-inf	inf,inf	1.47842,1.45729	0.00195125	0.00213092
2	chr2:233153390:T:C	233153390	NA,C	NA,T	NA,1	NA,-inf	NA,inf	NA,1.69176	0.00194267	0.00208907
2	chr2:232886551:G:A	232886551	NA,A	NA,G	NA,1	NA,-inf	NA,inf	NA,1.67313	0.0018755	0.00201386
2	chr2:233587699:T:A	233587699	NA,A	NA,T	NA,1	NA,-inf	NA,inf	NA,1.67016	0.00186416	0.00200734
2	chr2:233114198:G:A	233114198	A,A	G,G	1,1	inf,inf	inf,inf	1.89208,0.834326	0.00185828	0.00196853
2	chr2:233845236:C:T	233845236	NA,T	NA,C	NA,1	NA,inf	NA,inf	NA,1.66061	0.0018226	0.00196278
2	chr2:233108013:C:T	233108013	T,T	C,C	1,1	inf,inf	inf,inf	1.30399,1.49174	0.00182154	0.00192927
2	chr2:232960665:G:C	232960665	NA,C	NA,G	NA,1	NA,inf	NA,inf	NA,1.65403	0.00180402	0.00194014
2	chr2:232958310:G:A	232958310	NA,A	NA,G	NA,1	NA,inf	NA,inf	NA,1.65262	0.00179967	0.00193547
2	chr2:233110932:A:AAC	233110932	AAC,NA	A,NA	1,NA	inf,NA	inf,NA	1.70371,NA	0.00168524	0.00178303
2	chr2:233825761:A:G	233825761	NA,G	NA,A	NA,1	NA,-inf	NA,inf	NA,1.57675	0.00157961	0.00170137
2	chr2:232879812:G:A	232879812	NA,A	NA,G	NA,1	NA,inf	NA,inf	NA,1.57158	0.00156039	0.00168155
2	chr2:232863330:A:T	232863330	NA,T	NA,A	NA,1	NA,-inf	NA,inf	NA,1.56945	0.0015575	0.00167085
2	chr2:233000739:G:A	233000739	A,NA	G,NA	1,NA	-inf,NA	inf,NA	1.77163,NA	0.0015194	0.0016466
2	chr2:233213046:G:A	233213046	NA,A	NA,G	NA,1	NA,inf	NA,inf	NA,1.54992	0.00150125	0.00161666
2	chr2:233071115:G:A	233071115	A,A	G,G	1,1	inf,-inf	inf,inf	0.670409,1.98318	0.00149135	0.00159671
2	chr2:232892060:G:A	232892060	NA,A	NA,G	NA,1	NA,inf	NA,inf	NA,1.5439	0.00149035	0.00160611
2	chr2:232953628:C:G	232953628	NA,G	NA,C	NA,1	NA,inf	NA,inf	NA,1.53173	0.00145836	0.00157015
2	chr2:233126512:A:G	233126512	G,G	A,A	1,1	inf,-inf	inf,inf	1.28542,1.31082	0.0014235	0.00151361
2	chr2:232863041:C:T	232863041	NA,T	NA,C	NA,1	NA,-inf	NA,inf	NA,1.51175	0.00140523	0.0015077
2	chr2:232958085:T:C	232958085	NA,C	NA,T	NA,1	NA,inf	NA,inf	NA,1.51133	0.00140279	0.00151001
2	chr2:232859100:T:A	232859100	NA,A	NA,T	NA,1	NA,-inf	NA,inf	NA,1.50638	0.00139188	0.00149341
2	chr2:232880417:A:G	232880417	NA,G	NA,A	NA,1	NA,-inf	NA,inf	NA,1.50627	0.00139163	0.00149314
2	chr2:232867151:A:G	232867151	NA,G	NA,A	NA,1	NA,-inf	NA,inf	NA,1.50319	0.00138401	0.00148497
2	chr2:232864289:T:A	232864289	NA,A	NA,T	NA,1	NA,-inf	NA,inf	NA,1.50319	0.00138401	0.00148497
2	chr2:232870691:ACATGGGTATTG:A	232870691	NA,A	NA,ACATGGGTATTG	NA,1	NA,-inf	NA,inf	NA,1.48215	0.00133328	0.0014306
2	chr2:233249514:C:T	233249514	T,T	C,C	1,1	inf,-inf	inf,inf	0.286735,2.05066	0.00132234	0.00139398
2	chr2:232993926:C:T	232993926	T,T	C,C	1,1	-inf,inf	inf,inf	0.585914,2.04234	0.00132028	0.00142149
2	chr2:233753934:C:A	233753934	NA,A	NA,C	NA,1	NA,inf	NA,inf	NA,1.47352	0.00131304	0.00141132
2	chr2:233110371:T:A	233110371	A,NA	T,NA	1,NA	inf,NA	inf,NA	1.60105,NA	0.00130822	0.00138876
2	chr2:233208310:G:A	233208310	A,A	G,G	1,1	inf,-inf	inf,inf	0.385078,2.16925	0.00129147	0.00139092
2	chr2:232954800:G:A	232954800	NA,A	NA,G	NA,1	NA,inf	NA,inf	NA,1.46431	0.00128726	0.0013849
2	chr2:233509869:T:G	233509869	NA,G	NA,T	NA,1	NA,inf	NA,inf	NA,1.45623	0.00127764	0.00137558
2	chr2:233643646:G:A	233643646	A,A	G,G	1,1	-inf,-inf	inf,inf	0.591791,2.10943	0.00126922	0.00138078
2	chr2:232859276:C:T	232859276	NA,T	NA,C	NA,1	NA,-inf	NA,inf	NA,1.45402	0.00126843	0.00136112
2	chr2:233102718:C:T	233102718	T,T	C,C	1,1	inf,inf	inf,inf	1.58831,0.950401	0.00126359	0.00133635
2	chr2:233817866:G:A	233817866	NA,A	NA,G	NA,1	NA,-inf	NA,inf	NA,1.44971	0.00126318	0.00136054
2	chr2:232871803:C:T	232871803	NA,T	NA,C	NA,1	NA,-inf	NA,inf	NA,1.45097	0.00126167	0.00135388
2	chr2:233102702:T:TAGCTGGAC	233102702	TAGCTGGAC,TAGCTGGAC	T,T	1,1	inf,inf	inf,inf	1.55654,0.973061	0.00123458	0.00130574
2	chr2:232996028:G:A	232996028	NA,A	NA,G	NA,1	NA,-inf	NA,inf	NA,1.43482	0.00123183	0.00132803
2	chr2:233765544:G:A	233765544	NA,A	NA,G	NA,1	NA,-inf	NA,inf	NA,1.43354	0.00122332	0.00131528
2	chr2:233103223:T:A	233103223	A,A	T,T	1,1	inf,inf	inf,inf	1.64053,0.868922	0.0012211	0.0012915
2	chr2:232989531:A:G	232989531	G,G	A,A	1,1	-inf,inf	inf,inf	0.582819,1.99928	0.00121487	0.001308
2	chr2:233549674:A:C	233549674	NA,C	NA,A	NA,1	NA,inf	NA,inf	NA,1.42726	0.001214	0.00130706
2	chr2:232856315:ATC:A	232856315	NA,A	NA,ATC	NA,1	NA,-inf	NA,inf	NA,1.4197	0.0011939	0.00128125
2	chr2:233248180:C:A	233248180	A,A	C,C	1,1	inf,-inf	inf,inf	0.29071,1.98549	0.00118206	0.00124591
2	chr2:232882592:C:T	232882592	NA,T	NA,C	NA,1	NA,-inf	NA,inf	NA,1.41386	0.00118121	0.00126912
2	chr2:233179730:T:A	233179730	A,A	T,T	1,1	inf,-inf	inf,inf	2.11185,0.0231315	0.00118063	0.00125394
2	chr2:233818198:C:T	233818198	NA,T	NA,C	NA,1	NA,-inf	NA,inf	NA,1.40176	0.00116076	0.00125029
2	chr2:233065952:A:T	233065952	T,NA	A,NA	1,NA	inf,NA	inf,NA	1.65493,NA	0.00115698	0.00126418
2	chr2:233064768:A:C	233064768	C,NA	A,NA	1,NA	inf,NA	inf,NA	1.62638,NA	0.0011498	0.00124998
2	chr2:233229911:G:A	233229911	NA,A	NA,G	NA,1	NA,inf	NA,inf	NA,1.39763	0.00114729	0.00123674
2	chr2:232881065:G:C	232881065	NA,C	NA,G	NA,1	NA,-inf	NA,inf	NA,1.39692	0.00114689	0.00123218
2	chr2:233835247:A:G	233835247	NA,G	NA,A	NA,1	NA,inf	NA,inf	NA,1.40011	0.00114574	0.00123369
2	chr2:233180446:T:C	233180446	C,C	T,T	1,1	inf,-inf	inf,inf	1.91363,0.426344	0.00114296	0.00121401
2	chr2:233366980:A:C	233366980	NA,C	NA,A	NA,1	NA,inf	NA,inf	NA,1.41636	0.00113836	0.00123217
2	chr2:232880034:G:A	232880034	NA,A	NA,G	NA,1	NA,-inf	NA,inf	NA,1.39147	0.00113598	0.00122047
2	chr2:233102695:A:G	233102695	G,G	A,A	1,1	inf,inf	inf,inf	1.51489,0.960893	0.00111666	0.00118136
2	chr2:233134956:T:C	233134956	NA,C	NA,T	NA,1	NA,inf	NA,inf	NA,1.3816	0.00110976	0.00119207
2	chr2:233750647:T:TCACA	233750647	NA,TCACA	NA,T	NA,1	NA,-inf	NA,inf	NA,1.37663	0.00110458	0.00118791
2	chr2:233185120:G:A	233185120	A,NA	G,NA	1,NA	inf,NA	inf,NA	1.44029,NA	0.00109472	0.00116607
2	chr2:233659270:G:T	233659270	T,T	G,G	1,1	-inf,-inf	inf,inf	0.617573,2.00431	0.00108959	0.00118578
2	chr2:233750656:GGTGCCC:G	233750656	NA,G	NA,GGTGCCC	NA,1	NA,-inf	NA,inf	NA,1.3679	0.00108785	0.00116993
2	chr2:233031947:A:C	233031947	NA,C	NA,A	NA,1	NA,inf	NA,inf	NA,1.36211	0.00107979	0.00116528
2	chr2:232889694:G:A	232889694	NA,A	NA,G	NA,1	NA,inf	NA,inf	NA,1.35958	0.00107477	0.00115822
2	chr2:233656792:C:T	233656792	T,T	C,C	1,1	-inf,-inf	inf,inf	0.738876,1.9117	0.00107367	0.00117245
2	chr2:232881283:C:T	232881283	NA,T	NA,C	NA,1	NA,-inf	NA,inf	NA,1.35781	0.00107119	0.00114976
2	chr2:233704041:C:A	233704041	NA,A	NA,C	NA,1	NA,inf	NA,inf	NA,1.35537	0.00107104	0.00115163
2	chr2:233740540:C:G	233740540	NA,G	NA,C	NA,1	NA,-inf	NA,inf	NA,1.35664	0.00106674	0.00114725
2	chr2:233836035:A:AG	233836035	NA,AG	NA,A	NA,1	NA,inf	NA,inf	NA,1.35927	0.00106655	0.00114846
2	chr2:233045161:G:C	233045161	NA,C	NA,G	NA,1	NA,inf	NA,inf	NA,1.35501	0.00106103	0.00114177
2	chr2:233618751:G:A	233618751	A,A	G,G	1,1	-inf,-inf	inf,inf	0.682104,1.94853	0.00105424	0.0011501
2	chr2:233642324:G:A	233642324	A,A	G,G	1,1	-inf,-inf	inf,inf	0.578445,2.01867	0.00105323	0.00114611
2	chr2:233056734:T:C	233056734	NA,C	NA,T	NA,1	NA,inf	NA,inf	NA,1.349	0.00104989	0.00112988
2	chr2:233239421:C:T	233239421	NA,T	NA,C	NA,1	NA,-inf	NA,inf	NA,1.33751	0.00103019	0.00111128
2	chr2:232935020:T:A	232935020	A,NA	T,NA	1,NA	-inf,NA	inf,NA	1.46803,NA	0.0010241	0.00109893
2	chr2:232987494:G:A	232987494	A,A	G,G	1,1	-inf,inf	inf,inf	0.629457,1.86775	0.0010202	0.00109895
2	chr2:233735706:TG:T	233735706	NA,T	NA,TG	NA,1	NA,inf	NA,inf	NA,1.32968	0.00101888	0.00109571
2	chr2:232870178:G:A	232870178	NA,A	NA,G	NA,1	NA,inf	NA,inf	NA,1.32626	0.00101624	0.00109559
2	chr2:232879734:A:G	232879734	NA,G	NA,A	NA,1	NA,-inf	NA,inf	NA,1.32677	0.00101443	0.00109002
2	chr2:232944128:G:C	232944128	NA,C	NA,G	NA,1	NA,-inf	NA,inf	NA,1.32143	0.00100737	0.0010855
2	chr2:233176750:G:A	233176750	A,A	G,G	1,1	inf,-inf	inf,inf	1.88177,0.366044	0.00100705	0.00106899
2	chr2:233841134:G:C	233841134	C,C	G,G	1,1	-inf,-inf	inf,inf	1.4462,0.690461	0.00100652	0.00105215
2	chr2:232987057:C:T	232987057	T,T	C,C	1,1	-inf,inf	inf,inf	0.654115,1.83701	0.00100036	0.00107775
2	chr2:233216206:G:T	233216206	NA,T	NA,G	NA,1	NA,-inf	NA,inf	NA,1.30529	0.000987873	0.0010646
2	chr2:233106107:G:A	233106107	A,A	G,G	1,1	inf,inf	inf,inf	1.30993,1.13751	0.000987191	0.00104748
2	chr2:233134685:T:A	233134685	NA,A	NA,T	NA,1	NA,-inf	NA,inf	NA,1.30752	0.000984609	0.00106042
2	chr2:233246596:G:A	233246596	NA,A	NA,G	NA,1	NA,inf	NA,inf	NA,1.30516	0.000980973	0.00105629
2	chr2:233114468:A:G	233114468	G,G	A,A	1,1	inf,inf	inf,inf	1.99238,0.136536	0.00097872	0.00103499
2	chr2:233170890:A:G	233170890	NA,G	NA,A	NA,1	NA,-inf	NA,inf	NA,1.30497	0.00097393	0.00104991
2	chr2:233741457:T:C	233741457	NA,C	NA,T	NA,1	NA,-inf	NA,inf	NA,1.29712	0.000961718	0.00103439
2	chr2:233741455:T:TAAGTTC	233741455	NA,TAAGTTC	NA,T	NA,1	NA,-inf	NA,inf	NA,1.28771	0.000946174	0.00101769
2	chr2:232931377:T:C	232931377	C,NA	T,NA	1,NA	-inf,NA	inf,NA	1.42187,NA	0.000943692	0.00101225
2	chr2:233847359:G:A	233847359	NA,A	NA,G	NA,1	NA,-inf	NA,inf	NA,1.28192	0.000937657	0.00100846
2	chr2:233506372:T:C	233506372	NA,C	NA,T	NA,1	NA,inf	NA,inf	NA,1.27352	0.0009281	0.000999458
2	chr2:233172704:C:T	233172704	NA,T	NA,C	NA,1	NA,-inf	NA,inf	NA,1.27146	0.000924714	0.000996099
2	chr2:233844493:G:A	233844493	A,A	G,G	1,1	-inf,-inf	inf,inf	1.11587,1.30969	0.0009245	0.000990873
2	chr2:233628801:G:T	233628801	T,T	G,G	1,1	-inf,-inf	inf,inf	0.687148,1.87353	0.000924431	0.00101078
2	chr2:233626223:C:T	233626223	T,T	C,C	1,1	-inf,-inf	inf,inf	0.757927,1.81275	0.000922391	0.00100761
2	chr2:233616709:C:T	233616709	T,T	C,C	1,1	-inf,-inf	inf,inf	0.726929,1.83294	0.000917188	0.00100126
2	chr2:233731530:C:T	233731530	T,NA	C,NA	1,NA	inf,NA	inf,NA	1.27402,NA	0.000906043	0.000958013
2	chr2:233819965:C:T	233819965	NA,T	NA,C	NA,1	NA,-inf	NA,inf	NA,1.25771	0.00090224	0.000972023
2	chr2:233168031:A:G	233168031	NA,G	NA,A	NA,1	NA,inf	NA,inf	NA,1.25729	0.00090154	0.000970565
2	chr2:233163230:A:G	233163230	G,G	A,A	1,1	inf,inf	inf,inf	0.352093,2.04915	0.000894471	0.000968337
2	chr2:233850984:T:A	233850984	NA,A	NA,T	NA,1	NA,inf	NA,inf	NA,1.2564	0.000893235	0.000962303
2	chr2:233134073:A:C	233134073	NA,C	NA,A	NA,1	NA,-inf	NA,inf	NA,1.2511	0.000892899	0.000961703
2	chr2:233226293:T:C	233226293	NA,C	NA,T	NA,1	NA,-inf	NA,inf	NA,1.24225	0.000887114	0.000956191
2	chr2:233656746:A:T	233656746	T,T	A,A	1,1	-inf,-inf	inf,inf	0.60088,1.87468	0.000883296	0.000962527
2	chr2:233605074:A:C	233605074	C,C	A,A	1,1	-inf,-inf	inf,inf	0.841668,1.73118	0.000881729	0.000967287
2	chr2:232889317:G:A	232889317	NA,A	NA,G	NA,1	NA,-inf	NA,inf	NA,1.24322	0.000878887	0.00094602
2	chr2:233131434:C:T	233131434	NA,T	NA,C	NA,1	NA,-inf	NA,inf	NA,1.23955	0.000872273	0.000938775
2	chr2:232945182:T:C	232945182	C,NA	T,NA	1,NA	inf,NA	inf,NA	1.48057,NA	0.000864798	0.00094202
2	chr2:233297553:A:G	233297553	NA,G	NA,A	NA,1	NA,inf	NA,inf	NA,1.22917	0.000861357	0.000928568
2	chr2:233255431:T:C	233255431	NA,C	NA,T	NA,1	NA,inf	NA,inf	NA,1.22539	0.000855564	0.00092228
2	chr2:233825305:C:T	233825305	NA,T	NA,C	NA,1	NA,-inf	NA,inf	NA,1.22751	0.000853714	0.000919932
2	chr2:233647680:C:G	233647680	G,G	C,C	1,1	-inf,-inf	inf,inf	0.716925,1.79906	0.000850899	0.000928747
2	chr2:233709152:T:G	233709152	NA,G	NA,T	NA,1	NA,-inf	NA,inf	NA,1.21335	0.000834685	0.000898556
2	chr2:233815402:G:A	233815402	A,A	G,G	1,1	inf,-inf	inf,inf	0.706574,1.58757	0.000834389	0.000889482
2	chr2:233110939:AC:A	233110939	A,NA	AC,NA	1,NA	inf,NA	inf,NA	1.33799,NA	0.000830227	0.000880876
2	chr2:233069256:C:T	233069256	NA,T	NA,C	NA,1	NA,-inf	NA,inf	NA,1.20632	0.000825899	0.000889618
2	chr2:232960947:A:G	232960947	NA,G	NA,A	NA,1	NA,inf	NA,inf	NA,1.20315	0.000816517	0.000878905
2	chr2:233107029:A:G	233107029	G,NA	A,NA	1,NA	-inf,NA	inf,NA	1.42081,NA	0.000811689	0.00087849
2	chr2:233736127:C:T	233736127	NA,T	NA,C	NA,1	NA,-inf	NA,inf	NA,1.19665	0.000808579	0.000869774
2	chr2:233705461:A:C	233705461	NA,C	NA,A	NA,1	NA,-inf	NA,inf	NA,1.18726	0.000798266	0.000859377
2	chr2:233247116:A:C	233247116	C,C	A,A	1,1	inf,-inf	inf,inf	0.367104,1.68415	0.000791772	0.000832248
2	chr2:233761493:C:T	233761493	NA,T	NA,C	NA,1	NA,-inf	NA,inf	NA,1.18244	0.000789769	0.000849653
2	chr2:233604330:T:C	233604330	C,C	T,T	1,1	-inf,-inf	inf,inf	0.831533,1.67128	0.000788016	0.000862794
2	chr2:232924314:T:C	232924314	C,NA	T,NA	1,NA	-inf,NA	inf,NA	1.3256,NA	0.000787702	0.000845024
2	chr2:233092306:C:G	233092306	NA,G	NA,C	NA,1	NA,-inf	NA,inf	NA,1.17703	0.000786893	0.000847843
2	chr2:233728979:T:C	233728979	C,NA	T,NA	1,NA	inf,NA	inf,NA	1.1941,NA	0.000776514	0.000821419
2	chr2:233850358:C:T	233850358	NA,T	NA,C	NA,1	NA,inf	NA,inf	NA,1.17132	0.000772315	0.000832113
2	chr2:233033992:T:C	233033992	NA,C	NA,T	NA,1	NA,inf	NA,inf	NA,1.16348	0.00076288	0.00082134
2	chr2:233779696:T:C	233779696	NA,C	NA,T	NA,1	NA,-inf	NA,inf	NA,1.15809	0.00076017	0.000819675
2	chr2:233811981:AC:A	233811981	NA,A	NA,AC	NA,1	NA,-inf	NA,inf	NA,1.15002	0.000759424	0.000818422
2	chr2:233228834:T:C	233228834	NA,C	NA,T	NA,1	NA,-inf	NA,inf	NA,1.15176	0.000759297	0.000818085
2	chr2:233024304:C:T	233024304	NA,T	NA,C	NA,1	NA,inf	NA,inf	NA,1.15879	0.000755282	0.000811881
2	chr2:233139305:T:C	233139305	NA,C	NA,T	NA,1	NA,-inf	NA,inf	NA,1.15314	0.000752288	0.000810005
2	chr2:232897515:T:C	232897515	NA,C	NA,T	NA,1	NA,-inf	NA,inf	NA,1.14821	0.00074998	0.000808932
2	chr2:232997909:G:A	232997909	NA,A	NA,G	NA,1	NA,-inf	NA,inf	NA,1.14545	0.000744687	0.000802816
2	chr2:232899227:G:A	232899227	NA,A	NA,G	NA,1	NA,-inf	NA,inf	NA,1.14384	0.000744388	0.000802903
2	chr2:233064970:C:T	233064970	NA,T	NA,C	NA,1	NA,inf	NA,inf	NA,1.14667	0.000742214	0.00079726
2	chr2:233587314:G:A	233587314	A,NA	G,NA	1,NA	-inf,NA	inf,NA	1.59132,NA	0.000740591	0.000835101
2	chr2:233081618:A:G	233081618	NA,G	NA,A	NA,1	NA,inf	NA,inf	NA,1.14324	0.00073906	0.000795137
2	chr2:232889262:C:T	232889262	NA,T	NA,C	NA,1	NA,inf	NA,inf	NA,1.13734	0.000732221	0.000789072
2	chr2:232977512:T:C	232977512	C,C	T,T	1,1	-inf,-inf	inf,inf	1.856,0.305435	0.000729987	0.000790025
2	chr2:233228754:TG:T	233228754	T,T	TG,TG	1,1	inf,-inf	inf,inf	1.26192,1.02078	0.000719042	0.000774994
2	chr2:233775593:G:T	233775593	NA,T	NA,G	NA,1	NA,-inf	NA,inf	NA,1.12818	0.000719032	0.000773849
2	chr2:233142015:G:A	233142015	NA,A	NA,G	NA,1	NA,-inf	NA,inf	NA,1.11876	0.000709926	0.000764164
2	chr2:233773986:C:T	233773986	NA,T	NA,C	NA,1	NA,-inf	NA,inf	NA,1.1112	0.000698804	0.000752083
2	chr2:233626002:G:A	233626002	A,A	G,G	1,1	-inf,-inf	inf,inf	0.734402,1.68564	0.000698357	0.000764528
2	chr2:233228884:T:G	233228884	G,G	T,T	1,1	inf,-inf	inf,inf	1.25576,0.82336	0.000695082	0.000735141
2	chr2:233776228:T:C	233776228	NA,C	NA,T	NA,1	NA,-inf	NA,inf	NA,1.10521	0.000691755	0.000744512
2	chr2:233184179:C:G	233184179	G,G	C,C	1,1	inf,inf	inf,inf	0.0737245,1.99472	0.000688603	0.000741351
2	chr2:233207843:T:C	233207843	NA,C	NA,T	NA,1	NA,-inf	NA,inf	NA,1.09366	0.00068417	0.000737245
2	chr2:232950927:C:T	232950927	NA,T	NA,C	NA,1	NA,-inf	NA,inf	NA,1.09516	0.00068345	0.000736628
2	chr2:233138497:A:T	233138497	NA,T	NA,A	NA,1	NA,-inf	NA,inf	NA,1.09266	0.000681466	0.000734099
2	chr2:233756033:G:A	233756033	A,NA	G,NA	1,NA	inf,NA	inf,NA	1.15903,NA	0.000676565	0.0007174
2	chr2:233334937:A:G	233334937	NA,G	NA,A	NA,1	NA,inf	NA,inf	NA,1.11788	0.000673997	0.00072747
2	chr2:233040627:A:G	233040627	G,NA	A,NA	1,NA	inf,NA	inf,NA	1.29559,NA	0.000670951	0.000725227
2	chr2:233173492:C:T	233173492	NA,T	NA,C	NA,1	NA,-inf	NA,inf	NA,1.08194	0.000669241	0.000721018
2	chr2:233555852:T:C	233555852	C,C	T,T	1,1	inf,inf	inf,inf	1.46176,0.84671	0.000665979	0.000726247
2	chr2:233217933:A:G	233217933	NA,G	NA,A	NA,1	NA,-inf	NA,inf	NA,1.07061	0.000661831	0.000713427
2	chr2:233090036:G:A	233090036	NA,A	NA,G	NA,1	NA,inf	NA,inf	NA,1.07612	0.0006608	0.000713279
2	chr2:233164909:TA:T	233164909	T,T	TA,TA	1,1	inf,inf	inf,inf	0.291571,1.91389	0.000659964	0.000715262
2	chr2:233203269:C:T	233203269	NA,T	NA,C	NA,1	NA,inf	NA,inf	NA,1.05955	0.000642943	0.00069345
2	chr2:233216617:C:T	233216617	T,NA	C,NA	1,NA	-inf,NA	inf,NA	1.35348,NA	0.000637559	0.000697388
2	chr2:233766390:C:T	233766390	T,NA	C,NA	1,NA	inf,NA	inf,NA	1.12197,NA	0.000630235	0.000668465
2	chr2:233840612:T:C	233840612	C,C	T,T	1,1	-inf,-inf	inf,inf	1.31364,0.537808	0.000628561	0.00065722
2	chr2:233238660:G:A	233238660	NA,A	NA,G	NA,1	NA,inf	NA,inf	NA,1.0431	0.00062724	0.000676072
2	chr2:233231127:G:T	233231127	NA,T	NA,G	NA,1	NA,inf	NA,inf	NA,1.04517	0.000626575	0.00067599
2	chr2:233001939:C:T	233001939	NA,T	NA,C	NA,1	NA,-inf	NA,inf	NA,1.04121	0.000625867	0.000674819
2	chr2:233133302:A:G	233133302	G,G	A,A	1,1	inf,-inf	inf,inf	1.19357,0.947941	0.000624982	0.000668881
2	chr2:233828487:T:C	233828487	NA,C	NA,T	NA,1	NA,-inf	NA,inf	NA,1.0406	0.000624017	0.000672442
2	chr2:233060781:A:G	233060781	G,G	A,A	1,1	inf,-inf	inf,inf	1.90168,0.148469	0.000621418	0.000678141
2	chr2:233212516:C:T	233212516	NA,T	NA,C	NA,1	NA,inf	NA,inf	NA,1.0405	0.000620891	0.000669171
2	chr2:233776442:G:A	233776442	NA,A	NA,G	NA,1	NA,-inf	NA,inf	NA,1.03959	0.000619724	0.000667044
2	chr2:233778928:T:G	233778928	NA,G	NA,T	NA,1	NA,-inf	NA,inf	NA,1.03653	0.000619531	0.000668045
2	chr2:233571848:A:G	233571848	NA,G	NA,A	NA,1	NA,inf	NA,inf	NA,1.03393	0.000617853	0.000665504
2	chr2:233797271:C:T	233797271	NA,T	NA,C	NA,1	NA,-inf	NA,inf	NA,1.03344	0.000616593	0.000664676
2	chr2:233777496:C:T	233777496	NA,T	NA,C	NA,1	NA,-inf	NA,inf	NA,1.03205	0.000614931	0.000663087
2	chr2:233067548:G:C	233067548	NA,C	NA,G	NA,1	NA,inf	NA,inf	NA,1.03331	0.000613648	0.000659358
2	chr2:233202903:A:G	233202903	NA,G	NA,A	NA,1	NA,inf	NA,inf	NA,1.03064	0.000610926	0.000658448
2	chr2:233164994:C:T	233164994	T,T	C,C	1,1	inf,inf	inf,inf	0.277476,1.873	0.000609337	0.000659834
2	chr2:233655983:C:G	233655983	NA,G	NA,C	NA,1	NA,inf	NA,inf	NA,1.02623	0.000608579	0.00065595
2	chr2:232891481:C:T	232891481	NA,T	NA,C	NA,1	NA,inf	NA,inf	NA,1.02546	0.000606282	0.000653556
2	chr2:233701639:A:C	233701639	NA,C	NA,A	NA,1	NA,-inf	NA,inf	NA,1.01203	0.000604827	0.000650794
2	chr2:233028677:T:G	233028677	NA,G	NA,T	NA,1	NA,-inf	NA,inf	NA,1.01941	0.000603741	0.000651994
2	chr2:233546144:C:G	233546144	NA,G	NA,C	NA,1	NA,-inf	NA,inf	NA,1.02066	0.000600375	0.00064697
2	chr2:232870093:C:CT	232870093	NA,CT	NA,C	NA,1	NA,inf	NA,inf	NA,1.01775	0.000600096	0.000646669
2	chr2:233229394:G:A	233229394	A,A	G,G	1,1	inf,-inf	inf,inf	1.68295,0.28126	0.0005982	0.000640813
2	chr2:233254024:A:T	233254024	NA,T	NA,A	NA,1	NA,inf	NA,inf	NA,1.02972	0.000598136	0.000645112
2	chr2:232905709:C:G	232905709	NA,G	NA,C	NA,1	NA,inf	NA,inf	NA,1.01074	0.000593289	0.000639615
2	chr2:233034347:G:A	233034347	NA,A	NA,G	NA,1	NA,inf	NA,inf	NA,1.00734	0.000589371	0.000635939
2	chr2:233439428:G:A	233439428	A,A	G,G	1,1	-inf,inf	inf,inf	1.75701,0.981906	0.000587481	0.000722816
2	chr2:233600768:C:T	233600768	NA,T	NA,C	NA,1	NA,inf	NA,inf	NA,0.996857	0.000580124	0.000625188
2	chr2:233128049:G:T	233128049	NA,T	NA,G	NA,1	NA,inf	NA,inf	NA,0.997811	0.00057891	0.000623003
2	chr2:233799198:T:C	233799198	NA,C	NA,T	NA,1	NA,-inf	NA,inf	NA,0.991901	0.000576026	0.000621113
2	chr2:233806139:A:T	233806139	NA,T	NA,A	NA,1	NA,-inf	NA,inf	NA,0.993152	0.000575004	0.000619744
2	chr2:233838752:A:C	233838752	NA,C	NA,A	NA,1	NA,inf	NA,inf	NA,0.99418	0.000573356	0.000617683
2	chr2:233050334:G:A	233050334	NA,A	NA,G	NA,1	NA,inf	NA,inf	NA,0.990644	0.00057195	0.000614615
2	chr2:233765768:G:T	233765768	NA,T	NA,G	NA,1	NA,inf	NA,inf	NA,0.986707	0.000571442	0.000616054
2	chr2:233123955:A:C	233123955	NA,C	NA,A	NA,1	NA,-inf	NA,inf	NA,0.987743	0.000571151	0.000615607
2	chr2:233047097:A:G	233047097	NA,G	NA,A	NA,1	NA,inf	NA,inf	NA,0.988415	0.000569285	0.000613826
2	chr2:233075036:GGGTTGACCT:G	233075036	NA,G	NA,GGGTTGACCT	NA,1	NA,-inf	NA,inf	NA,0.984986	0.000568541	0.000612636
2	chr2:233811926:G:A	233811926	NA,A	NA,G	NA,1	NA,-inf	NA,inf	NA,0.982148	0.000566006	0.000610524
2	chr2:233226149:C:T	233226149	T,T	C,C	1,1	inf,-inf	inf,inf	1.16609,0.907136	0.000565472	0.000604645
2	chr2:233374871:G:A	233374871	NA,A	NA,G	NA,1	NA,-inf	NA,inf	NA,0.98204	0.000562289	0.000606664
2	chr2:233811058:T:C	233811058	NA,C	NA,T	NA,1	NA,-inf	NA,inf	NA,0.969306	0.00056065	0.000604288
2	chr2:232868847:G:A	232868847	NA,A	NA,G	NA,1	NA,inf	NA,inf	NA,0.974875	0.000559069	0.000602477
2	chr2:233110839:T:C	233110839	C,C	T,T	1,1	inf,inf	inf,inf	1.59367,0.353215	0.000559055	0.000591572
2	chr2:233141560:C:A	233141560	NA,A	NA,C	NA,1	NA,-inf	NA,inf	NA,0.973664	0.000558014	0.000601381
2	chr2:232877884:C:T	232877884	NA,T	NA,C	NA,1	NA,inf	NA,inf	NA,0.973623	0.000557624	0.00060106
2	chr2:233586196:T:C	233586196	NA,C	NA,T	NA,1	NA,inf	NA,inf	NA,0.995086	0.000555964	0.000599334
2	chr2:233165765:TGTGA:T	233165765	T,T	TGTGA,TGTGA	1,1	inf,inf	inf,inf	0.187586,1.85706	0.000555602	0.000600339
2	chr2:233778052:G:T	233778052	NA,T	NA,G	NA,1	NA,-inf	NA,inf	NA,0.968846	0.000553895	0.000597287
2	chr2:233778484:C:A	233778484	NA,A	NA,C	NA,1	NA,-inf	NA,inf	NA,0.967727	0.000552877	0.000596191
2	chr2:233073377:C:T	233073377	NA,T	NA,C	NA,1	NA,inf	NA,inf	NA,0.970084	0.00055186	0.000594446
2	chr2:233605303:G:A	233605303	NA,A	NA,G	NA,1	NA,inf	NA,inf	NA,0.969601	0.000550786	0.000593607
2	chr2:233128867:C:G	233128867	NA,G	NA,C	NA,1	NA,inf	NA,inf	NA,0.961986	0.000546832	0.000590095
2	chr2:233586193:T:C	233586193	NA,C	NA,T	NA,1	NA,inf	NA,inf	NA,0.982756	0.000544964	0.000587479
2	chr2:233230130:A:C	233230130	NA,C	NA,A	NA,1	NA,inf	NA,inf	NA,0.959722	0.000544181	0.000586796
2	chr2:233126647:C:T	233126647	T,NA	C,NA	1,NA	inf,NA	inf,NA	1.13058,NA	0.000543289	0.000583647
2	chr2:233840708:G:A	233840708	A,A	G,G	1,1	-inf,-inf	inf,inf	1.28004,0.480792	0.00054233	0.000567276
2	chr2:233118642:G:C	233118642	NA,C	NA,G	NA,1	NA,inf	NA,inf	NA,0.95329	0.000538886	0.000580172
2	chr2:233024513:C:T	233024513	NA,T	NA,C	NA,1	NA,-inf	NA,inf	NA,0.947316	0.000536011	0.000577823
2	chr2:232894704:C:T	232894704	NA,T	NA,C	NA,1	NA,inf	NA,inf	NA,0.94618	0.000532117	0.000573641
2	chr2:233223181:A:G	233223181	NA,G	NA,A	NA,1	NA,-inf	NA,inf	NA,0.935446	0.000528552	0.000569764
2	chr2:233841137:C:G	233841137	G,G	C,C	1,1	inf,inf	inf,inf	0.775745,1.33068	0.000526587	0.000567685
2	chr2:232868611:T:C	232868611	C,NA	T,NA	1,NA	inf,NA	inf,NA	1.24049,NA	0.000525303	0.000574429
2	chr2:233189033:C:T	233189033	NA,T	NA,C	NA,1	NA,inf	NA,inf	NA,0.934808	0.000524156	0.000565411
2	chr2:232957726:G:T	232957726	T,T	G,G	1,1	inf,-inf	inf,inf	0.844862,1.22546	0.00052189	0.000559181
2	chr2:232876673:G:C	232876673	NA,C	NA,G	NA,1	NA,inf	NA,inf	NA,0.930824	0.000520248	0.000560665
2	chr2:233342676:T:G	233342676	G,G	T,T	1,1	inf,inf	inf,inf	4.55562,0.323434	0.0005148	0.0147467
2	chr2:233742442:C:T	233742442	NA,T	NA,C	NA,1	NA,inf	NA,inf	NA,0.921324	0.000513502	0.00055359
2	chr2:233718617:G:A	233718617	A,A	G,G	1,1	inf,inf	inf,inf	1.4298,0.382794	0.000511884	0.000540286
2	chr2:232969064:A:G	232969064	G,G	A,A	1,1	inf,-inf	inf,inf	1.15176,0.91897	0.00051165	0.000550461
2	chr2:233589594:T:G	233589594	NA,G	NA,T	NA,1	NA,inf	NA,inf	NA,0.941549	0.000509956	0.000549757
2	chr2:233043860:C:T	233043860	NA,T	NA,C	NA,1	NA,-inf	NA,inf	NA,0.91591	0.000508733	0.000547995
2	chr2:233728580:C:T	233728580	NA,T	NA,C	NA,1	NA,-inf	NA,inf	NA,0.918155	0.000507278	0.00054709
2	chr2:233131381:G:C	233131381	NA,C	NA,G	NA,1	NA,-inf	NA,inf	NA,0.913964	0.000505645	0.000544461
2	chr2:233737114:T:A	233737114	NA,A	NA,T	NA,1	NA,inf	NA,inf	NA,0.925315	0.000504559	0.000543834
2	chr2:233788771:A:G	233788771	NA,G	NA,A	NA,1	NA,-inf	NA,inf	NA,0.909285	0.000500416	0.000538791
2	chr2:233164597:C:T	233164597	T,T	C,C	1,1	-inf,-inf	inf,inf	0.0287082,1.82139	0.000499601	0.000537836
2	chr2:233716253:C:T	233716253	NA,T	NA,C	NA,1	NA,inf	NA,inf	NA,0.902763	0.000498255	0.000537017
2	chr2:233205890:C:A	233205890	A,NA	C,NA	1,NA	-inf,NA	inf,NA	1.12325,NA	0.000498122	0.000537973
2	chr2:232871246:G:A	232871246	NA,A	NA,G	NA,1	NA,inf	NA,inf	NA,0.902696	0.000497068	0.000535697
2	chr2:232872668:C:T	232872668	NA,T	NA,C	NA,1	NA,inf	NA,inf	NA,0.902696	0.000497068	0.000535697
2	chr2:232874421:T:C	232874421	NA,C	NA,T	NA,1	NA,inf	NA,inf	NA,0.901662	0.000496239	0.000534804
2	chr2:233527423:C:T	233527423	NA,T	NA,C	NA,1	NA,-inf	NA,inf	NA,0.903345	0.000496079	0.000535002
2	chr2:233663276:G:A	233663276	NA,A	NA,G	NA,1	NA,-inf	NA,inf	NA,0.901925	0.000494862	0.000533533
2	chr2:233147799:G:A	233147799	NA,A	NA,G	NA,1	NA,-inf	NA,inf	NA,0.898557	0.000494268	0.000532164
2	chr2:233178530:T:C	233178530	NA,C	NA,T	NA,1	NA,-inf	NA,inf	NA,0.897797	0.000494181	0.000532487
2	chr2:233707694:T:C	233707694	NA,C	NA,T	NA,1	NA,inf	NA,inf	NA,0.894744	0.000491903	0.000530314
2	chr2:233019877:C:T	233019877	NA,T	NA,C	NA,1	NA,inf	NA,inf	NA,0.898742	0.000491446	0.000529582
2	chr2:233742577:G:T	233742577	T,T	G,G	1,1	inf,inf	inf,inf	1.33913,0.497824	0.000491249	0.000518973
2	chr2:233246294:G:A	233246294	NA,A	NA,G	NA,1	NA,-inf	NA,inf	NA,0.893025	0.000489576	0.000528003
2	chr2:233164092:A:G	233164092	G,G	A,A	1,1	inf,inf	inf,inf	0.320211,1.73561	0.000488886	0.000530308
2	chr2:233598019:T:C	233598019	NA,C	NA,T	NA,1	NA,inf	NA,inf	NA,0.890913	0.000488397	0.000526349
2	chr2:232880025:G:A	232880025	NA,A	NA,G	NA,1	NA,inf	NA,inf	NA,0.89173	0.000488356	0.000526313
2	chr2:233712177:C:T	233712177	NA,T	NA,C	NA,1	NA,-inf	NA,inf	NA,0.890968	0.000487633	0.000525165
2	chr2:233223968:A:G	233223968	NA,G	NA,A	NA,1	NA,-inf	NA,inf	NA,0.884839	0.00048645	0.000524359
2	chr2:232865622:T:G	232865622	NA,G	NA,T	NA,1	NA,inf	NA,inf	NA,0.886381	0.000484173	0.000521807
2	chr2:233041722:G:A	233041722	NA,A	NA,G	NA,1	NA,inf	NA,inf	NA,0.884493	0.00048083	0.000518474
2	chr2:233011111:T:G	233011111	NA,G	NA,T	NA,1	NA,inf	NA,inf	NA,0.883625	0.000480743	0.000517934
2	chr2:232919801:C:T	232919801	T,NA	C,NA	1,NA	inf,NA	inf,NA	1.18278,NA	0.000480721	0.000525042
2	chr2:233039549:C:T	233039549	T,T	C,C	1,1	-inf,inf	inf,inf	1.73593,0.147699	0.000480121	0.000521436
2	chr2:233835859:G:A	233835859	NA,A	NA,G	NA,1	NA,inf	NA,inf	NA,0.880974	0.000479442	0.000516885
2	chr2:233052342:C:T	233052342	T,NA	C,NA	1,NA	inf,NA	inf,NA	1.14054,NA	0.000478951	0.000519851
2	chr2:233041617:C:G	233041617	NA,G	NA,C	NA,1	NA,-inf	NA,inf	NA,0.873177	0.00047485	0.000511527
2	chr2:233621070:A:G	233621070	NA,G	NA,A	NA,1	NA,inf	NA,inf	NA,0.876771	0.000474745	0.000511673
2	chr2:232911173:A:G	232911173	NA,G	NA,A	NA,1	NA,inf	NA,inf	NA,0.87374	0.000473293	0.000510262
2	chr2:232924568:C:G	232924568	NA,G	NA,C	NA,1	NA,-inf	NA,inf	NA,0.869895	0.000472612	0.000509797
2	chr2:233740062:C:A	233740062	A,A	C,C	1,1	inf,inf	inf,inf	1.30875,0.511477	0.000471176	0.000497887
2	chr2:233132347:A:C	233132347	C,C	A,A	1,1	inf,inf	inf,inf	1.49211,0.382419	0.000470079	0.000501713
2	chr2:233745061:T:C	233745061	C,C	T,T	1,1	inf,inf	inf,inf	1.35149,0.445323	0.000469443	0.000495914
2	chr2:233744768:G:A	233744768	A,A	G,G	1,1	inf,inf	inf,inf	1.3306,0.474534	0.000467983	0.000494446
2	chr2:233728248:GA:G	233728248	NA,G	NA,GA	NA,1	NA,inf	NA,inf	NA,0.863583	0.000467861	0.000504276
2	chr2:232865182:T:G	232865182	NA,G	NA,T	NA,1	NA,-inf	NA,inf	NA,0.862245	0.000466984	0.000503842
2	chr2:233808205:C:G	233808205	NA,G	NA,C	NA,1	NA,inf	NA,inf	NA,0.859132	0.000463588	0.000499792
2	chr2:233344951:A:C	233344951	C,C	A,A	1,1	inf,inf	inf,inf	5.2685,0.32356	0.000461685	0.0650882
2	chr2:233760182:T:C	233760182	NA,C	NA,T	NA,1	NA,inf	NA,inf	NA,0.869156	0.000461375	0.000497313
2	chr2:233588079:T:C	233588079	NA,C	NA,T	NA,1	NA,inf	NA,inf	NA,0.877874	0.00046082	0.000496795
2	chr2:233837200:C:T	233837200	NA,T	NA,C	NA,1	NA,-inf	NA,inf	NA,0.854031	0.000460762	0.00049647
2	chr2:233828629:G:C	233828629	NA,C	NA,G	NA,1	NA,inf	NA,inf	NA,0.85374	0.000459168	0.000494989
2	chr2:233041296:G:A	233041296	A,A	G,G	1,1	-inf,inf	inf,inf	1.72201,0.119571	0.000458386	0.000497857
2	chr2:232873607:T:C	232873607	C,NA	T,NA	1,NA	-inf,NA	inf,NA	1.06218,NA	0.000457742	0.000493325
2	chr2:233230517:G:A	233230517	NA,A	NA,G	NA,1	NA,inf	NA,inf	NA,0.845412	0.000453445	0.000488872
2	chr2:233188168:T:C	233188168	NA,C	NA,T	NA,1	NA,-inf	NA,inf	NA,0.84249	0.000453127	0.000488404
2	chr2:233721965:A:G	233721965	NA,G	NA,A	NA,1	NA,inf	NA,inf	NA,0.857395	0.000452777	0.000488051
2	chr2:233478061:C:T	233478061	T,NA	C,NA	1,NA	-inf,NA	inf,NA	1.05552,NA	0.000450986	0.000486505
2	chr2:233751447:G:T	233751447	NA,T	NA,G	NA,1	NA,-inf	NA,inf	NA,0.8232	0.000447997	0.000482085
2	chr2:233020952:A:G	233020952	G,G	A,A	1,1	-inf,-inf	inf,inf	1.72344,0.00925272	0.00044749	0.000484306
2	chr2:233028572:C:T	233028572	T,NA	C,NA	1,NA	inf,NA	inf,NA	1.08373,NA	0.00044638	0.000483303
2	chr2:233243011:A:G	233243011	NA,G	NA,A	NA,1	NA,-inf	NA,inf	NA,0.836093	0.000446122	0.000481417
2	chr2:233687775:A:G	233687775	NA,G	NA,A	NA,1	NA,inf	NA,inf	NA,0.849772	0.000445996	0.00048058
2	chr2:233099622:A:T	233099622	NA,T	NA,A	NA,1	NA,-inf	NA,inf	NA,0.833688	0.000445806	0.00048068
2	chr2:232976845:C:T	232976845	T,T	C,C	1,1	-inf,-inf	inf,inf	1.5438,0.356655	0.000445613	0.000480705
2	chr2:233585487:A:G	233585487	NA,G	NA,A	NA,1	NA,inf	NA,inf	NA,0.854286	0.000444082	0.000478759
2	chr2:233476630:T:C	233476630	NA,C	NA,T	NA,1	NA,-inf	NA,inf	NA,0.833983	0.000444052	0.00047891
2	chr2:232948057:C:T	232948057	T,NA	C,NA	1,NA	-inf,NA	inf,NA	1.05071,NA	0.000442334	0.000477201
2	chr2:233795430:G:A	233795430	A,NA	G,NA	1,NA	-inf,NA	inf,NA	1.20092,NA	0.000442197	0.000488351
2	chr2:233847253:T:C	233847253	NA,C	NA,T	NA,1	NA,-inf	NA,inf	NA,0.826887	0.000441948	0.000476376
2	chr2:233744461:A:T	233744461	T,T	A,A	1,1	inf,inf	inf,inf	1.30664,0.46613	0.000441253	0.000466303
2	chr2:233109181:A:G	233109181	G,G	A,A	1,1	inf,inf	inf,inf	1.30208,0.615253	0.000440957	0.000467494
2	chr2:233127255:A:C	233127255	NA,C	NA,A	NA,1	NA,-inf	NA,inf	NA,0.827371	0.000440924	0.000475719
2	chr2:233116745:T:C	233116745	C,C	T,T	1,1	inf,inf	inf,inf	1.30868,0.579195	0.00043802	0.000464295
2	chr2:233745676:C:T	233745676	T,T	C,C	1,1	inf,inf	inf,inf	1.45515,0.21623	0.000436639	0.000461503
2	chr2:233070118:T:C	233070118	NA,C	NA,T	NA,1	NA,-inf	NA,inf	NA,0.821871	0.00043631	0.000470227
2	chr2:233733915:C:T	233733915	NA,T	NA,C	NA,1	NA,-inf	NA,inf	NA,0.804943	0.000435032	0.000468158
2	chr2:233736068:T:A	233736068	NA,A	NA,T	NA,1	NA,-inf	NA,inf	NA,0.804267	0.000434572	0.000467664
2	chr2:232909717:C:T	232909717	T,NA	C,NA	1,NA	inf,NA	inf,NA	1.12506,NA	0.000433416	0.000473344
2	chr2:233734937:T:C	233734937	NA,C	NA,T	NA,1	NA,-inf	NA,inf	NA,0.80142	0.000432608	0.000465554
2	chr2:233599527:A:G	233599527	NA,G	NA,A	NA,1	NA,-inf	NA,inf	NA,0.816098	0.000431635	0.000465679
2	chr2:233410079:C:G	233410079	NA,G	NA,C	NA,1	NA,-inf	NA,inf	NA,0.815934	0.000431559	0.00046506
2	chr2:233734701:C:T	233734701	NA,T	NA,C	NA,1	NA,-inf	NA,inf	NA,0.799882	0.000431554	0.000464421
2	chr2:233734700:T:TTG	233734700	NA,TTG	NA,T	NA,1	NA,-inf	NA,inf	NA,0.799399	0.000431223	0.000464066
2	chr2:233763692:T:G	233763692	NA,G	NA,T	NA,1	NA,inf	NA,inf	NA,0.824456	0.000430049	0.000463562
2	chr2:233733103:T:G	233733103	NA,G	NA,T	NA,1	NA,-inf	NA,inf	NA,0.79702	0.000429599	0.00046232
2	chr2:233743996:C:T	233743996	T,T	C,C	1,1	inf,inf	inf,inf	1.29347,0.465847	0.000429408	0.000453855
2	chr2:233734691:CCCAGAGA:C	233734691	NA,C	NA,CCCAGAGA	NA,1	NA,-inf	NA,inf	NA,0.794555	0.000427923	0.000460519
2	chr2:233743662:G:T	233743662	T,T	G,G	1,1	inf,inf	inf,inf	1.28783,0.469502	0.000427701	0.000452021
2	chr2:232919872:T:C	232919872	NA,C	NA,T	NA,1	NA,inf	NA,inf	NA,0.809884	0.000427381	0.000460522
2	chr2:233488471:C:T	233488471	NA,T	NA,C	NA,1	NA,-inf	NA,inf	NA,0.808956	0.000426636	0.000459786
2	chr2:233094342:G:A	233094342	NA,A	NA,G	NA,1	NA,-inf	NA,inf	NA,0.804606	0.000426178	0.000458997
2	chr2:233239933:G:A	233239933	NA,A	NA,G	NA,1	NA,-inf	NA,inf	NA,0.802449	0.000425824	0.000459027
2	chr2:233611381:T:G	233611381	NA,G	NA,T	NA,1	NA,inf	NA,inf	NA,0.806374	0.000425082	0.000458158
2	chr2:233669374:G:T	233669374	NA,T	NA,G	NA,1	NA,inf	NA,inf	NA,0.818993	0.000424517	0.000457494
2	chr2:232885513:G:A	232885513	NA,A	NA,G	NA,1	NA,inf	NA,inf	NA,0.804077	0.000424336	0.000457387
2	chr2:232885781:G:A	232885781	NA,A	NA,G	NA,1	NA,inf	NA,inf	NA,0.804077	0.000424336	0.000457387
2	chr2:233850594:A:G	233850594	NA,G	NA,A	NA,1	NA,-inf	NA,inf	NA,0.800586	0.000423971	0.000457016
2	chr2:233712790:T:G	233712790	NA,G	NA,T	NA,1	NA,inf	NA,inf	NA,0.813243	0.000422495	0.000455436
2	chr2:232988043:G:C	232988043	C,NA	G,NA	1,NA	inf,NA	inf,NA	0.978038,NA	0.000421045	0.000451725
2	chr2:233141503:G:A	233141503	NA,A	NA,G	NA,1	NA,-inf	NA,inf	NA,0.794853	0.000419527	0.000451918
2	chr2:233719346:A:T	233719346	NA,T	NA,A	NA,1	NA,inf	NA,inf	NA,0.807101	0.000419021	0.000451708
2	chr2:233022568:G:A	233022568	A,A	G,G	1,1	-inf,inf	inf,inf	1.68781,0.0629989	0.000418606	0.000453518
2	chr2:233044027:G:C	233044027	NA,C	NA,G	NA,1	NA,-inf	NA,inf	NA,0.792913	0.000418164	0.000450468
2	chr2:233611811:A:C	233611811	NA,C	NA,A	NA,1	NA,-inf	NA,inf	NA,0.796295	0.000417482	0.000449712
2	chr2:233488616:C:T	233488616	NA,T	NA,C	NA,1	NA,-inf	NA,inf	NA,0.792892	0.000416555	0.000448912
2	chr2:233067057:C:T	233067057	NA,T	NA,C	NA,1	NA,-inf	NA,inf	NA,0.790106	0.000415803	0.000448161
2	chr2:233775542:T:G	233775542	NA,G	NA,T	NA,1	NA,inf	NA,inf	NA,0.797502	0.000414341	0.000446678
2	chr2:233480245:C:T	233480245	NA,T	NA,C	NA,1	NA,-inf	NA,inf	NA,0.789654	0.000414022	0.000446229
2	chr2:232861139:C:CCAA	232861139	NA,CCAA	NA,C	NA,1	NA,inf	NA,inf	NA,0.787183	0.000413696	0.000445889
2	chr2:233163019:A:C	233163019	C,C	A,A	1,1	inf,inf	inf,inf	0.295023,1.65501	0.000413357	0.000448135
2	chr2:233035222:G:A	233035222	NA,A	NA,G	NA,1	NA,inf	NA,inf	NA,0.788934	0.000413307	0.00044513
2	chr2:233756891:T:C	233756891	NA,C	NA,T	NA,1	NA,inf	NA,inf	NA,0.785588	0.000412771	0.000445012
2	chr2:232861546:T:C	232861546	NA,C	NA,T	NA,1	NA,inf	NA,inf	NA,0.784594	0.000412028	0.000444093
2	chr2:233754158:G:A	233754158	NA,A	NA,G	NA,1	NA,-inf	NA,inf	NA,0.76926	0.000411293	0.00044264
2	chr2:233737701:G:A	233737701	NA,A	NA,G	NA,1	NA,-inf	NA,inf	NA,0.76805	0.000410392	0.000441678
2	chr2:233148247:A:G	233148247	NA,G	NA,A	NA,1	NA,-inf	NA,inf	NA,0.783463	0.00040997	0.000441725
2	chr2:233341378:G:A	233341378	NA,A	NA,G	NA,1	NA,-inf	NA,inf	NA,0.781678	0.000409082	0.000441042
2	chr2:233616250:A:G	233616250	NA,G	NA,A	NA,1	NA,inf	NA,inf	NA,0.777198	0.000406157	0.000437774
2	chr2:233751768:A:C	233751768	NA,C	NA,A	NA,1	NA,-inf	NA,inf	NA,0.759058	0.000404759	0.000435618
2	chr2:232873250:C:A	232873250	NA,A	NA,C	NA,1	NA,inf	NA,inf	NA,0.773045	0.000404258	0.000435754
2	chr2:233187914:C:T	233187914	NA,T	NA,C	NA,1	NA,-inf	NA,inf	NA,0.772967	0.00040407	0.000435606
2	chr2:233787363:C:G	233787363	NA,G	NA,C	NA,1	NA,inf	NA,inf	NA,0.771255	0.000404044	0.000435494
2	chr2:233183457:G:A	233183457	NA,A	NA,G	NA,1	NA,-inf	NA,inf	NA,0.767788	0.000403591	0.000435221
2	chr2:233717337:A:G	233717337	G,G	A,A	1,1	inf,inf	inf,inf	1.13531,0.633053	0.000403308	0.00042661
2	chr2:233592951:T:A	233592951	NA,A	NA,T	NA,1	NA,-inf	NA,inf	NA,0.76365	0.000403267	0.000434172
2	chr2:233115842:C:T	233115842	T,T	C,C	1,1	inf,inf	inf,inf	1.47474,0.0607399	0.000402275	0.000423886
2	chr2:233148088:A:G	233148088	NA,G	NA,A	NA,1	NA,-inf	NA,inf	NA,0.771168	0.000402189	0.000433362
2	chr2:233669793:C:T	233669793	NA,T	NA,C	NA,1	NA,inf	NA,inf	NA,0.783635	0.000401937	0.000433178
2	chr2:233823358:A:G	233823358	NA,G	NA,A	NA,1	NA,-inf	NA,inf	NA,0.765668	0.000400426	0.000431655
2	chr2:233092412:A:G	233092412	NA,G	NA,A	NA,1	NA,-inf	NA,inf	NA,0.763933	0.000400237	0.000431462
2	chr2:232919144:A:C	232919144	NA,C	NA,A	NA,1	NA,inf	NA,inf	NA,0.766776	0.000399555	0.000430553
2	chr2:233108486:T:C	233108486	C,C	T,T	1,1	inf,inf	inf,inf	1.47023,0.266296	0.00039856	0.000422208
2	chr2:233599222:C:T	233599222	NA,T	NA,C	NA,1	NA,-inf	NA,inf	NA,0.761978	0.000396694	0.000427984
2	chr2:233223235:G:A	233223235	NA,A	NA,G	NA,1	NA,inf	NA,inf	NA,0.757067	0.000394416	0.000425326
2	chr2:233502283:T:C	233502283	NA,C	NA,T	NA,1	NA,-inf	NA,inf	NA,0.757904	0.000394111	0.000424774
2	chr2:233805374:A:G	233805374	G,NA	A,NA	1,NA	-inf,NA	inf,NA	0.669989,NA	0.000393764	0.000412173
2	chr2:233798817:A:G	233798817	NA,G	NA,A	NA,1	NA,-inf	NA,inf	NA,0.750255	0.000391219	0.000421874
2	chr2:233094819:A:G	233094819	NA,G	NA,A	NA,1	NA,inf	NA,inf	NA,0.751529	0.000391005	0.000421429
2	chr2:233798921:G:C	233798921	NA,C	NA,G	NA,1	NA,-inf	NA,inf	NA,0.749817	0.000390955	0.000421588
2	chr2:233610342:T:G	233610342	NA,G	NA,T	NA,1	NA,inf	NA,inf	NA,0.751785	0.000390494	0.000420901
2	chr2:233024966:G:A	233024966	NA,A	NA,G	NA,1	NA,inf	NA,inf	NA,0.750073	0.000389116	0.000419132
2	chr2:233065558:A:G	233065558	NA,G	NA,A	NA,1	NA,-inf	NA,inf	NA,0.745709	0.000388935	0.000419405
2	chr2:233809439:C:G	233809439	NA,G	NA,C	NA,1	NA,inf	NA,inf	NA,0.747847	0.000388921	0.000419614
2	chr2:233426589:C:A	233426589	NA,A	NA,C	NA,1	NA,-inf	NA,inf	NA,0.748913	0.000388832	0.000419122
2	chr2:233611052:G:T	233611052	NA,T	NA,G	NA,1	NA,-inf	NA,inf	NA,0.749743	0.000388429	0.000418443
2	chr2:233557225:G:T	233557225	NA,T	NA,G	NA,1	NA,-inf	NA,inf	NA,0.748019	0.000388152	0.000418357
2	chr2:233551662:A:C	233551662	NA,C	NA,A	NA,1	NA,-inf	NA,inf	NA,0.747409	0.000387898	0.000418035
2	chr2:233499334:T:G	233499334	NA,G	NA,T	NA,1	NA,-inf	NA,inf	NA,0.746701	0.000387369	0.000417511
2	chr2:233499203:C:T	233499203	NA,T	NA,C	NA,1	NA,-inf	NA,inf	NA,0.74654	0.000387268	0.000417401
2	chr2:232858173:T:C	232858173	NA,C	NA,T	NA,1	NA,inf	NA,inf	NA,0.745182	0.000387219	0.000417396
2	chr2:233784220:G:A	233784220	NA,A	NA,G	NA,1	NA,inf	NA,inf	NA,0.743092	0.000386455	0.000417109
2	chr2:233633962:C:T	233633962	NA,T	NA,C	NA,1	NA,inf	NA,inf	NA,0.741861	0.000386238	0.000416241
2	chr2:233783166:C:A	233783166	NA,A	NA,C	NA,1	NA,inf	NA,inf	NA,0.742243	0.00038595	0.000416564
2	chr2:233657822:A:T	233657822	NA,T	NA,A	NA,1	NA,-inf	NA,inf	NA,0.744433	0.000385281	0.000415053
2	chr2:233190650:G:A	233190650	NA,A	NA,G	NA,1	NA,-inf	NA,inf	NA,0.738132	0.000384446	0.000414688
2	chr2:232954065:C:T	232954065	NA,T	NA,C	NA,1	NA,-inf	NA,inf	NA,0.736407	0.000383785	0.000413887
2	chr2:233462194:G:A	233462194	NA,A	NA,G	NA,1	NA,-inf	NA,inf	NA,0.739125	0.000382918	0.000412716
2	chr2:233246290:G:C	233246290	C,C	G,G	1,1	-inf,inf	inf,inf	1.54365,0.747234	0.000382738	0.000443949
2	chr2:233531895:G:C	233531895	NA,C	NA,G	NA,1	NA,-inf	NA,inf	NA,0.738233	0.000382357	0.000412115
2	chr2:233059598:G:A	233059598	NA,A	NA,G	NA,1	NA,inf	NA,inf	NA,0.738476	0.000382287	0.00041238
2	chr2:233157814:G:A	233157814	NA,A	NA,G	NA,1	NA,-inf	NA,inf	NA,0.735061	0.000382182	0.000412324
2	chr2:233581412:T:C	233581412	C,NA	T,NA	1,NA	-inf,NA	inf,NA	1.2315,NA	0.000381339	0.000430201
2	chr2:233527243:G:T	233527243	NA,T	NA,G	NA,1	NA,-inf	NA,inf	NA,0.736334	0.000381262	0.000410938
2	chr2:233742896:A:G	233742896	NA,G	NA,A	NA,1	NA,-inf	NA,inf	NA,0.720448	0.000380805	0.000409902
2	chr2:233773473:A:G	233773473	G,G	A,A	1,1	inf,-inf	inf,inf	0.267639,1.58292	0.000379946	0.000409394
2	chr2:233500415:C:T	233500415	NA,T	NA,C	NA,1	NA,-inf	NA,inf	NA,0.732337	0.00037893	0.00040842
2	chr2:233559204:C:T	233559204	NA,T	NA,C	NA,1	NA,-inf	NA,inf	NA,0.732069	0.000378782	0.000408267
2	chr2:233545524:C:A	233545524	NA,A	NA,C	NA,1	NA,-inf	NA,inf	NA,0.731539	0.000378463	0.00040792
2	chr2:233242532:C:T	233242532	NA,T	NA,C	NA,1	NA,inf	NA,inf	NA,0.727455	0.00037779	0.000407115
2	chr2:233493650:T:C	233493650	NA,C	NA,T	NA,1	NA,-inf	NA,inf	NA,0.730351	0.000377782	0.000407183
2	chr2:233733620:A:G	233733620	NA,G	NA,A	NA,1	NA,inf	NA,inf	NA,0.727322	0.000377755	0.000406744
2	chr2:233732886:T:C	233732886	NA,C	NA,T	NA,1	NA,-inf	NA,inf	NA,0.728822	0.000377591	0.000407024
2	chr2:233173124:G:A	233173124	NA,A	NA,G	NA,1	NA,-inf	NA,inf	NA,0.726201	0.000376453	0.000405795
2	chr2:233008352:G:A	233008352	NA,A	NA,G	NA,1	NA,inf	NA,inf	NA,0.726961	0.000376103	0.00040539
2	chr2:233789702:A:G	233789702	NA,G	NA,A	NA,1	NA,-inf	NA,inf	NA,0.724728	0.000376028	0.000405515
2	chr2:233098297:G:A	233098297	NA,A	NA,G	NA,1	NA,-inf	NA,inf	NA,0.724081	0.000375987	0.000405011
2	chr2:233282094:T:C	233282094	C,C	T,T	1,1	inf,-inf	inf,inf	1.95256,1.14033	0.000375018	0.000617388
2	chr2:233227265:A:G	233227265	G,G	A,A	1,1	inf,-inf	inf,inf	0.98768,0.778315	0.000374241	0.000397419
2	chr2:233098476:C:T	233098476	NA,T	NA,C	NA,1	NA,-inf	NA,inf	NA,0.720076	0.000373833	0.000402662
2	chr2:232965173:T:C	232965173	C,NA	T,NA	1,NA	inf,NA	inf,NA	1.0161,NA	0.000373261	0.000406293
2	chr2:233016015:G:T	233016015	T,NA	G,NA	1,NA	inf,NA	inf,NA	0.979862,NA	0.000372277	0.000402844
2	chr2:233535443:C:T	233535443	NA,T	NA,C	NA,1	NA,-inf	NA,inf	NA,0.720326	0.000372048	0.000401014
2	chr2:233483426:G:A	233483426	NA,A	NA,G	NA,1	NA,-inf	NA,inf	NA,0.720253	0.000372019	0.00040098
2	chr2:233142302:A:G	233142302	NA,G	NA,A	NA,1	NA,-inf	NA,inf	NA,0.718942	0.000371919	0.000400586
2	chr2:233501846:G:A	233501846	NA,A	NA,G	NA,1	NA,-inf	NA,inf	NA,0.719621	0.000371651	0.000400579
2	chr2:233486896:G:A	233486896	NA,A	NA,G	NA,1	NA,inf	NA,inf	NA,0.715892	0.0003713	0.000400536
2	chr2:233337724:T:C	233337724	C,C	T,T	1,1	inf,-inf	inf,inf	3.35308,0.837297	0.000370914	0.00279067
2	chr2:233823338:G:A	233823338	NA,A	NA,G	NA,1	NA,-inf	NA,inf	NA,0.714326	0.000370778	0.000399916
2	chr2:233063384:C:T	233063384	NA,T	NA,C	NA,1	NA,inf	NA,inf	NA,0.715793	0.00036985	0.000398868
2	chr2:232856974:A:C	232856974	NA,C	NA,A	NA,1	NA,inf	NA,inf	NA,0.715151	0.000369449	0.00039816
2	chr2:233182601:T:C	233182601	NA,C	NA,T	NA,1	NA,-inf	NA,inf	NA,0.712197	0.00036913	0.000397877
2	chr2:233167367:A:T	233167367	T,T	A,A	1,1	inf,-inf	inf,inf	1.43255,0.212278	0.000368572	0.000391323
2	chr2:233513130:T:C	233513130	NA,C	NA,T	NA,1	NA,-inf	NA,inf	NA,0.714075	0.000368525	0.000397212
2	chr2:233743176:T:C	233743176	NA,C	NA,T	NA,1	NA,-inf	NA,inf	NA,0.696284	0.000366913	0.00039497
2	chr2:233567278:TAA:T	233567278	NA,T	NA,TAA	NA,1	NA,-inf	NA,inf	NA,0.710536	0.000366888	0.00039561
2	chr2:233756210:C:G	233756210	NA,G	NA,C	NA,1	NA,-inf	NA,inf	NA,0.711236	0.000366632	0.000395429
2	chr2:233186596:G:T	233186596	NA,T	NA,G	NA,1	NA,inf	NA,inf	NA,0.709014	0.000366299	0.000395185
2	chr2:233528103:T:C	233528103	NA,C	NA,T	NA,1	NA,-inf	NA,inf	NA,0.709342	0.000365891	0.000394378
2	chr2:233487071:C:T	233487071	NA,T	NA,C	NA,1	NA,-inf	NA,inf	NA,0.706315	0.000365235	0.00039368
2	chr2:233775387:T:C	233775387	NA,C	NA,T	NA,1	NA,inf	NA,inf	NA,0.713893	0.000364538	0.000393011
2	chr2:233465895:T:C	233465895	C,NA	T,NA	1,NA	inf,NA	inf,NA	0.714205,NA	0.000364109	0.000383845
2	chr2:233785363:C:T	233785363	T,T	C,C	1,1	inf,inf	inf,inf	0.996085,0.849455	0.000363158	0.000389381
2	chr2:233729157:T:C	233729157	C,C	T,T	1,1	inf,inf	inf,inf	0.54008,1.2661	0.000362319	0.000386058
2	chr2:233847349:GC:G	233847349	NA,G	NA,GC	NA,1	NA,-inf	NA,inf	NA,0.697424	0.000360376	0.000388769
2	chr2:233083424:T:C	233083424	NA,C	NA,T	NA,1	NA,inf	NA,inf	NA,0.700058	0.000360316	0.000388258
2	chr2:233710708:G:A	233710708	NA,A	NA,G	NA,1	NA,-inf	NA,inf	NA,0.683837	0.000360234	0.000387764
2	chr2:233498663:G:A	233498663	NA,A	NA,G	NA,1	NA,-inf	NA,inf	NA,0.697973	0.000359653	0.000387655
2	chr2:233094200:T:C	233094200	NA,C	NA,T	NA,1	NA,-inf	NA,inf	NA,0.694458	0.000359596	0.000387361
2	chr2:233699217:A:G	233699217	G,G	A,A	1,1	inf,inf	inf,inf	0.624962,1.40697	0.000359474	0.00039445
2	chr2:233136656:T:C	233136656	C,C	T,T	1,1	-inf,inf	inf,inf	0.305718,1.43659	0.000358519	0.000381531
2	chr2:233665491:G:T	233665491	NA,T	NA,G	NA,1	NA,-inf	NA,inf	NA,0.696308	0.000358133	0.000385831
2	chr2:233009159:C:T	233009159	T,T	C,C	1,1	-inf,inf	inf,inf	1.51918,0.2998	0.000358078	0.000388649
2	chr2:232876628:C:G	232876628	NA,G	NA,C	NA,1	NA,-inf	NA,inf	NA,0.691937	0.000358066	0.000386276
2	chr2:233127247:C:T	233127247	NA,T	NA,C	NA,1	NA,-inf	NA,inf	NA,0.689775	0.000356968	0.000384881
2	chr2:233642280:T:C	233642280	NA,C	NA,T	NA,1	NA,-inf	NA,inf	NA,0.670574	0.000355471	0.00038253
2	chr2:232998839:C:T	232998839	T,T	C,C	1,1	inf,inf	inf,inf	0.0911505,1.61139	0.00035491	0.000382071
2	chr2:233341089:T:C	233341089	C,C	T,T	1,1	inf,-inf	inf,inf	3.21548,0.89698	0.000354139	0.0023498
2	chr2:233356914:C:CT	233356914	CT,NA	C,NA	1,NA	-inf,NA	inf,NA	0.566909,NA	0.000353489	0.000369087
2	chr2:233099463:C:T	233099463	NA,T	NA,C	NA,1	NA,-inf	NA,inf	NA,0.683249	0.000353097	0.000380401
2	chr2:233667038:C:G	233667038	NA,G	NA,C	NA,1	NA,-inf	NA,inf	NA,0.686519	0.000352906	0.000380205
2	chr2:233047024:T:C	233047024	NA,C	NA,T	NA,1	NA,-inf	NA,inf	NA,0.681346	0.000352346	0.000379637
2	chr2:233131351:A:AC	233131351	AC,AC	A,A	1,1	inf,inf	inf,inf	1.36153,0.347578	0.000352124	0.000375943
2	chr2:233582677:G:A	233582677	NA,A	NA,G	NA,1	NA,inf	NA,inf	NA,0.701645	0.000351772	0.000379278
2	chr2:233808585:C:T	233808585	NA,T	NA,C	NA,1	NA,-inf	NA,inf	NA,0.671453	0.000351694	0.000378908
2	chr2:233225062:T:C	233225062	NA,C	NA,T	NA,1	NA,inf	NA,inf	NA,0.679101	0.000351224	0.000378955
2	chr2:233747569:T:A	233747569	NA,A	NA,T	NA,1	NA,-inf	NA,inf	NA,0.667078	0.000351034	0.000377897
2	chr2:233168164:T:A	233168164	NA,A	NA,T	NA,1	NA,-inf	NA,inf	NA,0.679858	0.000350937	0.000378302
2	chr2:232872258:A:C	232872258	NA,C	NA,A	NA,1	NA,inf	NA,inf	NA,0.67912	0.000350266	0.000377781
2	chr2:233373632:C:T	233373632	T,NA	C,NA	1,NA	-inf,NA	inf,NA	0.56555,NA	0.000349918	0.000365485
2	chr2:232868434:G:A	232868434	A,A	G,G	1,1	inf,-inf	inf,inf	1.35783,0.306741	0.000349311	0.000372331
2	chr2:233128944:C:G	233128944	NA,G	NA,C	NA,1	NA,-inf	NA,inf	NA,0.675105	0.000348691	0.000376197
2	chr2:233129768:A:C	233129768	NA,C	NA,A	NA,1	NA,-inf	NA,inf	NA,0.674805	0.000348535	0.000376029
2	chr2:233476317:G:A	233476317	NA,A	NA,G	NA,1	NA,-inf	NA,inf	NA,0.67668	0.00034835	0.000375483
2	chr2:233730797:T:G	233730797	G,G	T,T	1,1	inf,inf	inf,inf	1.19069,0.459076	0.000348286	0.000368403
2	chr2:233128158:T:C	233128158	NA,C	NA,T	NA,1	NA,-inf	NA,inf	NA,0.674183	0.00034821	0.000375678
2	chr2:233127638:T:C	233127638	NA,C	NA,T	NA,1	NA,-inf	NA,inf	NA,0.673239	0.000347719	0.000375148
2	chr2:233127523:C:CTTAG	233127523	NA,CTTAG	NA,C	NA,1	NA,-inf	NA,inf	NA,0.673239	0.000347719	0.000375148
2	chr2:233128131:C:CAT	233128131	NA,CAT	NA,C	NA,1	NA,-inf	NA,inf	NA,0.673239	0.000347719	0.000375148
2	chr2:233129504:G:C	233129504	NA,C	NA,G	NA,1	NA,-inf	NA,inf	NA,0.673239	0.000347719	0.000375148
2	chr2:233128163:T:G	233128163	NA,G	NA,T	NA,1	NA,-inf	NA,inf	NA,0.672614	0.000347394	0.000374797
2	chr2:233128881:A:G	233128881	NA,G	NA,A	NA,1	NA,-inf	NA,inf	NA,0.672473	0.00034732	0.000374718
2	chr2:233720431:G:A	233720431	NA,A	NA,G	NA,1	NA,-inf	NA,inf	NA,0.660029	0.000347149	0.000373743
2	chr2:233642867:A:G	233642867	G,NA	A,NA	1,NA	inf,NA	inf,NA	0.763214,NA	0.000347073	0.000368424
2	chr2:233146324:C:T	233146324	NA,T	NA,C	NA,1	NA,inf	NA,inf	NA,0.673205	0.000346892	0.00037425
2	chr2:233833567:T:C	233833567	C,NA	T,NA	1,NA	-inf,NA	inf,NA	0.901764,NA	0.0003464	0.000373294
2	chr2:233334936:A:G	233334936	NA,G	NA,A	NA,1	NA,-inf	NA,inf	NA,0.67029	0.000345535	0.000372793
2	chr2:233131927:G:A	233131927	A,A	G,G	1,1	inf,inf	inf,inf	1.33383,0.375177	0.000345161	0.000368566
2	chr2:233133698:C:T	233133698	NA,T	NA,C	NA,1	NA,inf	NA,inf	NA,0.67059	0.000344814	0.000371559
2	chr2:233476332:G:A	233476332	NA,A	NA,G	NA,1	NA,inf	NA,inf	NA,0.688236	0.000344576	0.000371526
2	chr2:233117534:C:A	233117534	NA,A	NA,C	NA,1	NA,-inf	NA,inf	NA,0.666221	0.000344319	0.000371351
2	chr2:232991639:A:G	232991639	G,G	A,A	1,1	-inf,inf	inf,inf	0.487248,1.39224	0.000344202	0.00037193
2	chr2:232970026:A:G	232970026	NA,G	NA,A	NA,1	NA,-inf	NA,inf	NA,0.665318	0.000344163	0.000371281
2	chr2:233298716:C:T	233298716	NA,T	NA,C	NA,1	NA,-inf	NA,inf	NA,0.671348	0.000343907	0.000370929
2	chr2:233476205:C:T	233476205	NA,T	NA,C	NA,1	NA,-inf	NA,inf	NA,0.667572	0.000343648	0.000370419
2	chr2:233312285:A:T	233312285	NA,T	NA,A	NA,1	NA,inf	NA,inf	NA,0.68584	0.00034241	0.000369427
2	chr2:233748795:A:T	233748795	NA,T	NA,A	NA,1	NA,-inf	NA,inf	NA,0.648022	0.000341107	0.000367227
2	chr2:233190201:A:G	233190201	NA,G	NA,A	NA,1	NA,-inf	NA,inf	NA,0.656241	0.000341006	0.00036776
2	chr2:233545578:T:C	233545578	NA,C	NA,T	NA,1	NA,inf	NA,inf	NA,0.681144	0.000340973	0.000367657
2	chr2:232882710:G:A	232882710	NA,A	NA,G	NA,1	NA,-inf	NA,inf	NA,0.656203	0.000339393	0.000366134
2	chr2:233132429:T:C	233132429	C,C	T,T	1,1	inf,inf	inf,inf	1.31445,0.390399	0.000339041	0.000362059
2	chr2:233826426:C:T	233826426	NA,T	NA,C	NA,1	NA,-inf	NA,inf	NA,0.654019	0.00033877	0.000365477
2	chr2:233585017:G:GTGTCTGTGCA	233585017	NA,GTGTCTGTGCA	NA,G	NA,1	NA,-inf	NA,inf	NA,0.658482	0.000337619	0.000364081
2	chr2:233716731:A:G	233716731	NA,G	NA,A	NA,1	NA,-inf	NA,inf	NA,0.640004	0.000336886	0.000362702
2	chr2:233011265:G:A	233011265	A,A	G,G	1,1	-inf,inf	inf,inf	1.56599,0.101788	0.000336758	0.000365055
2	chr2:233011134:G:A	233011134	A,A	G,G	1,1	-inf,inf	inf,inf	1.45744,0.321948	0.000336739	0.000364828
2	chr2:233132267:G:A	233132267	A,A	G,G	1,1	inf,inf	inf,inf	1.31162,0.389303	0.000336641	0.000359511
2	chr2:233769600:G:A	233769600	NA,A	NA,G	NA,1	NA,inf	NA,inf	NA,0.651613	0.000335677	0.0003618
2	chr2:233499747:A:G	233499747	NA,G	NA,A	NA,1	NA,inf	NA,inf	NA,0.669853	0.000335366	0.000361625
2	chr2:233025159:G:C	233025159	NA,C	NA,G	NA,1	NA,inf	NA,inf	NA,0.651056	0.000335362	0.000360967
2	chr2:233141293:G:A	233141293	NA,A	NA,G	NA,1	NA,-inf	NA,inf	NA,0.647504	0.000335086	0.000361089
2	chr2:233002967:C:T	233002967	NA,T	NA,C	NA,1	NA,inf	NA,inf	NA,0.648512	0.000334731	0.000361016
2	chr2:233602936:C:G	233602936	NA,G	NA,C	NA,1	NA,inf	NA,inf	NA,0.644492	0.000333787	0.000359828
2	chr2:233242236:A:C	233242236	NA,C	NA,A	NA,1	NA,-inf	NA,inf	NA,0.647908	0.000333781	0.000360155
2	chr2:233390185:A:T	233390185	NA,T	NA,A	NA,1	NA,-inf	NA,inf	NA,0.646987	0.000333654	0.000359699
2	chr2:233226750:T:C	233226750	NA,C	NA,T	NA,1	NA,-inf	NA,inf	NA,0.643291	0.000333316	0.000359319
2	chr2:233809929:G:A	233809929	NA,A	NA,G	NA,1	NA,-inf	NA,inf	NA,0.641379	0.00033249	0.000358664
2	chr2:232954957:C:T	232954957	NA,T	NA,C	NA,1	NA,-inf	NA,inf	NA,0.642541	0.000332306	0.000358308
2	chr2:233096880:T:C	233096880	C,NA	T,NA	1,NA	inf,NA	inf,NA	1.05212,NA	0.000332013	0.000367103
2	chr2:233240299:A:C	233240299	C,C	A,A	1,1	-inf,inf	inf,inf	1.63687,0.265552	0.000331587	0.000369802
2	chr2:233025424:C:T	233025424	NA,T	NA,C	NA,1	NA,inf	NA,inf	NA,0.643268	0.000331525	0.000356843
2	chr2:233696840:G:A	233696840	A,A	G,G	1,1	-inf,inf	inf,inf	0.444696,1.4762	0.000331249	0.000361681
2	chr2:233477865:G:A	233477865	NA,A	NA,G	NA,1	NA,inf	NA,inf	NA,0.660945	0.000331077	0.000356978
2	chr2:233131691:C:T	233131691	T,T	C,C	1,1	inf,inf	inf,inf	1.33145,0.343811	0.000330973	0.000353417
2	chr2:233475136:A:G	233475136	NA,G	NA,A	NA,1	NA,inf	NA,inf	NA,0.660456	0.000330841	0.000356724
2	chr2:233785039:G:A	233785039	NA,A	NA,G	NA,1	NA,inf	NA,inf	NA,0.63996	0.00033074	0.000356953
2	chr2:233735799:G:A	233735799	A,A	G,G	1,1	inf,inf	inf,inf	1.17954,0.436242	0.00033071	0.000349855
2	chr2:233094318:G:A	233094318	NA,A	NA,G	NA,1	NA,inf	NA,inf	NA,0.640458	0.000330696	0.000356464
2	chr2:232977606:A:G	232977606	G,G	A,A	1,1	-inf,-inf	inf,inf	1.2543,0.5655	0.000330564	0.00035679
2	chr2:233545712:C:T	233545712	NA,T	NA,C	NA,1	NA,inf	NA,inf	NA,0.637707	0.00033048	0.000356461
2	chr2:233823760:C:T	233823760	NA,T	NA,C	NA,1	NA,inf	NA,inf	NA,0.637474	0.000330131	0.000356124
2	chr2:233146261:C:T	233146261	NA,T	NA,C	NA,1	NA,inf	NA,inf	NA,0.639679	0.000330059	0.000356088
2	chr2:233076310:G:A	233076310	A,NA	G,NA	1,NA	-inf,NA	inf,NA	0.834204,NA	0.000329958	0.000354046
2	chr2:233132273:T:A	233132273	A,A	T,T	1,1	inf,inf	inf,inf	1.30995,0.375177	0.000329813	0.000352221
2	chr2:233334630:C:T	233334630	NA,T	NA,C	NA,1	NA,inf	NA,inf	NA,0.6516	0.000329775	0.00035621
2	chr2:233657265:G:A	233657265	NA,A	NA,G	NA,1	NA,-inf	NA,inf	NA,0.63745	0.000329158	0.000354798
2	chr2:233477797:C:T	233477797	NA,T	NA,C	NA,1	NA,inf	NA,inf	NA,0.656849	0.000329117	0.000354864
2	chr2:233299674:G:A	233299674	NA,A	NA,G	NA,1	NA,-inf	NA,inf	NA,0.641108	0.000328888	0.000354732
2	chr2:233132224:G:A	233132224	A,A	G,G	1,1	inf,inf	inf,inf	1.32263,0.351955	0.000328569	0.000350868
2	chr2:233713204:A:G	233713204	NA,G	NA,A	NA,1	NA,-inf	NA,inf	NA,0.623025	0.000328477	0.000353663
2	chr2:233435658:C:T	233435658	NA,T	NA,C	NA,1	NA,-inf	NA,inf	NA,0.634336	0.000327595	0.000353161
2	chr2:233318820:G:A	233318820	NA,A	NA,G	NA,1	NA,inf	NA,inf	NA,0.654186	0.000327052	0.000352827
2	chr2:233698359:G:A	233698359	A,A	G,G	1,1	-inf,inf	inf,inf	0.426332,1.47833	0.000326738	0.000356525
2	chr2:233523919:G:A	233523919	NA,A	NA,G	NA,1	NA,-inf	NA,inf	NA,0.635137	0.000326676	0.000351995
2	chr2:233736722:G:A	233736722	A,A	G,G	1,1	inf,inf	inf,inf	1.16859,0.442257	0.00032624	0.000345159
2	chr2:232948879:G:A	232948879	A,A	G,G	1,1	inf,inf	inf,inf	1.44073,0.156942	0.00032542	0.000349283
2	chr2:233242283:C:G	233242283	NA,G	NA,C	NA,1	NA,-inf	NA,inf	NA,0.630432	0.000325315	0.00035102
2	chr2:233650838:A:G	233650838	NA,G	NA,A	NA,1	NA,-inf	NA,inf	NA,0.629466	0.000325266	0.000350778
2	chr2:233131999:A:G	233131999	G,G	A,A	1,1	inf,inf	inf,inf	1.30105,0.377384	0.000325015	0.000347122
2	chr2:233792223:C:T	233792223	T,NA	C,NA	1,NA	-inf,NA	inf,NA	0.540701,NA	0.00032464	0.000339681
2	chr2:233516544:C:T	233516544	NA,T	NA,C	NA,1	NA,-inf	NA,inf	NA,0.629262	0.000323859	0.000348959
2	chr2:233069888:G:A	233069888	A,A	G,G	1,1	inf,-inf	inf,inf	0.708159,1.10692	0.000323574	0.000347769
2	chr2:233542180:A:G	233542180	NA,G	NA,A	NA,1	NA,inf	NA,inf	NA,0.6234	0.000323081	0.000348331
2	chr2:233111513:A:G	233111513	NA,G	NA,A	NA,1	NA,-inf	NA,inf	NA,0.622075	0.000322666	0.00034819
2	chr2:233138127:G:A	233138127	NA,A	NA,G	NA,1	NA,inf	NA,inf	NA,0.620665	0.00032191	0.00034734
2	chr2:233711587:T:C	233711587	NA,C	NA,T	NA,1	NA,-inf	NA,inf	NA,0.608717	0.000321602	0.000346272
2	chr2:233110938:AAC:A	233110938	A,NA	AAC,NA	1,NA	inf,NA	inf,NA	0.843934,NA	0.000321523	0.000343758
2	chr2:232967557:A:C	232967557	NA,C	NA,A	NA,1	NA,-inf	NA,inf	NA,0.619325	0.000321153	0.000346288
2	chr2:233183984:G:A	233183984	NA,A	NA,G	NA,1	NA,-inf	NA,inf	NA,0.61581	0.000320944	0.00034612
2	chr2:233729934:A:G	233729934	G,G	A,A	1,1	inf,inf	inf,inf	1.14904,0.457685	0.000320556	0.000339195
2	chr2:233557942:C:A	233557942	A,A	C,C	1,1	-inf,inf	inf,inf	2.56987,0.152691	0.000320533	0.00053298
2	chr2:233160891:T:C	233160891	C,C	T,T	1,1	inf,inf	inf,inf	0.332939,1.47333	0.000320533	0.000347013
2	chr2:233162887:C:T	233162887	NA,T	NA,C	NA,1	NA,-inf	NA,inf	NA,0.6176	0.000320307	0.000345227
2	chr2:233668685:G:A	233668685	NA,A	NA,G	NA,1	NA,-inf	NA,inf	NA,0.620163	0.000319944	0.000344727
2	chr2:233135389:T:C	233135389	NA,C	NA,T	NA,1	NA,inf	NA,inf	NA,0.617981	0.000319612	0.000344223
2	chr2:233795630:C:T	233795630	NA,T	NA,C	NA,1	NA,inf	NA,inf	NA,0.620738	0.000319323	0.000344361
2	chr2:233790340:C:G	233790340	NA,G	NA,C	NA,1	NA,inf	NA,inf	NA,0.613768	0.000318557	0.000343413
2	chr2:232989217:G:A	232989217	NA,A	NA,G	NA,1	NA,inf	NA,inf	NA,0.614434	0.000318548	0.000343384
2	chr2:233825715:T:A	233825715	NA,A	NA,T	NA,1	NA,-inf	NA,inf	NA,0.612234	0.000318536	0.000343647
2	chr2:233846031:A:AC	233846031	NA,AC	NA,A	NA,1	NA,-inf	NA,inf	NA,0.61223	0.000318511	0.000343412
2	chr2:233131689:G:A	233131689	A,A	G,G	1,1	inf,inf	inf,inf	1.31142,0.343018	0.000318319	0.000339938
2	chr2:233112813:A:G	233112813	NA,G	NA,A	NA,1	NA,-inf	NA,inf	NA,0.61127	0.000317405	0.000342191
2	chr2:233074543:C:T	233074543	NA,T	NA,C	NA,1	NA,-inf	NA,inf	NA,0.610335	0.000317051	0.000341794
2	chr2:233306358:G:A	233306358	NA,A	NA,G	NA,1	NA,inf	NA,inf	NA,0.632979	0.000316773	0.000341786
2	chr2:233030634:G:A	233030634	NA,A	NA,G	NA,1	NA,inf	NA,inf	NA,0.611854	0.000316642	0.00034085
2	chr2:233727196:C:T	233727196	T,T	C,C	1,1	inf,inf	inf,inf	1.14516,0.449117	0.000315541	0.000333847
2	chr2:233738036:C:T	233738036	T,T	C,C	1,1	inf,inf	inf,inf	1.15851,0.433388	0.000315314	0.000333692
2	chr2:233687983:A:G	233687983	NA,G	NA,A	NA,1	NA,-inf	NA,inf	NA,0.60911	0.000314781	0.000339173
2	chr2:232866376:G:A	232866376	NA,A	NA,G	NA,1	NA,inf	NA,inf	NA,0.606616	0.000314495	0.000339002
2	chr2:233226486:A:T	233226486	NA,T	NA,A	NA,1	NA,-inf	NA,inf	NA,0.602746	0.00031444	0.000339118
2	chr2:233131719:G:A	233131719	A,A	G,G	1,1	inf,inf	inf,inf	1.30678,0.339984	0.000314439	0.0003358
2	chr2:233737121:G:T	233737121	T,T	G,G	1,1	inf,inf	inf,inf	1.15579,0.432101	0.000314082	0.000332334
2	chr2:233319065:C:G	233319065	NA,G	NA,C	NA,1	NA,inf	NA,inf	NA,0.613579	0.000313684	0.00033861
2	chr2:232903861:A:T	232903861	NA,T	NA,A	NA,1	NA,-inf	NA,inf	NA,0.600808	0.00031331	0.000338032
2	chr2:233092575:A:G	233092575	NA,G	NA,A	NA,1	NA,inf	NA,inf	NA,0.602312	0.000312795	0.000337183
2	chr2:233598275:A:T	233598275	T,T	A,A	1,1	-inf,-inf	inf,inf	0.827772,1.12732	0.000312778	0.000342276
2	chr2:233403371:C:A	233403371	A,NA	C,NA	1,NA	-inf,NA	inf,NA	0.517755,NA	0.000312558	0.000327061
2	chr2:232991867:G:A	232991867	NA,A	NA,G	NA,1	NA,-inf	NA,inf	NA,0.598834	0.000312392	0.000336918
2	chr2:233053107:AAACCCTT:A	233053107	NA,A	NA,AAACCCTT	NA,1	NA,inf	NA,inf	NA,0.601044	0.00031198	0.000336461
2	chr2:233423103:TTATTACTGAGTAG:T	233423103	T,NA	TTATTACTGAGTAG,NA	1,NA	-inf,NA	inf,NA	0.516915,NA	0.000311908	0.000326393
2	chr2:233319067:C:T	233319067	NA,T	NA,C	NA,1	NA,inf	NA,inf	NA,0.609298	0.000311761	0.000336534
2	chr2:232989668:G:C	232989668	NA,C	NA,G	NA,1	NA,-inf	NA,inf	NA,0.596922	0.000311525	0.000335983
2	chr2:233045407:C:T	233045407	NA,T	NA,C	NA,1	NA,inf	NA,inf	NA,0.599866	0.000311433	0.000335849
2	chr2:233740134:T:C	233740134	NA,C	NA,T	NA,1	NA,-inf	NA,inf	NA,0.599606	0.000311072	0.000335584
2	chr2:233194724:C:T	233194724	T,T	C,C	1,1	inf,-inf	inf,inf	1.4407,0.275499	0.000310703	0.00033763
2	chr2:233694550:A:C	233694550	C,NA	A,NA	1,NA	-inf,NA	inf,NA	0.955752,NA	0.000310343	0.0003401
2	chr2:233206713:C:T	233206713	NA,T	NA,C	NA,1	NA,-inf	NA,inf	NA,0.591607	0.00031034	0.000334762
2	chr2:232904075:G:A	232904075	NA,A	NA,G	NA,1	NA,-inf	NA,inf	NA,0.591997	0.000309343	0.00033375
2	chr2:233453346:T:C	233453346	NA,C	NA,T	NA,1	NA,inf	NA,inf	NA,0.597069	0.000308162	0.000332563
2	chr2:233736510:T:C	233736510	NA,C	NA,T	NA,1	NA,-inf	NA,inf	NA,0.578674	0.000307886	0.000331563
2	chr2:232905706:C:T	232905706	NA,T	NA,C	NA,1	NA,inf	NA,inf	NA,0.590163	0.000307519	0.000331704
2	chr2:232888524:C:T	232888524	NA,T	NA,C	NA,1	NA,-inf	NA,inf	NA,0.588196	0.000307414	0.000331683
2	chr2:233736902:T:G	233736902	NA,G	NA,T	NA,1	NA,-inf	NA,inf	NA,0.573852	0.000307064	0.000330568
2	chr2:233127855:G:A	233127855	NA,A	NA,G	NA,1	NA,inf	NA,inf	NA,0.588363	0.000306221	0.000329829
2	chr2:233047400:G:A	233047400	A,NA	G,NA	1,NA	inf,NA	inf,NA	0.80888,NA	0.000306187	0.000329263
2	chr2:233335759:C:T	233335759	NA,T	NA,C	NA,1	NA,inf	NA,inf	NA,0.601947	0.000305755	0.000329798
2	chr2:233089200:G:A	233089200	NA,A	NA,G	NA,1	NA,inf	NA,inf	NA,0.584999	0.000305082	0.000328876
2	chr2:232936876:AC:A	232936876	NA,A	NA,AC	NA,1	NA,inf	NA,inf	NA,0.582425	0.000304235	0.000328113
2	chr2:233568817:C:T	233568817	NA,T	NA,C	NA,1	NA,inf	NA,inf	NA,0.580123	0.00030347	0.000327199
2	chr2:233474238:A:G	233474238	NA,G	NA,A	NA,1	NA,inf	NA,inf	NA,0.599557	0.000303188	0.000326923
2	chr2:232868642:A:G	232868642	G,G	A,A	1,1	inf,-inf	inf,inf	1.31929,0.240816	0.000302646	0.000322668
2	chr2:233784911:G:A	233784911	NA,A	NA,G	NA,1	NA,inf	NA,inf	NA,0.577277	0.000302616	0.000326384
2	chr2:233341265:T:A	233341265	NA,A	NA,T	NA,1	NA,inf	NA,inf	NA,0.600457	0.000302598	0.000326467
2	chr2:233731806:G:A	233731806	A,A	G,G	1,1	inf,inf	inf,inf	1.13316,0.436554	0.000302218	0.000319849
2	chr2:232991669:C:G	232991669	NA,G	NA,C	NA,1	NA,-inf	NA,inf	NA,0.575208	0.000301953	0.000325663
2	chr2:232980560:G:A	232980560	A,A	G,G	1,1	-inf,-inf	inf,inf	1.19471,0.587546	0.000301729	0.000326163
2	chr2:233583431:C:G	233583431	NA,G	NA,C	NA,1	NA,-inf	NA,inf	NA,0.579727	0.000301728	0.000325348
2	chr2:233118926:G:C	233118926	NA,C	NA,G	NA,1	NA,inf	NA,inf	NA,0.576658	0.000301623	0.000325376
2	chr2:233323380:T:C	233323380	NA,C	NA,T	NA,1	NA,inf	NA,inf	NA,0.597186	0.000301396	0.000325149
2	chr2:232962855:T:C	232962855	C,C	T,T	1,1	inf,inf	inf,inf	0.151826,1.50508	0.000300998	0.000323892
2	chr2:233708800:G:A	233708800	NA,A	NA,G	NA,1	NA,-inf	NA,inf	NA,0.562466	0.000300662	0.00032376
2	chr2:233732478:A:G	233732478	G,G	A,A	1,1	inf,inf	inf,inf	1.13865,0.424167	0.000300587	0.000318113
2	chr2:232869373:G:A	232869373	A,A	G,G	1,1	inf,inf	inf,inf	1.36315,0.151692	0.000300428	0.000320456
2	chr2:233022951:C:T	233022951	NA,T	NA,C	NA,1	NA,inf	NA,inf	NA,0.575209	0.000300412	0.000323412
2	chr2:232993643:T:C	232993643	NA,C	NA,T	NA,1	NA,-inf	NA,inf	NA,0.571518	0.000300364	0.00032395
2	chr2:233808792:G:A	233808792	NA,A	NA,G	NA,1	NA,-inf	NA,inf	NA,0.56358	0.000300108	0.000323366
2	chr2:233677470:T:C	233677470	NA,C	NA,T	NA,1	NA,-inf	NA,inf	NA,0.573592	0.000300044	0.000323462
2	chr2:233785134:A:G	233785134	NA,G	NA,A	NA,1	NA,inf	NA,inf	NA,0.572009	0.000299928	0.000323311
2	chr2:233222562:C:T	233222562	NA,T	NA,C	NA,1	NA,inf	NA,inf	NA,0.574119	0.000299259	0.00032275
2	chr2:232971355:G:A	232971355	A,A	G,G	1,1	inf,-inf	inf,inf	0.974275,0.78966	0.000299127	0.000322225
2	chr2:233319359:G:A	233319359	NA,A	NA,G	NA,1	NA,inf	NA,inf	NA,0.591715	0.000299116	0.00032269
2	chr2:233222072:A:G	233222072	NA,G	NA,A	NA,1	NA,inf	NA,inf	NA,0.569373	0.000298611	0.000322091
2	chr2:233718851:C:T	233718851	NA,T	NA,C	NA,1	NA,-inf	NA,inf	NA,0.569953	0.000298294	0.00032172
2	chr2:233673570:CT:C	233673570	NA,C	NA,CT	NA,1	NA,-inf	NA,inf	NA,0.568367	0.000298254	0.000321522
2	chr2:232983481:A:T	232983481	NA,T	NA,A	NA,1	NA,-inf	NA,inf	NA,0.564705	0.000298101	0.000321508
2	chr2:233342258:T:C	233342258	NA,C	NA,T	NA,1	NA,inf	NA,inf	NA,0.58581	0.00029659	0.000319984
2	chr2:233775220:C:T	233775220	NA,T	NA,C	NA,1	NA,-inf	NA,inf	NA,0.56382	0.000296053	0.000319183
2	chr2:232865051:G:A	232865051	NA,A	NA,G	NA,1	NA,-inf	NA,inf	NA,0.562344	0.000295748	0.000318499
2	chr2:233571386:A:G	233571386	G,G	A,A	1,1	-inf,-inf	inf,inf	2.59615,0.0510622	0.000295492	0.000505885
2	chr2:233411049:A:G	233411049	NA,G	NA,A	NA,1	NA,inf	NA,inf	NA,0.56051	0.000295331	0.000318446
2	chr2:233198048:G:A	233198048	NA,A	NA,G	NA,1	NA,-inf	NA,inf	NA,0.560347	0.000295129	0.000318234
2	chr2:233406748:A:C	233406748	C,NA	A,NA	1,NA	-inf,NA	inf,NA	1.14088,NA	0.000294136	0.00033486
2	chr2:233668247:G:A	233668247	NA,A	NA,G	NA,1	NA,-inf	NA,inf	NA,0.557948	0.000294113	0.000317014
2	chr2:232921778:C:T	232921778	NA,T	NA,C	NA,1	NA,inf	NA,inf	NA,0.559651	0.000294066	0.000317202
2	chr2:233343971:A:G	233343971	G,NA	A,NA	1,NA	-inf,NA	inf,NA	0.482236,NA	0.000293926	0.000307706
2	chr2:233092333:G:A	233092333	A,NA	G,NA	1,NA	-inf,NA	inf,NA	0.82626,NA	0.000293824	0.000317609
2	chr2:232888996:C:G	232888996	NA,G	NA,C	NA,1	NA,inf	NA,inf	NA,0.558714	0.000293714	0.000316752
2	chr2:233118896:C:T	233118896	NA,T	NA,C	NA,1	NA,inf	NA,inf	NA,0.556246	0.000293011	0.000316087
2	chr2:233761914:T:C	233761914	NA,C	NA,T	NA,1	NA,-inf	NA,inf	NA,0.543249	0.000292623	0.000315161
2	chr2:233244392:C:G	233244392	NA,G	NA,C	NA,1	NA,inf	NA,inf	NA,0.55282	0.000292482	0.00031549
2	chr2:233378178:C:T	233378178	T,NA	C,NA	1,NA	-inf,NA	inf,NA	0.47905,NA	0.000292204	0.000305921
2	chr2:233253772:A:G	233253772	NA,G	NA,A	NA,1	NA,-inf	NA,inf	NA,0.553548	0.000291939	0.000314774
2	chr2:232955863:A:G	232955863	NA,G	NA,A	NA,1	NA,-inf	NA,inf	NA,0.552186	0.000291684	0.000314524
2	chr2:232948181:GTGTA:G	232948181	NA,G	NA,GTGTA	NA,1	NA,inf	NA,inf	NA,0.550935	0.000291376	0.000314258
2	chr2:232954899:G:A	232954899	NA,A	NA,G	NA,1	NA,-inf	NA,inf	NA,0.550957	0.00029118	0.000313981
2	chr2:233547543:T:C	233547543	NA,C	NA,T	NA,1	NA,inf	NA,inf	NA,0.570297	0.00029097	0.000313764
2	chr2:233320698:C:T	233320698	NA,T	NA,C	NA,1	NA,inf	NA,inf	NA,0.549916	0.000290845	0.000313617
2	chr2:233679589:C:T	233679589	NA,T	NA,C	NA,1	NA,-inf	NA,inf	NA,0.551293	0.000290732	0.00031343
2	chr2:233259291:C:G	233259291	NA,G	NA,C	NA,1	NA,-inf	NA,inf	NA,0.550157	0.000290401	0.00031332
2	chr2:233700243:C:T	233700243	NA,T	NA,C	NA,1	NA,-inf	NA,inf	NA,0.55011	0.000290204	0.000312936
2	chr2:233715252:A:C	233715252	C,NA	A,NA	1,NA	inf,NA	inf,NA	0.823198,NA	0.000290161	0.000313864
2	chr2:233196238:G:A	233196238	NA,A	NA,G	NA,1	NA,inf	NA,inf	NA,0.550079	0.000289961	0.000312435
2	chr2:233788489:A:G	233788489	NA,G	NA,A	NA,1	NA,-inf	NA,inf	NA,0.548557	0.000289951	0.000312816
2	chr2:233254121:CTT:C	233254121	NA,C	NA,CTT	NA,1	NA,-inf	NA,inf	NA,0.547196	0.000289378	0.000312013
2	chr2:233326090:T:C	233326090	NA,C	NA,T	NA,1	NA,-inf	NA,inf	NA,0.551627	0.000289358	0.000312106
2	chr2:233343261:G:T	233343261	T,T	G,G	1,1	inf,-inf	inf,inf	3.6192,0.376447	0.000288803	0.0025113
2	chr2:233223059:A:G	233223059	NA,G	NA,A	NA,1	NA,inf	NA,inf	NA,0.548713	0.000288697	0.000311356
2	chr2:233780008:T:C	233780008	NA,C	NA,T	NA,1	NA,-inf	NA,inf	NA,0.545069	0.000288527	0.000311208
2	chr2:233780732:G:C	233780732	NA,C	NA,G	NA,1	NA,inf	NA,inf	NA,0.544995	0.000288498	0.000311247
2	chr2:233519853:T:C	233519853	NA,C	NA,T	NA,1	NA,inf	NA,inf	NA,0.563176	0.000288016	0.000310588
2	chr2:233162425:T:C	233162425	NA,C	NA,T	NA,1	NA,-inf	NA,inf	NA,0.543219	0.000287992	0.000310489
2	chr2:233256037:G:A	233256037	NA,A	NA,G	NA,1	NA,-inf	NA,inf	NA,0.543841	0.000287991	0.00031052
2	chr2:233042797:G:A	233042797	NA,A	NA,G	NA,1	NA,inf	NA,inf	NA,0.542872	0.000287808	0.000310415
2	chr2:233331822:C:T	233331822	NA,T	NA,C	NA,1	NA,inf	NA,inf	NA,0.539268	0.000287103	0.000309692
2	chr2:233703013:G:T	233703013	NA,T	NA,G	NA,1	NA,-inf	NA,inf	NA,0.526388	0.000287058	0.000309064
2	chr2:233467531:T:C	233467531	C,C	T,T	1,1	inf,inf	inf,inf	2.8824,0.480963	0.000287056	0.000858782
2	chr2:233851442:A:G	233851442	NA,G	NA,A	NA,1	NA,inf	NA,inf	NA,0.540581	0.000286934	0.000309509
2	chr2:233126715:C:G	233126715	NA,G	NA,C	NA,1	NA,-inf	NA,inf	NA,0.541365	0.000286894	0.000309249
2	chr2:233125884:A:G	233125884	G,NA	A,NA	1,NA	inf,NA	inf,NA	0.92083,NA	0.000286782	0.000314205
2	chr2:233324711:G:C	233324711	NA,C	NA,G	NA,1	NA,inf	NA,inf	NA,0.538182	0.000286497	0.000309014
2	chr2:233786854:A:G	233786854	NA,G	NA,A	NA,1	NA,-inf	NA,inf	NA,0.539814	0.000286424	0.000309011
2	chr2:232933251:G:A	232933251	NA,A	NA,G	NA,1	NA,inf	NA,inf	NA,0.541422	0.000286403	0.000308823
2	chr2:233007577:C:T	233007577	NA,T	NA,C	NA,1	NA,inf	NA,inf	NA,0.537462	0.000284992	0.00030734
2	chr2:233725981:C:T	233725981	NA,T	NA,C	NA,1	NA,-inf	NA,inf	NA,0.53295	0.000284868	0.000307297
2	chr2:233094092:CCCT:C	233094092	NA,C	NA,CCCT	NA,1	NA,-inf	NA,inf	NA,0.534209	0.000284586	0.000306802
2	chr2:233255783:C:G	233255783	NA,G	NA,C	NA,1	NA,-inf	NA,inf	NA,0.536588	0.000284259	0.00030649
2	chr2:233745246:G:A	233745246	NA,A	NA,G	NA,1	NA,inf	NA,inf	NA,0.533193	0.00028389	0.000305993
2	chr2:233788733:G:C	233788733	NA,C	NA,G	NA,1	NA,-inf	NA,inf	NA,0.533171	0.000283785	0.000306164
2	chr2:232996444:C:T	232996444	T,T	C,C	1,1	inf,inf	inf,inf	0.00612229,1.51221	0.000283655	0.00030516
2	chr2:233022512:C:T	233022512	NA,T	NA,C	NA,1	NA,inf	NA,inf	NA,0.533858	0.000283453	0.000305188
2	chr2:233573874:G:A	233573874	A,NA	G,NA	1,NA	-inf,NA	inf,NA	0.905323,NA	0.00028338	0.000310583
2	chr2:233460900:A:G	233460900	NA,G	NA,A	NA,1	NA,inf	NA,inf	NA,0.526454	0.000282294	0.000304396
2	chr2:233563700:C:T	233563700	NA,T	NA,C	NA,1	NA,inf	NA,inf	NA,0.547844	0.000282102	0.000304206
2	chr2:233228150:A:G	233228150	G,G	A,A	1,1	inf,-inf	inf,inf	0.904268,0.693226	0.000282101	0.000299683
2	chr2:233185524:T:G	233185524	NA,G	NA,T	NA,1	NA,inf	NA,inf	NA,0.528407	0.000282055	0.000304298
2	chr2:233259396:G:A	233259396	A,A	G,G	1,1	-inf,inf	inf,inf	1.54986,0.5319	0.000281932	0.000327035
2	chr2:233027297:G:A	233027297	A,A	G,G	1,1	-inf,inf	inf,inf	0.320081,1.38942	0.000281803	0.000304382
2	chr2:233540140:C:A	233540140	NA,A	NA,C	NA,1	NA,-inf	NA,inf	NA,0.53112	0.000281766	0.000303721
2	chr2:233030834:C:T	233030834	NA,T	NA,C	NA,1	NA,inf	NA,inf	NA,0.526866	0.000281564	0.000303593
2	chr2:233687163:G:C	233687163	NA,C	NA,G	NA,1	NA,inf	NA,inf	NA,0.529363	0.000281528	0.000303668
2	chr2:232919917:A:G	232919917	NA,G	NA,A	NA,1	NA,-inf	NA,inf	NA,0.525741	0.00028128	0.000303411
2	chr2:233806437:A:G	233806437	NA,G	NA,A	NA,1	NA,-inf	NA,inf	NA,0.526325	0.000281256	0.000303324
2	chr2:233516183:A:AT	233516183	NA,AT	NA,A	NA,1	NA,inf	NA,inf	NA,0.54505	0.000280944	0.000302964
2	chr2:233064741:AGAGG:A	233064741	NA,A	NA,AGAGG	NA,1	NA,-inf	NA,inf	NA,0.524502	0.000280879	0.000302924
2	chr2:232970192:C:T	232970192	NA,T	NA,C	NA,1	NA,-inf	NA,inf	NA,0.523342	0.00028079	0.000302721
2	chr2:233825518:T:C	233825518	NA,C	NA,T	NA,1	NA,-inf	NA,inf	NA,0.52321	0.000280626	0.000302759
2	chr2:233097549:T:G	233097549	NA,G	NA,T	NA,1	NA,inf	NA,inf	NA,0.525168	0.000280468	0.000302428
2	chr2:233748368:T:C	233748368	C,C	T,T	1,1	inf,inf	inf,inf	1.09874,0.43829	0.000280393	0.000297019
2	chr2:233604317:C:A	233604317	NA,A	NA,C	NA,1	NA,-inf	NA,inf	NA,0.526144	0.000280297	0.000302163
2	chr2:233602199:TC:T	233602199	NA,T	NA,TC	NA,1	NA,-inf	NA,inf	NA,0.526144	0.000280297	0.000302163
2	chr2:233008488:A:G	233008488	NA,G	NA,A	NA,1	NA,inf	NA,inf	NA,0.524617	0.000279969	0.000301789
2	chr2:232940792:A:T	232940792	NA,T	NA,A	NA,1	NA,-inf	NA,inf	NA,0.521934	0.000279888	0.000301915
2	chr2:233799303:G:C	233799303	NA,C	NA,G	NA,1	NA,-inf	NA,inf	NA,0.517196	0.000279875	0.000301688
2	chr2:233514817:T:G	233514817	NA,G	NA,T	NA,1	NA,-inf	NA,inf	NA,0.52447	0.000279819	0.000301668
2	chr2:233525424:G:A	233525424	NA,A	NA,G	NA,1	NA,inf	NA,inf	NA,0.541008	0.000279426	0.000301327
2	chr2:233016035:G:A	233016035	NA,A	NA,G	NA,1	NA,inf	NA,inf	NA,0.523053	0.000279243	0.000300666
2	chr2:233767183:C:T	233767183	NA,T	NA,C	NA,1	NA,inf	NA,inf	NA,0.530346	0.00027923	0.000301245
2	chr2:233602278:A:G	233602278	NA,G	NA,A	NA,1	NA,-inf	NA,inf	NA,0.523326	0.00027921	0.000300992
2	chr2:233493127:C:T	233493127	NA,T	NA,C	NA,1	NA,inf	NA,inf	NA,0.538224	0.000278426	0.000300242
2	chr2:233800269:T:C	233800269	NA,C	NA,T	NA,1	NA,-inf	NA,inf	NA,0.51881	0.000278307	0.000300168
2	chr2:233749291:C:G	233749291	G,G	C,C	1,1	inf,inf	inf,inf	1.05651,0.493703	0.000278074	0.000294671
2	chr2:232923049:G:A	232923049	NA,A	NA,G	NA,1	NA,inf	NA,inf	NA,0.519351	0.000278009	0.000299884
2	chr2:232914610:C:T	232914610	NA,T	NA,C	NA,1	NA,-inf	NA,inf	NA,0.517508	0.000277874	0.000299403
2	chr2:233508614:C:A	233508614	NA,A	NA,C	NA,1	NA,-inf	NA,inf	NA,0.517469	0.000277651	0.000299398
2	chr2:233386126:T:C	233386126	C,NA	T,NA	1,NA	-inf,NA	inf,NA	0.455348,NA	0.000277445	0.000290712
2	chr2:233765042:C:T	233765042	NA,T	NA,C	NA,1	NA,inf	NA,inf	NA,0.52156	0.000277383	0.000299271
2	chr2:233336059:T:C	233336059	NA,C	NA,T	NA,1	NA,inf	NA,inf	NA,0.537076	0.000277267	0.000299129
2	chr2:233702744:C:A	233702744	NA,A	NA,C	NA,1	NA,-inf	NA,inf	NA,0.51677	0.000276984	0.000298702
2	chr2:233492236:T:A	233492236	NA,A	NA,T	NA,1	NA,inf	NA,inf	NA,0.534388	0.000276981	0.000298685
2	chr2:233466081:T:C	233466081	NA,C	NA,T	NA,1	NA,-inf	NA,inf	NA,0.515145	0.00027682	0.000298659
2	chr2:233509449:T:C	233509449	NA,C	NA,T	NA,1	NA,inf	NA,inf	NA,0.5329	0.000276367	0.000298028
2	chr2:233021992:C:A	233021992	NA,A	NA,C	NA,1	NA,inf	NA,inf	NA,0.515398	0.000276326	0.000297531
2	chr2:232902368:A:G	232902368	NA,G	NA,A	NA,1	NA,-inf	NA,inf	NA,0.513371	0.000275908	0.000297102
2	chr2:233574735:C:A	233574735	A,A	C,C	1,1	inf,inf	inf,inf	0.44208,1.28688	0.000275861	0.000298088
2	chr2:233711373:G:A	233711373	NA,A	NA,G	NA,1	NA,inf	NA,inf	NA,0.51404	0.000275652	0.000297357
2	chr2:233502220:T:C	233502220	NA,C	NA,T	NA,1	NA,inf	NA,inf	NA,0.530866	0.000275608	0.00029721
2	chr2:233165135:C:G	233165135	G,G	C,C	1,1	inf,inf	inf,inf	0.458574,1.32208	0.000275209	0.000299447
2	chr2:233687928:T:C	233687928	NA,C	NA,T	NA,1	NA,inf	NA,inf	NA,0.51282	0.000275079	0.000296741
2	chr2:232999890:C:T	232999890	T,NA	C,NA	1,NA	inf,NA	inf,NA	0.818733,NA	0.000274746	0.000297954
2	chr2:233518152:CACCTGT:C	233518152	NA,C	NA,CACCTGT	NA,1	NA,inf	NA,inf	NA,0.515106	0.000274489	0.000296036
2	chr2:233327434:G:A	233327434	NA,A	NA,G	NA,1	NA,inf	NA,inf	NA,0.524912	0.000274202	0.000295852
2	chr2:232999468:G:A	232999468	NA,A	NA,G	NA,1	NA,inf	NA,inf	NA,0.506442	0.00027362	0.000295174
2	chr2:233221161:G:A	233221161	NA,A	NA,G	NA,1	NA,inf	NA,inf	NA,0.509616	0.000273567	0.000295048
2	chr2:233570592:C:T	233570592	NA,T	NA,C	NA,1	NA,inf	NA,inf	NA,0.524216	0.000273214	0.000294623
2	chr2:233491928:G:A	233491928	NA,A	NA,G	NA,1	NA,-inf	NA,inf	NA,0.506781	0.000273112	0.000294445
2	chr2:232919838:G:A	232919838	NA,A	NA,G	NA,1	NA,-inf	NA,inf	NA,0.504711	0.000273056	0.000294235
2	chr2:233647828:G:T	233647828	NA,T	NA,G	NA,1	NA,-inf	NA,inf	NA,0.506901	0.00027298	0.00029429
2	chr2:233570594:G:A	233570594	NA,A	NA,G	NA,1	NA,inf	NA,inf	NA,0.52294	0.000272743	0.000294116
2	chr2:233137237:C:T	233137237	T,T	C,C	1,1	-inf,inf	inf,inf	0.345571,1.24443	0.000272723	0.000290105
2	chr2:233127721:G:C	233127721	C,C	G,G	1,1	inf,-inf	inf,inf	1.36751,0.0118468	0.000272616	0.000292331
2	chr2:233632134:C:T	233632134	NA,T	NA,C	NA,1	NA,-inf	NA,inf	NA,0.504707	0.000272574	0.000294185
2	chr2:233784023:G:A	233784023	NA,A	NA,G	NA,1	NA,-inf	NA,inf	NA,0.489292	0.000272353	0.00029329
2	chr2:232866648:C:T	232866648	NA,T	NA,C	NA,1	NA,inf	NA,inf	NA,0.505334	0.000272262	0.000293333
2	chr2:232892853:C:T	232892853	NA,T	NA,C	NA,1	NA,-inf	NA,inf	NA,0.502582	0.000272006	0.00029307
2	chr2:233783313:T:C	233783313	NA,C	NA,T	NA,1	NA,-inf	NA,inf	NA,0.486597	0.000271262	0.000292118
2	chr2:233298814:TTGTCTCTAATGAGTCCAG:T	233298814	NA,T	NA,TTGTCTCTAATGAGTCCAG	NA,1	NA,inf	NA,inf	NA,0.498159	0.000271071	0.000292179
2	chr2:233741473:C:T	233741473	NA,T	NA,C	NA,1	NA,-inf	NA,inf	NA,0.500675	0.000270831	0.000292144
2	chr2:233376996:A:G	233376996	G,NA	A,NA	1,NA	-inf,NA	inf,NA	0.441176,NA	0.000270788	0.000283798
2	chr2:233677103:G:T	233677103	NA,T	NA,G	NA,1	NA,inf	NA,inf	NA,0.498751	0.000269979	0.000291216
2	chr2:233046265:G:T	233046265	NA,T	NA,G	NA,1	NA,-inf	NA,inf	NA,0.495085	0.000269724	0.000290687
2	chr2:233765498:A:T	233765498	NA,T	NA,A	NA,1	NA,-inf	NA,inf	NA,0.494175	0.000269663	0.000290769
2	chr2:232934102:C:T	232934102	NA,T	NA,C	NA,1	NA,-inf	NA,inf	NA,0.494518	0.000269555	0.000290768
2	chr2:233157713:A:G	233157713	NA,G	NA,A	NA,1	NA,-inf	NA,inf	NA,0.495318	0.000268987	0.000289929
2	chr2:232947005:T:C	232947005	NA,C	NA,T	NA,1	NA,inf	NA,inf	NA,0.493147	0.00026863	0.000289872
2	chr2:233615813:A:G	233615813	NA,G	NA,A	NA,1	NA,inf	NA,inf	NA,0.490759	0.000268596	0.00028961
2	chr2:233750062:A:G	233750062	G,G	A,A	1,1	inf,inf	inf,inf	1.06539,0.454521	0.000268436	0.000284445
2	chr2:233269140:T:C	233269140	NA,C	NA,T	NA,1	NA,-inf	NA,inf	NA,0.492453	0.000268123	0.00028929
2	chr2:233662471:T:G	233662471	NA,G	NA,T	NA,1	NA,inf	NA,inf	NA,0.504299	0.000268077	0.000289006
2	chr2:232886667:A:G	232886667	G,G	A,A	1,1	inf,-inf	inf,inf	1.30179,0.128102	0.000267871	0.000285542
2	chr2:233544930:C:G	233544930	NA,G	NA,C	NA,1	NA,inf	NA,inf	NA,0.509164	0.000267763	0.00028875
2	chr2:233173496:T:C	233173496	C,NA	T,NA	1,NA	-inf,NA	inf,NA	0.83073,NA	0.000267733	0.000291322
2	chr2:233473399:A:C	233473399	NA,C	NA,A	NA,1	NA,inf	NA,inf	NA,0.508422	0.000267591	0.000288557
2	chr2:233618148:T:G	233618148	G,NA	T,NA	1,NA	-inf,NA	inf,NA	0.714349,NA	0.000267575	0.000287321
2	chr2:233545099:A:G	233545099	NA,G	NA,A	NA,1	NA,inf	NA,inf	NA,0.508351	0.000267472	0.000288436
2	chr2:233544931:C:T	233544931	NA,T	NA,C	NA,1	NA,inf	NA,inf	NA,0.508033	0.000267361	0.000288316
2	chr2:233565792:C:G	233565792	NA,G	NA,C	NA,1	NA,inf	NA,inf	NA,0.507488	0.000267177	0.000288119
2	chr2:233643761:G:T	233643761	NA,T	NA,G	NA,1	NA,-inf	NA,inf	NA,0.490267	0.0002669	0.000287738
2	chr2:233691778:G:A	233691778	NA,A	NA,G	NA,1	NA,inf	NA,inf	NA,0.490213	0.000266885	0.000287876
2	chr2:233702706:G:A	233702706	NA,A	NA,G	NA,1	NA,-inf	NA,inf	NA,0.473745	0.000266814	0.000287312
2	chr2:233533086:TAAAG:T	233533086	NA,T	NA,TAAAG	NA,1	NA,inf	NA,inf	NA,0.505107	0.000266322	0.000287196
2	chr2:233046313:G:A	233046313	NA,A	NA,G	NA,1	NA,-inf	NA,inf	NA,0.484249	0.000266037	0.000287171
2	chr2:233080611:T:C	233080611	C,C	T,T	1,1	-inf,-inf	inf,inf	0.30885,1.32121	0.00026585	0.00028617
2	chr2:233724960:GCCGAGGTTGGCGGAT:G	233724960	NA,G	NA,GCCGAGGTTGGCGGAT	NA,1	NA,inf	NA,inf	NA,0.484428	0.000265407	0.000286165
2	chr2:233483055:T:A	233483055	A,NA	T,NA	1,NA	-inf,NA	inf,NA	0.910062,NA	0.00026538	0.00029273
2	chr2:233341034:G:A	233341034	NA,A	NA,G	NA,1	NA,inf	NA,inf	NA,0.504198	0.000265333	0.000286254
2	chr2:233375031:T:C	233375031	NA,C	NA,T	NA,1	NA,inf	NA,inf	NA,0.481169	0.000264772	0.000285295
2	chr2:233595052:C:G	233595052	NA,G	NA,C	NA,1	NA,-inf	NA,inf	NA,0.483333	0.000264544	0.000285198
2	chr2:233181543:A:G	233181543	NA,G	NA,A	NA,1	NA,-inf	NA,inf	NA,0.480768	0.000264515	0.00028524
2	chr2:232943709:T:A	232943709	A,A	T,T	1,1	inf,inf	inf,inf	1.30807,0.262059	0.000263958	0.000284258
2	chr2:233212924:TG:T	233212924	NA,T	NA,TG	NA,1	NA,-inf	NA,inf	NA,0.477324	0.000263628	0.000284258
2	chr2:233795928:C:G	233795928	G,NA	C,NA	1,NA	inf,NA	inf,NA	0.910743,NA	0.000263531	0.000290997
2	chr2:233561011:T:C	233561011	NA,C	NA,T	NA,1	NA,inf	NA,inf	NA,0.496575	0.000263347	0.000283991
2	chr2:233035379:A:C	233035379	C,NA	A,NA	1,NA	-inf,NA	inf,NA	0.679858,NA	0.000263342	0.000282001
2	chr2:233087888:C:G	233087888	NA,G	NA,C	NA,1	NA,inf	NA,inf	NA,0.479131	0.000263209	0.000283379
2	chr2:233251364:C:G	233251364	NA,G	NA,C	NA,1	NA,-inf	NA,inf	NA,0.480042	0.000263167	0.000283757
2	chr2:233619506:G:A	233619506	NA,A	NA,G	NA,1	NA,-inf	NA,inf	NA,0.477471	0.000262355	0.000282841
2	chr2:233223784:A:G	233223784	G,G	A,A	1,1	inf,-inf	inf,inf	0.885788,0.806038	0.000262088	0.000282354
2	chr2:233006771:A:G	233006771	NA,G	NA,A	NA,1	NA,-inf	NA,inf	NA,0.473326	0.000261996	0.000282592
2	chr2:233110911:C:T	233110911	NA,T	NA,C	NA,1	NA,inf	NA,inf	NA,0.474911	0.000261984	0.00028242
2	chr2:233697476:G:A	233697476	NA,A	NA,G	NA,1	NA,-inf	NA,inf	NA,0.474367	0.000261961	0.000282643
2	chr2:232935719:G:A	232935719	NA,A	NA,G	NA,1	NA,inf	NA,inf	NA,0.472053	0.000261129	0.000281519
2	chr2:232933972:A:G	232933972	NA,G	NA,A	NA,1	NA,inf	NA,inf	NA,0.473674	0.00026108	0.000281358
2	chr2:233529087:C:A	233529087	NA,A	NA,C	NA,1	NA,inf	NA,inf	NA,0.489905	0.000261037	0.000281499
2	chr2:233541759:A:T	233541759	NA,T	NA,A	NA,1	NA,inf	NA,inf	NA,0.489905	0.000261037	0.000281499
2	chr2:232891900:C:G	232891900	NA,G	NA,C	NA,1	NA,-inf	NA,inf	NA,0.47112	0.000260738	0.000280948
2	chr2:233245446:T:A	233245446	NA,A	NA,T	NA,1	NA,-inf	NA,inf	NA,0.470468	0.000260597	0.00028102
2	chr2:233455952:A:T	233455952	NA,T	NA,A	NA,1	NA,inf	NA,inf	NA,0.486602	0.000260343	0.000280775
2	chr2:233679554:T:G	233679554	NA,G	NA,T	NA,1	NA,inf	NA,inf	NA,0.471431	0.000260268	0.000280744
2	chr2:233588041:G:C	233588041	NA,C	NA,G	NA,1	NA,inf	NA,inf	NA,0.465567	0.000260149	0.000280591
2	chr2:233677865:C:T	233677865	NA,T	NA,C	NA,1	NA,inf	NA,inf	NA,0.470271	0.000259868	0.000280313
2	chr2:233516675:G:A	233516675	NA,A	NA,G	NA,1	NA,inf	NA,inf	NA,0.477584	0.000259413	0.000280146
2	chr2:233575126:T:C	233575126	NA,C	NA,T	NA,1	NA,-inf	NA,inf	NA,0.469501	0.000259328	0.000279648
2	chr2:233796044:T:C	233796044	C,C	T,T	1,1	-inf,-inf	inf,inf	0.567027,1.11986	0.000259158	0.000279556
2	chr2:233631468:G:A	233631468	NA,A	NA,G	NA,1	NA,inf	NA,inf	NA,0.463923	0.000259129	0.00027941
2	chr2:233266139:C:T	233266139	NA,T	NA,C	NA,1	NA,-inf	NA,inf	NA,0.466484	0.000258966	0.000279409
2	chr2:233265279:G:A	233265279	NA,A	NA,G	NA,1	NA,-inf	NA,inf	NA,0.466351	0.000258921	0.00027936
2	chr2:233026160:T:C	233026160	C,C	T,T	1,1	-inf,inf	inf,inf	0.293903,1.3571	0.00025889	0.00027959
2	chr2:233610217:T:G	233610217	NA,G	NA,T	NA,1	NA,-inf	NA,inf	NA,0.465913	0.000258372	0.000278551
2	chr2:233300774:C:T	233300774	NA,T	NA,C	NA,1	NA,inf	NA,inf	NA,0.481081	0.000258347	0.000278811
2	chr2:233384865:G:C	233384865	C,NA	G,NA	1,NA	-inf,NA	inf,NA	0.88297,NA	0.00025827	0.000284103
2	chr2:233171398:C:T	233171398	NA,T	NA,C	NA,1	NA,-inf	NA,inf	NA,0.464881	0.00025827	0.000278265
2	chr2:232902538:G:A	232902538	NA,A	NA,G	NA,1	NA,-inf	NA,inf	NA,0.462692	0.000258201	0.000278504
2	chr2:232875492:C:T	232875492	NA,T	NA,C	NA,1	NA,-inf	NA,inf	NA,0.463198	0.000258119	0.000277995
2	chr2:233406707:A:T	233406707	NA,T	NA,A	NA,1	NA,inf	NA,inf	NA,0.461601	0.0002579	0.000278108
2	chr2:233145761:C:T	233145761	NA,T	NA,C	NA,1	NA,inf	NA,inf	NA,0.460981	0.000257884	0.000278282
2	chr2:232936235:T:A	232936235	NA,A	NA,T	NA,1	NA,inf	NA,inf	NA,0.462665	0.000257877	0.000278176
2	chr2:232926050:GA:G	232926050	NA,G	NA,GA	NA,1	NA,inf	NA,inf	NA,0.462029	0.000257826	0.000278125
2	chr2:232905384:G:A	232905384	NA,A	NA,G	NA,1	NA,inf	NA,inf	NA,0.464375	0.000257656	0.000277637
2	chr2:232858890:G:A	232858890	A,NA	G,NA	1,NA	-inf,NA	inf,NA	0.721088,NA	0.000257313	0.000277191
2	chr2:232989241:A:G	232989241	G,G	A,A	1,1	-inf,inf	inf,inf	0.558235,1.11518	0.000257211	0.000276718
2	chr2:233330426:A:G	233330426	NA,G	NA,A	NA,1	NA,inf	NA,inf	NA,0.476355	0.000257064	0.000277367
2	chr2:233094093:CCT:C	233094093	NA,C	NA,CCT	NA,1	NA,-inf	NA,inf	NA,0.458211	0.000256727	0.000276704
2	chr2:233188216:C:T	233188216	NA,T	NA,C	NA,1	NA,-inf	NA,inf	NA,0.457847	0.000256631	0.000276702
2	chr2:233080999:C:T	233080999	NA,T	NA,C	NA,1	NA,inf	NA,inf	NA,0.460302	0.000256482	0.000276445
2	chr2:233617689:C:A	233617689	NA,A	NA,C	NA,1	NA,inf	NA,inf	NA,0.456022	0.000256404	0.000276472
2	chr2:233696481:G:T	233696481	NA,T	NA,G	NA,1	NA,-inf	NA,inf	NA,0.456741	0.000256354	0.00027644
2	chr2:233333048:A:G	233333048	NA,G	NA,A	NA,1	NA,inf	NA,inf	NA,0.47413	0.000256316	0.000276561
2	chr2:233041546:G:A	233041546	NA,A	NA,G	NA,1	NA,-inf	NA,inf	NA,0.456741	0.000256218	0.000276145
2	chr2:232936126:G:C	232936126	NA,C	NA,G	NA,1	NA,inf	NA,inf	NA,0.457452	0.000256169	0.000276288
2	chr2:233129366:A:G	233129366	NA,G	NA,A	NA,1	NA,inf	NA,inf	NA,0.455927	0.000255781	0.000275796
2	chr2:233089727:G:A	233089727	NA,A	NA,G	NA,1	NA,inf	NA,inf	NA,0.457667	0.000255639	0.000275586
2	chr2:233118886:G:A	233118886	NA,A	NA,G	NA,1	NA,inf	NA,inf	NA,0.455604	0.00025549	0.000275601
2	chr2:233755998:T:G	233755998	NA,G	NA,T	NA,1	NA,-inf	NA,inf	NA,0.45559	0.000255171	0.000275285
2	chr2:233611722:G:T	233611722	NA,T	NA,G	NA,1	NA,-inf	NA,inf	NA,0.455815	0.00025497	0.0002751
2	chr2:233104733:G:A	233104733	A,A	G,G	1,1	-inf,-inf	inf,inf	1.19161,0.398108	0.000254535	0.000274016
2	chr2:233136395:C:T	233136395	T,T	C,C	1,1	-inf,inf	inf,inf	0.308162,1.2378	0.000254447	0.000270877
2	chr2:233285370:A:G	233285370	NA,G	NA,A	NA,1	NA,-inf	NA,inf	NA,0.453704	0.000254408	0.000274356
2	chr2:233320339:G:A	233320339	NA,A	NA,G	NA,1	NA,inf	NA,inf	NA,0.449173	0.000254062	0.00027406
2	chr2:233646129:A:G	233646129	NA,G	NA,A	NA,1	NA,-inf	NA,inf	NA,0.45139	0.000253494	0.000273297
2	chr2:233639544:A:T	233639544	NA,T	NA,A	NA,1	NA,inf	NA,inf	NA,0.446662	0.000253298	0.000273124
2	chr2:233238326:C:T	233238326	NA,T	NA,C	NA,1	NA,inf	NA,inf	NA,0.459517	0.000253193	0.000273199
2	chr2:233128096:T:C	233128096	NA,C	NA,T	NA,1	NA,-inf	NA,inf	NA,0.447928	0.00025308	0.000273048
2	chr2:233025378:T:C	233025378	C,C	T,T	1,1	-inf,inf	inf,inf	0.300443,1.3393	0.000252892	0.000273075
2	chr2:232955541:T:C	232955541	NA,C	NA,T	NA,1	NA,inf	NA,inf	NA,0.445942	0.000252397	0.000272409
2	chr2:232920072:T:C	232920072	NA,C	NA,T	NA,1	NA,-inf	NA,inf	NA,0.44519	0.000252394	0.000272256
2	chr2:233155608:G:A	233155608	NA,A	NA,G	NA,1	NA,-inf	NA,inf	NA,0.445244	0.000252224	0.000271941
2	chr2:233138298:T:C	233138298	NA,C	NA,T	NA,1	NA,inf	NA,inf	NA,0.444459	0.000252121	0.000271744
2	chr2:232921303:G:C	232921303	NA,C	NA,G	NA,1	NA,-inf	NA,inf	NA,0.444655	0.000252023	0.000271584
2	chr2:232912622:T:C	232912622	NA,C	NA,T	NA,1	NA,-inf	NA,inf	NA,0.44395	0.000251964	0.000271794
2	chr2:233451809:T:C	233451809	NA,C	NA,T	NA,1	NA,inf	NA,inf	NA,0.442056	0.000251923	0.000271645
2	chr2:232992505:C:G	232992505	NA,G	NA,C	NA,1	NA,inf	NA,inf	NA,0.443756	0.00025162	0.000271448
2	chr2:233749337:T:C	233749337	C,C	T,T	1,1	inf,inf	inf,inf	0.631524,0.944361	0.000251559	0.000267782
2	chr2:232970142:C:T	232970142	NA,T	NA,C	NA,1	NA,inf	NA,inf	NA,0.443102	0.000251475	0.000271234
2	chr2:233580710:T:A	233580710	A,A	T,T	1,1	inf,-inf	inf,inf	1.01812,0.598474	0.000251347	0.000270038
2	chr2:233273818:T:TA	233273818	NA,TA	NA,T	NA,1	NA,-inf	NA,inf	NA,0.443272	0.00025128	0.000270954
2	chr2:233029450:T:C	233029450	NA,C	NA,T	NA,1	NA,inf	NA,inf	NA,0.442585	0.000251075	0.00027093
2	chr2:233822037:G:C	233822037	NA,C	NA,G	NA,1	NA,-inf	NA,inf	NA,0.433196	0.000250413	0.000270059
2	chr2:233132857:A:G	233132857	NA,G	NA,A	NA,1	NA,-inf	NA,inf	NA,0.439001	0.000250406	0.000270031
2	chr2:233809096:C:G	233809096	NA,G	NA,C	NA,1	NA,-inf	NA,inf	NA,0.431662	0.000250368	0.000269835
2	chr2:233366651:C:A	233366651	NA,A	NA,C	NA,1	NA,inf	NA,inf	NA,0.458451	0.000250228	0.000269936
2	chr2:233336499:G:A	233336499	NA,A	NA,G	NA,1	NA,inf	NA,inf	NA,0.455273	0.000250222	0.000269997
2	chr2:233513224:C:G	233513224	NA,G	NA,C	NA,1	NA,inf	NA,inf	NA,0.457354	0.000250184	0.000269808
2	chr2:233067794:G:A	233067794	NA,A	NA,G	NA,1	NA,-inf	NA,inf	NA,0.438639	0.000249869	0.000269422
2	chr2:233317484:C:T	233317484	NA,T	NA,C	NA,1	NA,inf	NA,inf	NA,0.450171	0.000249719	0.000269665
2	chr2:232949052:C:A	232949052	NA,A	NA,C	NA,1	NA,inf	NA,inf	NA,0.435817	0.00024944	0.000269052
2	chr2:233648741:G:A	233648741	NA,A	NA,G	NA,1	NA,-inf	NA,inf	NA,0.43918	0.000249395	0.000268802
2	chr2:233263166:A:G	233263166	G,NA	A,NA	1,NA	inf,NA	inf,NA	1.72139,NA	0.000249204	0.000370977
2	chr2:233801587:G:T	233801587	NA,T	NA,G	NA,1	NA,-inf	NA,inf	NA,0.435594	0.000249082	0.000268641
2	chr2:232918016:C:T	232918016	NA,T	NA,C	NA,1	NA,-inf	NA,inf	NA,0.434699	0.000248973	0.000268567
2	chr2:233600491:A:G	233600491	NA,G	NA,A	NA,1	NA,-inf	NA,inf	NA,0.437793	0.000248927	0.000268286
2	chr2:232940110:T:C	232940110	NA,C	NA,T	NA,1	NA,-inf	NA,inf	NA,0.433956	0.000248781	0.000268363
2	chr2:233174612:C:T	233174612	NA,T	NA,C	NA,1	NA,-inf	NA,inf	NA,0.436026	0.000248721	0.000267995
2	chr2:233799548:G:A	233799548	NA,A	NA,G	NA,1	NA,-inf	NA,inf	NA,0.433986	0.000248637	0.000268202
2	chr2:233472819:A:G	233472819	NA,G	NA,A	NA,1	NA,-inf	NA,inf	NA,0.438648	0.000248636	0.000268157
2	chr2:233852083:C:T	233852083	T,NA	C,NA	1,NA	inf,NA	inf,NA	0.729637,NA	0.000248623	0.000268865
2	chr2:233164999:G:A	233164999	A,A	G,G	1,1	-inf,-inf	inf,inf	0.630026,1.07403	0.000248527	0.000269306
2	chr2:233334792:C:T	233334792	NA,T	NA,C	NA,1	NA,inf	NA,inf	NA,0.44982	0.000248508	0.000268114
2	chr2:233370376:G:A	233370376	NA,A	NA,G	NA,1	NA,-inf	NA,inf	NA,0.438604	0.000248493	0.000268028
2	chr2:233200788:A:G	233200788	NA,G	NA,A	NA,1	NA,-inf	NA,inf	NA,0.432877	0.000248345	0.000267813
2	chr2:233782952:T:TG	233782952	NA,TG	NA,T	NA,1	NA,-inf	NA,inf	NA,0.434773	0.000248296	0.00026783
2	chr2:233080277:G:A	233080277	A,NA	G,NA	1,NA	inf,NA	inf,NA	0.709328,NA	0.000248149	0.000267698
2	chr2:232921758:C:T	232921758	NA,T	NA,C	NA,1	NA,inf	NA,inf	NA,0.432974	0.000248082	0.000267612
2	chr2:233061546:C:T	233061546	NA,T	NA,C	NA,1	NA,-inf	NA,inf	NA,0.43097	0.00024788	0.000267192
2	chr2:233192973:C:T	233192973	NA,T	NA,C	NA,1	NA,-inf	NA,inf	NA,0.431299	0.000247861	0.000267356
2	chr2:232904823:G:A	232904823	NA,A	NA,G	NA,1	NA,inf	NA,inf	NA,0.432054	0.000247852	0.00026731
2	chr2:232925237:T:C	232925237	NA,C	NA,T	NA,1	NA,inf	NA,inf	NA,0.432152	0.000247819	0.000267328
2	chr2:233127823:G:A	233127823	NA,A	NA,G	NA,1	NA,-inf	NA,inf	NA,0.431406	0.000247712	0.000267257
2	chr2:233834913:G:A	233834913	NA,A	NA,G	NA,1	NA,-inf	NA,inf	NA,0.4277	0.000247432	0.000266886
2	chr2:233342315:C:T	233342315	NA,T	NA,C	NA,1	NA,-inf	NA,inf	NA,0.434583	0.000247226	0.000266664
2	chr2:233450360:C:T	233450360	NA,T	NA,C	NA,1	NA,inf	NA,inf	NA,0.429174	0.00024717	0.000266546
2	chr2:233167664:T:C	233167664	NA,C	NA,T	NA,1	NA,-inf	NA,inf	NA,0.429974	0.000247139	0.000266616
2	chr2:233446656:T:C	233446656	NA,C	NA,T	NA,1	NA,inf	NA,inf	NA,0.427144	0.000247124	0.000266393
2	chr2:233802753:T:C	233802753	NA,C	NA,T	NA,1	NA,-inf	NA,inf	NA,0.428872	0.000246927	0.000266319
2	chr2:233594605:C:A	233594605	NA,A	NA,C	NA,1	NA,inf	NA,inf	NA,0.425939	0.000246628	0.000265865
2	chr2:232870452:C:T	232870452	T,NA	C,NA	1,NA	inf,NA	inf,NA	0.75583,NA	0.000246624	0.000267758
2	chr2:233773338:T:C	233773338	NA,C	NA,T	NA,1	NA,inf	NA,inf	NA,0.428677	0.00024658	0.000266021
2	chr2:233005488:C:T	233005488	NA,T	NA,C	NA,1	NA,inf	NA,inf	NA,0.428485	0.000246565	0.000265999
2	chr2:233019643:C:T	233019643	NA,T	NA,C	NA,1	NA,inf	NA,inf	NA,0.429443	0.000246561	0.000265552
2	chr2:233339851:C:T	233339851	NA,T	NA,C	NA,1	NA,-inf	NA,inf	NA,0.429118	0.000246415	0.000265842
2	chr2:233047912:G:A	233047912	NA,A	NA,G	NA,1	NA,-inf	NA,inf	NA,0.426708	0.000246404	0.00026558
2	chr2:233738229:G:GCTCC	233738229	NA,GCTCC	NA,G	NA,1	NA,inf	NA,inf	NA,0.425748	0.000246338	0.000265708
2	chr2:233820855:C:A	233820855	NA,A	NA,C	NA,1	NA,-inf	NA,inf	NA,0.426081	0.0002461	0.000265498
2	chr2:233694026:T:G	233694026	NA,G	NA,T	NA,1	NA,inf	NA,inf	NA,0.428172	0.000245997	0.000265352
2	chr2:233644199:C:T	233644199	NA,T	NA,C	NA,1	NA,inf	NA,inf	NA,0.438647	0.000245993	0.000265224
2	chr2:233028201:G:T	233028201	T,T	G,G	1,1	-inf,inf	inf,inf	0.324102,1.31031	0.000245993	0.000265739
2	chr2:233163980:T:C	233163980	NA,C	NA,T	NA,1	NA,-inf	NA,inf	NA,0.426925	0.0002459	0.000265042
2	chr2:233105252:G:A	233105252	NA,A	NA,G	NA,1	NA,inf	NA,inf	NA,0.427031	0.000245849	0.00026493
2	chr2:233152271:T:C	233152271	NA,C	NA,T	NA,1	NA,-inf	NA,inf	NA,0.424925	0.000245694	0.000264907
2	chr2:233844613:G:A	233844613	NA,A	NA,G	NA,1	NA,-inf	NA,inf	NA,0.424134	0.000245499	0.000264785
2	chr2:233814553:GCCTATCTCTCTCTC:ACCTATCTCTCTCTC	233814553	NA,ACCTATCTCTCTCTC	NA,GCCTATCTCTCTCTC	NA,1	NA,-inf	NA,inf	NA,0.416164	0.000245264	0.000264347
2	chr2:233033400:C:T	233033400	T,NA	C,NA	1,NA	inf,NA	inf,NA	0.803632,NA	0.00024523	0.000268026
2	chr2:233589112:G:A	233589112	NA,A	NA,G	NA,1	NA,-inf	NA,inf	NA,0.425024	0.000245104	0.000264278
2	chr2:233153609:C:A	233153609	NA,A	NA,C	NA,1	NA,-inf	NA,inf	NA,0.422559	0.000244949	0.000264105
2	chr2:233493982:T:C	233493982	NA,C	NA,T	NA,1	NA,inf	NA,inf	NA,0.43267	0.000244797	0.000264344
2	chr2:233293430:G:A	233293430	NA,A	NA,G	NA,1	NA,-inf	NA,inf	NA,0.426563	0.000244775	0.000264035
2	chr2:233344264:G:A	233344264	A,A	G,G	1,1	inf,-inf	inf,inf	4.82452,0.149698	0.000244752	0.021952
2	chr2:233136837:G:A	233136837	A,A	G,G	1,1	-inf,inf	inf,inf	0.31385,1.20823	0.000244032	0.000259769
2	chr2:233227228:C:T	233227228	NA,T	NA,C	NA,1	NA,inf	NA,inf	NA,0.418646	0.00024399	0.000263264
2	chr2:232872445:C:T	232872445	NA,T	NA,C	NA,1	NA,inf	NA,inf	NA,0.419569	0.000243943	0.000263264
2	chr2:233437769:C:T	233437769	NA,T	NA,C	NA,1	NA,inf	NA,inf	NA,0.418774	0.000243912	0.000263035
2	chr2:232871639:G:A	232871639	A,A	G,G	1,1	inf,-inf	inf,inf	1.28918,0.00669019	0.000243908	0.000260398
2	chr2:233635760:G:T	233635760	NA,T	NA,G	NA,1	NA,-inf	NA,inf	NA,0.421267	0.000243839	0.000262899
2	chr2:233460865:C:T	233460865	T,T	C,C	1,1	inf,inf	inf,inf	2.47765,0.817998	0.000243473	0.000659971
2	chr2:232870999:G:A	232870999	A,A	G,G	1,1	inf,-inf	inf,inf	1.28656,0.0275794	0.000243324	0.000259778
2	chr2:233215941:G:C	233215941	C,C	G,G	1,1	-inf,inf	inf,inf	0.0956455,1.41435	0.00024322	0.000262651
2	chr2:232870833:T:C	232870833	C,C	T,T	1,1	inf,inf	inf,inf	1.28681,0.00225233	0.00024306	0.000259473
2	chr2:232982601:C:T	232982601	NA,T	NA,C	NA,1	NA,-inf	NA,inf	NA,0.414791	0.000242706	0.000261842
2	chr2:233699187:T:C	233699187	NA,C	NA,T	NA,1	NA,-inf	NA,inf	NA,0.413084	0.000242284	0.000261278
2	chr2:232924857:T:G	232924857	NA,G	NA,T	NA,1	NA,inf	NA,inf	NA,0.414429	0.000242277	0.000261351
2	chr2:232994406:G:C	232994406	NA,C	NA,G	NA,1	NA,inf	NA,inf	NA,0.414115	0.000242247	0.000261337
2	chr2:233633001:G:A	233633001	NA,A	NA,G	NA,1	NA,inf	NA,inf	NA,0.411905	0.000242206	0.000261172
2	chr2:232889654:C:T	232889654	T,T	C,C	1,1	inf,-inf	inf,inf	1.23531,0.192304	0.000242206	0.000258625
2	chr2:232870983:C:T	232870983	T,T	C,C	1,1	inf,-inf	inf,inf	1.28436,0.00287447	0.000241999	0.000258341
2	chr2:233279550:T:G	233279550	NA,G	NA,T	NA,1	NA,-inf	NA,inf	NA,0.414695	0.000241978	0.000260959
2	chr2:232907629:A:AAG	232907629	NA,AAG	NA,A	NA,1	NA,inf	NA,inf	NA,0.412366	0.000241711	0.000260689
2	chr2:232953060:T:C	232953060	C,NA	T,NA	1,NA	inf,NA	inf,NA	0.700125,NA	0.000241628	0.000260785
2	chr2:233012891:G:A	233012891	NA,A	NA,G	NA,1	NA,-inf	NA,inf	NA,0.410512	0.000241453	0.000260403
2	chr2:233255846:G:A	233255846	A,A	G,G	1,1	-inf,inf	inf,inf	1.51921,0.45487	0.000241445	0.000279767
2	chr2:233701574:A:C	233701574	NA,C	NA,A	NA,1	NA,-inf	NA,inf	NA,0.411413	0.000241427	0.000260463
2	chr2:233192871:C:T	233192871	NA,T	NA,C	NA,1	NA,-inf	NA,inf	NA,0.407694	0.000241374	0.000260333
2	chr2:233193230:C:T	233193230	NA,T	NA,C	NA,1	NA,-inf	NA,inf	NA,0.407694	0.000241374	0.000260333
2	chr2:232883566:C:T	232883566	NA,T	NA,C	NA,1	NA,inf	NA,inf	NA,0.410441	0.000241137	0.000260233
2	chr2:233449640:C:T	233449640	T,T	C,C	1,1	inf,inf	inf,inf	2.4318,0.31826	0.000241061	0.000429651
2	chr2:233161565:C:T	233161565	NA,T	NA,C	NA,1	NA,-inf	NA,inf	NA,0.409795	0.000241008	0.000259857
2	chr2:233180884:G:T	233180884	NA,T	NA,G	NA,1	NA,inf	NA,inf	NA,0.410988	0.000240918	0.000259604
2	chr2:232962091:C:T	232962091	NA,T	NA,C	NA,1	NA,-inf	NA,inf	NA,0.409118	0.000240749	0.0002595
2	chr2:233100634:A:C	233100634	NA,C	NA,A	NA,1	NA,-inf	NA,inf	NA,0.407468	0.000240479	0.00025933
2	chr2:233315826:T:C	233315826	C,C	T,T	1,1	inf,-inf	inf,inf	3.29352,0.0884945	0.00024029	0.00110679
2	chr2:233078501:G:A	233078501	NA,A	NA,G	NA,1	NA,-inf	NA,inf	NA,0.407887	0.000240183	0.000258974
2	chr2:233244724:C:T	233244724	NA,T	NA,C	NA,1	NA,-inf	NA,inf	NA,0.40802	0.00024007	0.000258893
2	chr2:233470731:G:A	233470731	NA,A	NA,G	NA,1	NA,inf	NA,inf	NA,0.406717	0.000240062	0.000258985
2	chr2:233089640:T:G	233089640	NA,G	NA,T	NA,1	NA,-inf	NA,inf	NA,0.405185	0.000239774	0.000258557
2	chr2:233457937:G:A	233457937	NA,A	NA,G	NA,1	NA,inf	NA,inf	NA,0.40466	0.00023962	0.000258542
2	chr2:233025607:A:G	233025607	NA,G	NA,A	NA,1	NA,inf	NA,inf	NA,0.40677	0.000239531	0.000258184
2	chr2:233244630:G:A	233244630	NA,A	NA,G	NA,1	NA,-inf	NA,inf	NA,0.405766	0.000239478	0.000258404
2	chr2:232924301:C:T	232924301	NA,T	NA,C	NA,1	NA,inf	NA,inf	NA,0.405075	0.000239441	0.000258291
2	chr2:233247219:G:T	233247219	NA,T	NA,G	NA,1	NA,inf	NA,inf	NA,0.415423	0.000239417	0.000258333
2	chr2:233437180:C:G	233437180	NA,G	NA,C	NA,1	NA,-inf	NA,inf	NA,0.405706	0.000239329	0.000258065
2	chr2:233834828:T:C	233834828	NA,C	NA,T	NA,1	NA,inf	NA,inf	NA,0.403676	0.000239149	0.000257978
2	chr2:233500289:G:A	233500289	NA,A	NA,G	NA,1	NA,-inf	NA,inf	NA,0.40857	0.000239011	0.000257846
2	chr2:233506278:G:A	233506278	NA,A	NA,G	NA,1	NA,-inf	NA,inf	NA,0.407597	0.000238736	0.000257548
2	chr2:233640903:A:C	233640903	NA,C	NA,A	NA,1	NA,inf	NA,inf	NA,0.400138	0.000238639	0.00025733
2	chr2:233070799:C:G	233070799	NA,G	NA,C	NA,1	NA,-inf	NA,inf	NA,0.402734	0.000238634	0.000257307
2	chr2:232910561:G:A	232910561	NA,A	NA,G	NA,1	NA,inf	NA,inf	NA,0.401703	0.000238426	0.000257193
2	chr2:232986949:A:AG	232986949	NA,AG	NA,A	NA,1	NA,inf	NA,inf	NA,0.400349	0.000238371	0.000257153
2	chr2:233330675:C:T	233330675	NA,T	NA,C	NA,1	NA,inf	NA,inf	NA,0.408545	0.000238017	0.000256853
2	chr2:233827588:G:T	233827588	NA,T	NA,G	NA,1	NA,-inf	NA,inf	NA,0.397881	0.000237831	0.000256594
2	chr2:233114328:T:C	233114328	NA,C	NA,T	NA,1	NA,-inf	NA,inf	NA,0.398289	0.000237805	0.000256606
2	chr2:233134371:A:G	233134371	G,G	A,A	1,1	-inf,inf	inf,inf	0.333864,1.17566	0.000237773	0.000253023
2	chr2:233599910:C:T	233599910	NA,T	NA,C	NA,1	NA,inf	NA,inf	NA,0.401228	0.00023767	0.000256292
2	chr2:233349165:G:A	233349165	NA,A	NA,G	NA,1	NA,inf	NA,inf	NA,0.41815	0.00023767	0.00025641
2	chr2:232925495:C:T	232925495	NA,T	NA,C	NA,1	NA,-inf	NA,inf	NA,0.398557	0.000237642	0.00025611
2	chr2:232954213:G:T	232954213	T,T	G,G	1,1	inf,-inf	inf,inf	1.04504,0.510183	0.000237531	0.00025463
2	chr2:233716695:T:C	233716695	NA,C	NA,T	NA,1	NA,inf	NA,inf	NA,0.396014	0.000237478	0.000256191
2	chr2:233247735:T:C	233247735	NA,C	NA,T	NA,1	NA,inf	NA,inf	NA,0.408209	0.000237282	0.000256028
2	chr2:233523185:G:C	233523185	NA,C	NA,G	NA,1	NA,-inf	NA,inf	NA,0.401451	0.000237245	0.000255879
2	chr2:233287070:T:G	233287070	NA,G	NA,T	NA,1	NA,-inf	NA,inf	NA,0.401624	0.000237234	0.000255901
2	chr2:232918359:C:T	232918359	NA,T	NA,C	NA,1	NA,-inf	NA,inf	NA,0.396479	0.000237183	0.00025585
2	chr2:232909192:T:C	232909192	NA,C	NA,T	NA,1	NA,inf	NA,inf	NA,0.39693	0.000237073	0.000255684
2	chr2:233781299:T:C	233781299	NA,C	NA,T	NA,1	NA,-inf	NA,inf	NA,0.396034	0.000236974	0.000255595
2	chr2:232869908:C:G	232869908	NA,G	NA,C	NA,1	NA,inf	NA,inf	NA,0.396878	0.000236961	0.000255664
2	chr2:233159414:C:T	233159414	NA,T	NA,C	NA,1	NA,-inf	NA,inf	NA,0.395602	0.000236765	0.000255287
2	chr2:232971975:C:T	232971975	NA,T	NA,C	NA,1	NA,-inf	NA,inf	NA,0.39431	0.000236719	0.000255315
2	chr2:233822682:C:T	233822682	NA,T	NA,C	NA,1	NA,inf	NA,inf	NA,0.395178	0.000236699	0.000255328
2	chr2:233042848:T:A	233042848	NA,A	NA,T	NA,1	NA,inf	NA,inf	NA,0.396602	0.000236608	0.000255238
2	chr2:233160985:A:G	233160985	NA,G	NA,A	NA,1	NA,-inf	NA,inf	NA,0.3945	0.000236441	0.000254938
2	chr2:233427498:G:A	233427498	NA,A	NA,G	NA,1	NA,inf	NA,inf	NA,0.393489	0.000236287	0.000254817
2	chr2:233605091:C:A	233605091	NA,A	NA,C	NA,1	NA,inf	NA,inf	NA,0.40629	0.00023611	0.000254635
2	chr2:233424858:A:G	233424858	NA,G	NA,A	NA,1	NA,inf	NA,inf	NA,0.391011	0.000235937	0.000254441
2	chr2:233296912:A:G	233296912	NA,G	NA,A	NA,1	NA,inf	NA,inf	NA,0.39104	0.000235912	0.000254475
2	chr2:233041890:A:G	233041890	NA,G	NA,A	NA,1	NA,inf	NA,inf	NA,0.394091	0.000235881	0.000254457
2	chr2:233606452:G:T	233606452	NA,T	NA,G	NA,1	NA,inf	NA,inf	NA,0.405437	0.000235826	0.000254329
2	chr2:232913150:G:A	232913150	NA,A	NA,G	NA,1	NA,-inf	NA,inf	NA,0.391467	0.000235713	0.000254265
2	chr2:233262813:G:A	233262813	A,A	G,G	1,1	-inf,inf	inf,inf	1.48651,0.474977	0.000235639	0.000272652
2	chr2:233678917:T:C	233678917	NA,C	NA,T	NA,1	NA,inf	NA,inf	NA,0.394796	0.000235593	0.000254036
2	chr2:233142175:G:A	233142175	NA,A	NA,G	NA,1	NA,-inf	NA,inf	NA,0.390511	0.000235485	0.000253937
2	chr2:233429815:C:T	233429815	NA,T	NA,C	NA,1	NA,-inf	NA,inf	NA,0.394974	0.000235406	0.000253893
2	chr2:233087332:TA:T	233087332	NA,T	NA,TA	NA,1	NA,-inf	NA,inf	NA,0.391644	0.000235335	0.000253758
2	chr2:233346901:G:A	233346901	A,A	G,G	1,1	inf,-inf	inf,inf	4.76525,0.161385	0.000235224	0.0195985
2	chr2:233440098:G:A	233440098	NA,A	NA,G	NA,1	NA,-inf	NA,inf	NA,0.391486	0.000235148	0.000253559
2	chr2:233605951:A:G	233605951	NA,G	NA,A	NA,1	NA,inf	NA,inf	NA,0.401969	0.000234816	0.00025324
2	chr2:233608246:G:T	233608246	NA,T	NA,G	NA,1	NA,inf	NA,inf	NA,0.387117	0.000234813	0.000253207
2	chr2:233211910:G:A	233211910	NA,A	NA,G	NA,1	NA,-inf	NA,inf	NA,0.388813	0.000234449	0.000252953
2	chr2:233196448:T:TA	233196448	NA,TA	NA,T	NA,1	NA,inf	NA,inf	NA,0.387985	0.000234258	0.000252659
2	chr2:233635922:G:T	233635922	NA,T	NA,G	NA,1	NA,inf	NA,inf	NA,0.384912	0.000234196	0.000252537
2	chr2:233659349:C:T	233659349	NA,T	NA,C	NA,1	NA,inf	NA,inf	NA,0.386519	0.000234108	0.000252557
2	chr2:233844872:T:A	233844872	NA,A	NA,T	NA,1	NA,inf	NA,inf	NA,0.388234	0.000234092	0.000252433
2	chr2:233724978:CT:C	233724978	NA,C	NA,CT	NA,1	NA,inf	NA,inf	NA,0.387018	0.000234083	0.000252421
2	chr2:232862133:G:A	232862133	NA,A	NA,G	NA,1	NA,inf	NA,inf	NA,0.386597	0.000234079	0.000252614
2	chr2:233798232:G:T	233798232	NA,T	NA,G	NA,1	NA,-inf	NA,inf	NA,0.386186	0.000234071	0.000252493
2	chr2:232910601:AG:A	232910601	NA,A	NA,AG	NA,1	NA,inf	NA,inf	NA,0.388945	0.00023405	0.000252244
2	chr2:233617400:G:A	233617400	NA,A	NA,G	NA,1	NA,-inf	NA,inf	NA,0.372032	0.000233867	0.000251896
2	chr2:232915070:C:T	232915070	NA,T	NA,C	NA,1	NA,-inf	NA,inf	NA,0.384127	0.000233585	0.00025197
2	chr2:233136337:A:G	233136337	G,G	A,A	1,1	-inf,inf	inf,inf	0.364121,1.11228	0.000233498	0.000247926
2	chr2:233746498:T:C	233746498	C,C	T,T	1,1	inf,inf	inf,inf	0.45991,1.29114	0.000233486	0.000256152
2	chr2:233070139:C:T	233070139	NA,T	NA,C	NA,1	NA,inf	NA,inf	NA,0.384874	0.000233453	0.000251901
2	chr2:233150505:G:A	233150505	NA,A	NA,G	NA,1	NA,inf	NA,inf	NA,0.383963	0.000233321	0.000251585
2	chr2:233662107:A:C	233662107	NA,C	NA,A	NA,1	NA,-inf	NA,inf	NA,0.384714	0.000233274	0.000251587
2	chr2:233491897:T:A	233491897	NA,A	NA,T	NA,1	NA,-inf	NA,inf	NA,0.386299	0.000233219	0.000251512
2	chr2:232859603:T:C	232859603	NA,C	NA,T	NA,1	NA,inf	NA,inf	NA,0.382793	0.000233011	0.000251276
2	chr2:233647651:A:G	233647651	NA,G	NA,A	NA,1	NA,-inf	NA,inf	NA,0.384623	0.00023298	0.000251369
2	chr2:233007608:C:T	233007608	NA,T	NA,C	NA,1	NA,-inf	NA,inf	NA,0.381084	0.000232735	0.000251024
2	chr2:233060685:G:C	233060685	NA,C	NA,G	NA,1	NA,inf	NA,inf	NA,0.380946	0.000232586	0.000250839
2	chr2:232861295:C:T	232861295	NA,T	NA,C	NA,1	NA,inf	NA,inf	NA,0.380764	0.000232407	0.000250807
2	chr2:232873037:A:AGCCTGTGAGGGAT	232873037	NA,AGCCTGTGAGGGAT	NA,A	NA,1	NA,-inf	NA,inf	NA,0.380462	0.000232364	0.000250358
2	chr2:233090953:C:T	233090953	NA,T	NA,C	NA,1	NA,-inf	NA,inf	NA,0.378771	0.000232215	0.000250448
2	chr2:233803365:G:T	233803365	NA,T	NA,G	NA,1	NA,-inf	NA,inf	NA,0.378907	0.000231945	0.000250166
2	chr2:233378373:C:G	233378373	NA,G	NA,C	NA,1	NA,-inf	NA,inf	NA,0.379781	0.000231858	0.000250149
2	chr2:233805366:A:G	233805366	G,G	A,A	1,1	-inf,inf	inf,inf	0.00146234,1.39313	0.000231846	0.000249751
2	chr2:233070669:C:T	233070669	NA,T	NA,C	NA,1	NA,inf	NA,inf	NA,0.378675	0.000231824	0.000250024
2	chr2:233335749:G:A	233335749	A,A	G,G	1,1	-inf,-inf	inf,inf	0.198545,1.40319	0.000231617	0.000251885
2	chr2:233035676:T:C	233035676	C,NA	T,NA	1,NA	inf,NA	inf,NA	0.714375,NA	0.000231268	0.000250883
2	chr2:233790710:C:T	233790710	NA,T	NA,C	NA,1	NA,inf	NA,inf	NA,0.380943	0.000231144	0.000249378
2	chr2:233151209:G:A	233151209	NA,A	NA,G	NA,1	NA,-inf	NA,inf	NA,0.376017	0.000231135	0.000249223
2	chr2:233211906:G:A	233211906	NA,A	NA,G	NA,1	NA,inf	NA,inf	NA,0.376197	0.000231061	0.000249152
2	chr2:233489655:C:T	233489655	NA,T	NA,C	NA,1	NA,-inf	NA,inf	NA,0.38085	0.000231024	0.000249229
2	chr2:233688626:G:A	233688626	NA,A	NA,G	NA,1	NA,-inf	NA,inf	NA,0.361297	0.000230681	0.00024848
2	chr2:233608054:A:G	233608054	NA,G	NA,A	NA,1	NA,inf	NA,inf	NA,0.372473	0.000230634	0.000248704
2	chr2:233440317:G:A	233440317	NA,A	NA,G	NA,1	NA,-inf	NA,inf	NA,0.374706	0.000230372	0.000248414
2	chr2:233295549:A:C	233295549	NA,C	NA,A	NA,1	NA,-inf	NA,inf	NA,0.377265	0.000230262	0.000248382
2	chr2:232872533:G:A	232872533	NA,A	NA,G	NA,1	NA,inf	NA,inf	NA,0.375252	0.000230241	0.000248159
2	chr2:233297674:A:G	233297674	NA,G	NA,A	NA,1	NA,-inf	NA,inf	NA,0.377073	0.000230208	0.000248324
2	chr2:233298021:G:A	233298021	NA,A	NA,G	NA,1	NA,-inf	NA,inf	NA,0.376765	0.000230123	0.000248232
2	chr2:232954143:G:A	232954143	NA,A	NA,G	NA,1	NA,-inf	NA,inf	NA,0.370749	0.000230096	0.000248182
2	chr2:232938369:G:A	232938369	NA,A	NA,G	NA,1	NA,-inf	NA,inf	NA,0.371464	0.000230051	0.000248162
2	chr2:233658781:C:T	233658781	NA,T	NA,C	NA,1	NA,inf	NA,inf	NA,0.369522	0.000229802	0.000247807
2	chr2:233495493:G:A	233495493	NA,A	NA,G	NA,1	NA,-inf	NA,inf	NA,0.371472	0.000229567	0.000247676
2	chr2:233292684:C:T	233292684	NA,T	NA,C	NA,1	NA,inf	NA,inf	NA,0.369168	0.000229522	0.000247578
2	chr2:233753662:T:C	233753662	NA,C	NA,T	NA,1	NA,-inf	NA,inf	NA,0.371089	0.000229366	0.000247461
2	chr2:233088877:G:A	233088877	NA,A	NA,G	NA,1	NA,-inf	NA,inf	NA,0.369827	0.000229168	0.000247111
2	chr2:233352088:C:T	233352088	NA,T	NA,C	NA,1	NA,inf	NA,inf	NA,0.369168	0.000229117	0.000247122
2	chr2:233287595:A:G	233287595	NA,G	NA,A	NA,1	NA,-inf	NA,inf	NA,0.373014	0.000229088	0.000247116
2	chr2:232905765:G:A	232905765	NA,A	NA,G	NA,1	NA,-inf	NA,inf	NA,0.365698	0.000228725	0.000246716
2	chr2:233491758:C:A	233491758	NA,A	NA,C	NA,1	NA,inf	NA,inf	NA,0.365022	0.000228181	0.000246082
2	chr2:233133771:C:A	233133771	A,A	C,C	1,1	-inf,inf	inf,inf	0.346967,1.13897	0.000228178	0.00024276
2	chr2:233267814:A:AC	233267814	NA,AC	NA,A	NA,1	NA,-inf	NA,inf	NA,0.368103	0.000228139	0.000246027
2	chr2:233067058:G:A	233067058	NA,A	NA,G	NA,1	NA,-inf	NA,inf	NA,0.364834	0.000228135	0.000245923
2	chr2:233799983:G:A	233799983	A,A	G,G	1,1	-inf,-inf	inf,inf	0.859361,0.546042	0.000228009	0.000241377
2	chr2:233833713:G:T	233833713	NA,T	NA,G	NA,1	NA,inf	NA,inf	NA,0.365199	0.000227885	0.000245735
2	chr2:233136865:T:C	233136865	C,C	T,T	1,1	-inf,inf	inf,inf	0.363592,1.09515	0.000227874	0.000241897
2	chr2:233533143:G:A	233533143	NA,A	NA,G	NA,1	NA,-inf	NA,inf	NA,0.369279	0.000227836	0.00024579
2	chr2:233786578:T:G	233786578	G,G	T,T	1,1	inf,-inf	inf,inf	0.242716,1.31843	0.000227791	0.000245878
2	chr2:233732850:G:T	233732850	NA,T	NA,G	NA,1	NA,inf	NA,inf	NA,0.367977	0.000227724	0.000245667
2	chr2:233554599:T:A	233554599	NA,A	NA,T	NA,1	NA,-inf	NA,inf	NA,0.364371	0.000227617	0.000245573
2	chr2:232985749:C:T	232985749	T,T	C,C	1,1	-inf,inf	inf,inf	0.634098,0.973774	0.000227613	0.00024491
2	chr2:233523348:C:A	233523348	NA,A	NA,C	NA,1	NA,inf	NA,inf	NA,0.362848	0.000227581	0.000245407
2	chr2:233202246:T:C	233202246	NA,C	NA,T	NA,1	NA,inf	NA,inf	NA,0.364686	0.000227556	0.000245309
2	chr2:233024443:A:C	233024443	NA,C	NA,A	NA,1	NA,inf	NA,inf	NA,0.363846	0.000227539	0.000245531
2	chr2:233723201:A:T	233723201	NA,T	NA,A	NA,1	NA,inf	NA,inf	NA,0.361919	0.000227471	0.000245281
2	chr2:233135794:A:C	233135794	C,C	A,A	1,1	-inf,inf	inf,inf	0.349522,1.13502	0.000227362	0.000241893
2	chr2:233194945:G:A	233194945	NA,A	NA,G	NA,1	NA,-inf	NA,inf	NA,0.358927	0.000227279	0.000245138
2	chr2:233177160:C:T	233177160	NA,T	NA,C	NA,1	NA,-inf	NA,inf	NA,0.35862	0.000227189	0.00024512
2	chr2:233740558:C:T	233740558	NA,T	NA,C	NA,1	NA,-inf	NA,inf	NA,0.363132	0.000227171	0.000245036
2	chr2:233314338:C:T	233314338	NA,T	NA,C	NA,1	NA,inf	NA,inf	NA,0.365691	0.000227156	0.00024515
2	chr2:233310556:C:CTGGAG	233310556	CTGGAG,NA	C,NA	1,NA	inf,NA	inf,NA	0.0488674,NA	0.000227141	0.000235984
2	chr2:233467956:A:G	233467956	NA,G	NA,A	NA,1	NA,inf	NA,inf	NA,0.377064	0.000226748	0.000244551
2	chr2:233422916:C:T	233422916	T,T	C,C	1,1	inf,inf	inf,inf	2.54955,0.390654	0.000226329	0.000484618
2	chr2:233712842:C:T	233712842	T,T	C,C	1,1	inf,inf	inf,inf	1.00876,0.388974	0.000226154	0.000239545
2	chr2:232994205:A:G	232994205	G,G	A,A	1,1	-inf,-inf	inf,inf	1.35038,0.0235626	0.000226124	0.000244606
2	chr2:233072957:G:A	233072957	NA,A	NA,G	NA,1	NA,-inf	NA,inf	NA,0.357096	0.00022604	0.000243666
2	chr2:233135580:C:T	233135580	T,T	C,C	1,1	-inf,inf	inf,inf	0.359021,1.12271	0.000226026	0.000240434
2	chr2:233380949:A:G	233380949	NA,G	NA,A	NA,1	NA,-inf	NA,inf	NA,0.357971	0.000225856	0.000243673
2	chr2:232881047:G:A	232881047	A,NA	G,NA	1,NA	-inf,NA	inf,NA	0.638336,NA	0.000225783	0.000243206
2	chr2:233426600:C:T	233426600	NA,T	NA,C	NA,1	NA,inf	NA,inf	NA,0.35592	0.000225738	0.000243393
2	chr2:233634139:C:T	233634139	NA,T	NA,C	NA,1	NA,-inf	NA,inf	NA,0.357792	0.000225672	0.000243404
2	chr2:233348203:G:A	233348203	A,A	G,G	1,1	inf,-inf	inf,inf	4.66319,0.234458	0.000225668	0.0168603
2	chr2:233703389:A:T	233703389	NA,T	NA,A	NA,1	NA,inf	NA,inf	NA,0.363314	0.000225586	0.000243284
2	chr2:233632623:C:G	233632623	NA,G	NA,C	NA,1	NA,-inf	NA,inf	NA,0.357362	0.000225556	0.000243279
2	chr2:233607880:C:A	233607880	NA,A	NA,C	NA,1	NA,inf	NA,inf	NA,0.364389	0.000225549	0.000243199
2	chr2:233293577:C:CA	233293577	NA,CA	NA,C	NA,1	NA,-inf	NA,inf	NA,0.359756	0.000225497	0.000243244
2	chr2:233766627:T:G	233766627	NA,G	NA,T	NA,1	NA,inf	NA,inf	NA,0.353834	0.000225371	0.000243097
2	chr2:232880777:T:TGGGTCAGGTCA	232880777	NA,TGGGTCAGGTCA	NA,T	NA,1	NA,-inf	NA,inf	NA,0.354114	0.000225221	0.000242767
2	chr2:232946249:T:C	232946249	NA,C	NA,T	NA,1	NA,inf	NA,inf	NA,0.354195	0.000225213	0.000243024
2	chr2:233166142:C:T	233166142	T,T	C,C	1,1	inf,inf	inf,inf	0.161156,1.36072	0.000225207	0.000243364
2	chr2:232875275:G:A	232875275	NA,A	NA,G	NA,1	NA,-inf	NA,inf	NA,0.354371	0.000225188	0.000242645
2	chr2:233634530:T:C	233634530	NA,C	NA,T	NA,1	NA,inf	NA,inf	NA,0.365386	0.000224957	0.000242563
2	chr2:233141959:T:C	233141959	NA,C	NA,T	NA,1	NA,-inf	NA,inf	NA,0.352339	0.000224839	0.000242464
2	chr2:233707494:G:A	233707494	NA,A	NA,G	NA,1	NA,-inf	NA,inf	NA,0.355335	0.000224764	0.000242283
2	chr2:233534448:T:C	233534448	NA,C	NA,T	NA,1	NA,-inf	NA,inf	NA,0.357535	0.000224688	0.000242395
2	chr2:233266584:C:T	233266584	NA,T	NA,C	NA,1	NA,inf	NA,inf	NA,0.363169	0.000224611	0.000242347
2	chr2:232876441:C:T	232876441	NA,T	NA,C	NA,1	NA,-inf	NA,inf	NA,0.351406	0.000224563	0.000242221
2	chr2:232878898:G:C	232878898	NA,C	NA,G	NA,1	NA,inf	NA,inf	NA,0.352218	0.000224493	0.000242247
2	chr2:233190049:C:T	233190049	NA,T	NA,C	NA,1	NA,inf	NA,inf	NA,0.352289	0.000224473	0.00024219
2	chr2:233493968:T:C	233493968	NA,C	NA,T	NA,1	NA,inf	NA,inf	NA,0.351235	0.000224459	0.000242069
2	chr2:233429153:G:C	233429153	NA,C	NA,G	NA,1	NA,-inf	NA,inf	NA,0.353108	0.00022439	0.000241965
2	chr2:233537002:G:A	233537002	NA,A	NA,G	NA,1	NA,-inf	NA,inf	NA,0.355419	0.000224129	0.000241791
2	chr2:233431488:A:G	233431488	NA,G	NA,A	NA,1	NA,inf	NA,inf	NA,0.348662	0.000224125	0.00024171
2	chr2:233036796:C:T	233036796	NA,T	NA,C	NA,1	NA,-inf	NA,inf	NA,0.349803	0.000224106	0.000241579
2	chr2:233565694:T:C	233565694	NA,C	NA,T	NA,1	NA,inf	NA,inf	NA,0.346889	0.000224063	0.000241676
2	chr2:233788458:C:A	233788458	NA,A	NA,C	NA,1	NA,-inf	NA,inf	NA,0.351321	0.00022399	0.000241613
2	chr2:233455591:T:A	233455591	A,A	T,T	1,1	inf,inf	inf,inf	3.22621,0.365513	0.000223942	0.00125157
2	chr2:233400136:T:G	233400136	G,G	T,T	1,1	-inf,-inf	inf,inf	3.22145,0.467307	0.000223876	0.00136607
2	chr2:232860757:C:T	232860757	NA,T	NA,C	NA,1	NA,inf	NA,inf	NA,0.350825	0.000223862	0.000241388
2	chr2:233352801:CCT:C	233352801	NA,C	NA,CCT	NA,1	NA,inf	NA,inf	NA,0.346587	0.000223738	0.000241217
2	chr2:233368528:G:A	233368528	NA,A	NA,G	NA,1	NA,inf	NA,inf	NA,0.366642	0.000223633	0.000241259
2	chr2:232901406:G:C	232901406	NA,C	NA,G	NA,1	NA,inf	NA,inf	NA,0.350402	0.000223596	0.000241136
2	chr2:233026505:T:C	233026505	C,C	T,T	1,1	-inf,inf	inf,inf	0.328427,1.25017	0.000223488	0.000241417
2	chr2:233134987:A:G	233134987	G,G	A,A	1,1	-inf,inf	inf,inf	0.340974,1.13261	0.000223398	0.00023772
2	chr2:233677593:T:C	233677593	NA,C	NA,T	NA,1	NA,-inf	NA,inf	NA,0.347382	0.00022329	0.000240773
2	chr2:233213335:G:A	233213335	NA,A	NA,G	NA,1	NA,-inf	NA,inf	NA,0.345264	0.000223191	0.000240764
2	chr2:232984987:C:T	232984987	NA,T	NA,C	NA,1	NA,inf	NA,inf	NA,0.348578	0.000223174	0.000240608
2	chr2:232891160:G:A	232891160	NA,A	NA,G	NA,1	NA,inf	NA,inf	NA,0.349028	0.000223111	0.000240482
2	chr2:232966866:G:A	232966866	NA,A	NA,G	NA,1	NA,-inf	NA,inf	NA,0.344917	0.000222967	0.000240463
2	chr2:233296441:C:G	233296441	NA,G	NA,C	NA,1	NA,-inf	NA,inf	NA,0.347125	0.000222853	0.000240346
2	chr2:233711078:C:T	233711078	NA,T	NA,C	NA,1	NA,inf	NA,inf	NA,0.344141	0.000222831	0.000240354
2	chr2:233175024:C:T	233175024	NA,T	NA,C	NA,1	NA,-inf	NA,inf	NA,0.342399	0.000222769	0.000240276
2	chr2:233105106:T:G	233105106	NA,G	NA,T	NA,1	NA,-inf	NA,inf	NA,0.342932	0.000222251	0.000239701
2	chr2:233756282:T:C	233756282	NA,C	NA,T	NA,1	NA,inf	NA,inf	NA,0.341217	0.00022205	0.000239506
2	chr2:232983406:C:T	232983406	NA,T	NA,C	NA,1	NA,-inf	NA,inf	NA,0.339766	0.000221815	0.000239272
2	chr2:233317945:G:A	233317945	NA,A	NA,G	NA,1	NA,inf	NA,inf	NA,0.353439	0.000221799	0.000239512
2	chr2:233206260:A:G	233206260	NA,G	NA,A	NA,1	NA,inf	NA,inf	NA,0.341878	0.000221733	0.000239161
2	chr2:233754399:C:T	233754399	T,T	C,C	1,1	inf,inf	inf,inf	0.979126,0.433892	0.000221644	0.000235062
2	chr2:233134491:G:A	233134491	A,A	G,G	1,1	-inf,inf	inf,inf	0.351618,1.11773	0.000221564	0.000235722
2	chr2:233330781:C:T	233330781	NA,T	NA,C	NA,1	NA,-inf	NA,inf	NA,0.342076	0.000221558	0.00023899
2	chr2:233162496:G:A	233162496	A,A	G,G	1,1	-inf,-inf	inf,inf	0.198998,1.30371	0.000221557	0.000238372
2	chr2:233162770:G:A	233162770	NA,A	NA,G	NA,1	NA,inf	NA,inf	NA,0.344078	0.000221531	0.000238832
2	chr2:233235231:C:T	233235231	NA,T	NA,C	NA,1	NA,inf	NA,inf	NA,0.337597	0.000221517	0.000238981
2	chr2:233625205:T:G	233625205	NA,G	NA,T	NA,1	NA,inf	NA,inf	NA,0.351807	0.000221445	0.00023878
2	chr2:233123439:G:A	233123439	NA,A	NA,G	NA,1	NA,inf	NA,inf	NA,0.339136	0.000221362	0.000238845
2	chr2:233311589:G:T	233311589	NA,T	NA,G	NA,1	NA,-inf	NA,inf	NA,0.34151	0.000221287	0.000238659
2	chr2:233582983:G:A	233582983	NA,A	NA,G	NA,1	NA,inf	NA,inf	NA,0.338286	0.000221284	0.000238683
2	chr2:233228229:C:T	233228229	NA,T	NA,C	NA,1	NA,inf	NA,inf	NA,0.337491	0.000220973	0.000238416
2	chr2:233577497:G:A	233577497	A,A	G,G	1,1	-inf,-inf	inf,inf	0.138745,1.33456	0.000220903	0.000238205
2	chr2:233053005:G:A	233053005	NA,A	NA,G	NA,1	NA,inf	NA,inf	NA,0.337793	0.000220473	0.000237912
2	chr2:233209793:A:G	233209793	NA,G	NA,A	NA,1	NA,inf	NA,inf	NA,0.336495	0.000220465	0.000237752
2	chr2:232856859:G:A	232856859	NA,A	NA,G	NA,1	NA,inf	NA,inf	NA,0.336209	0.000220419	0.000237706
2	chr2:233193978:T:A	233193978	NA,A	NA,T	NA,1	NA,-inf	NA,inf	NA,0.33299	0.000220076	0.000237505
2	chr2:233457905:T:C	233457905	NA,C	NA,T	NA,1	NA,inf	NA,inf	NA,0.349028	0.000219522	0.000236763
2	chr2:233824122:GT:G	233824122	NA,G	NA,GT	NA,1	NA,-inf	NA,inf	NA,0.330965	0.000219516	0.000236841
2	chr2:233479391:C:T	233479391	NA,T	NA,C	NA,1	NA,-inf	NA,inf	NA,0.33082	0.00021924	0.000236539
2	chr2:233470392:G:A	233470392	NA,A	NA,G	NA,1	NA,inf	NA,inf	NA,0.347762	0.000219225	0.000236442
2	chr2:233375524:G:A	233375524	NA,A	NA,G	NA,1	NA,inf	NA,inf	NA,0.347122	0.000218724	0.000235963
2	chr2:233193184:C:T	233193184	NA,T	NA,C	NA,1	NA,inf	NA,inf	NA,0.329619	0.000218628	0.000235882
2	chr2:232988232:T:G	232988232	G,G	T,T	1,1	-inf,-inf	inf,inf	1.32117,0.041747	0.000218566	0.000236132
2	chr2:233844010:G:A	233844010	NA,A	NA,G	NA,1	NA,-inf	NA,inf	NA,0.328264	0.000218526	0.000235744
2	chr2:233813494:A:G	233813494	NA,G	NA,A	NA,1	NA,-inf	NA,inf	NA,0.327891	0.000218519	0.000235773
2	chr2:232956112:A:G	232956112	NA,G	NA,A	NA,1	NA,-inf	NA,inf	NA,0.327896	0.000218303	0.000235334
2	chr2:233062329:C:T	233062329	NA,T	NA,C	NA,1	NA,-inf	NA,inf	NA,0.326037	0.000218151	0.000235175
2	chr2:232968761:G:A	232968761	NA,A	NA,G	NA,1	NA,-inf	NA,inf	NA,0.327481	0.000218047	0.000235126
2	chr2:233255581:T:C	233255581	NA,C	NA,T	NA,1	NA,-inf	NA,inf	NA,0.327319	0.000217985	0.000235193
2	chr2:233479401:A:G	233479401	G,NA	A,NA	1,NA	-inf,NA	inf,NA	0.870371,NA	0.000217775	0.000243473
2	chr2:233134520:C:G	233134520	G,G	C,C	1,1	-inf,inf	inf,inf	0.352627,1.10659	0.00021771	0.000231628
2	chr2:233108454:G:A	233108454	NA,A	NA,G	NA,1	NA,-inf	NA,inf	NA,0.32405	0.000217659	0.000234738
2	chr2:233036018:T:C	233036018	NA,C	NA,T	NA,1	NA,inf	NA,inf	NA,0.326312	0.000217627	0.000234771
2	chr2:233546035:T:C	233546035	NA,C	NA,T	NA,1	NA,inf	NA,inf	NA,0.333521	0.000217497	0.000234825
2	chr2:233803360:C:G	233803360	NA,G	NA,C	NA,1	NA,-inf	NA,inf	NA,0.317014	0.000217461	0.000234416
2	chr2:233794259:C:T	233794259	T,T	C,C	1,1	inf,-inf	inf,inf	0.775846,0.757958	0.000217348	0.000233172
2	chr2:233386453:G:A	233386453	NA,A	NA,G	NA,1	NA,inf	NA,inf	NA,0.336638	0.00021732	0.000234419
2	chr2:233525701:G:A	233525701	NA,A	NA,G	NA,1	NA,-inf	NA,inf	NA,0.327375	0.000217299	0.000234396
2	chr2:233795164:C:G	233795164	NA,G	NA,C	NA,1	NA,inf	NA,inf	NA,0.324719	0.000217296	0.000234385
2	chr2:233031788:C:T	233031788	T,T	C,C	1,1	-inf,inf	inf,inf	1.21362,0.399697	0.000217156	0.000236961
2	chr2:232984793:T:C	232984793	C,NA	T,NA	1,NA	inf,NA	inf,NA	0.70576,NA	0.000216944	0.000236533
2	chr2:233692696:C:G	233692696	NA,G	NA,C	NA,1	NA,-inf	NA,inf	NA,0.322323	0.000216921	0.000233912
2	chr2:233192628:T:C	233192628	NA,C	NA,T	NA,1	NA,-inf	NA,inf	NA,0.320213	0.000216535	0.000233637
2	chr2:233297866:TAATAA:T	233297866	NA,T	NA,TAATAA	NA,1	NA,-inf	NA,inf	NA,0.323623	0.000216464	0.000233452
2	chr2:232978023:T:A	232978023	NA,A	NA,T	NA,1	NA,-inf	NA,inf	NA,0.319084	0.000216347	0.00023326
2	chr2:233784553:G:A	233784553	NA,A	NA,G	NA,1	NA,-inf	NA,inf	NA,0.321256	0.000216325	0.000233346
2	chr2:233033694:G:A	233033694	NA,A	NA,G	NA,1	NA,inf	NA,inf	NA,0.320031	0.000216071	0.000233093
2	chr2:233539353:A:C	233539353	NA,C	NA,A	NA,1	NA,inf	NA,inf	NA,0.318047	0.00021601	0.000232963
2	chr2:233367389:C:T	233367389	NA,T	NA,C	NA,1	NA,inf	NA,inf	NA,0.33557	0.00021589	0.000232905
2	chr2:233731656:T:G	233731656	G,G	T,T	1,1	inf,inf	inf,inf	0.434971,1.2584	0.000215797	0.000236507
2	chr2:233098727:C:G	233098727	G,G	C,C	1,1	inf,-inf	inf,inf	0.688023,0.979819	0.000215457	0.000234775
2	chr2:233106754:C:T	233106754	NA,T	NA,C	NA,1	NA,inf	NA,inf	NA,0.317135	0.000215362	0.000232087
2	chr2:233109369:C:T	233109369	NA,T	NA,C	NA,1	NA,-inf	NA,inf	NA,0.314422	0.000215241	0.000232237
2	chr2:233524240:C:T	233524240	NA,T	NA,C	NA,1	NA,inf	NA,inf	NA,0.31375	0.000215231	0.000232164
2	chr2:233122297:G:A	233122297	NA,A	NA,G	NA,1	NA,inf	NA,inf	NA,0.312516	0.000214732	0.000231687
2	chr2:233258952:A:G	233258952	NA,G	NA,A	NA,1	NA,inf	NA,inf	NA,0.311586	0.000214711	0.000231602
2	chr2:232926279:A:T	232926279	NA,T	NA,A	NA,1	NA,inf	NA,inf	NA,0.312786	0.000214627	0.000231569
2	chr2:233769481:G:A	233769481	NA,A	NA,G	NA,1	NA,inf	NA,inf	NA,0.312764	0.000214583	0.00023145
2	chr2:233714555:A:T	233714555	NA,T	NA,A	NA,1	NA,inf	NA,inf	NA,0.314085	0.000214501	0.000231376
2	chr2:233714698:T:G	233714698	NA,G	NA,T	NA,1	NA,inf	NA,inf	NA,0.314085	0.000214501	0.000231376
2	chr2:233711088:A:G	233711088	NA,G	NA,A	NA,1	NA,-inf	NA,inf	NA,0.314755	0.000214499	0.000231238
2	chr2:233765258:A:G	233765258	NA,G	NA,A	NA,1	NA,inf	NA,inf	NA,0.310842	0.000214481	0.00023135
2	chr2:233004743:C:G	233004743	NA,G	NA,C	NA,1	NA,inf	NA,inf	NA,0.311116	0.000214335	0.000231249
2	chr2:233243863:G:A	233243863	A,A	G,G	1,1	-inf,inf	inf,inf	1.61589,0.212764	0.000214217	0.000249089
2	chr2:233346578:G:A	233346578	NA,A	NA,G	NA,1	NA,inf	NA,inf	NA,0.32646	0.000214144	0.000231354
2	chr2:233456820:C:G	233456820	NA,G	NA,C	NA,1	NA,inf	NA,inf	NA,0.326641	0.000214105	0.000230925
2	chr2:233193424:C:T	233193424	T,T	C,C	1,1	inf,-inf	inf,inf	1.28234,0.180392	0.000214092	0.000232356
2	chr2:233230928:T:G	233230928	NA,G	NA,T	NA,1	NA,-inf	NA,inf	NA,0.31011	0.000214059	0.000230975
2	chr2:233153037:C:T	233153037	NA,T	NA,C	NA,1	NA,-inf	NA,inf	NA,0.30959	0.00021403	0.000230818
2	chr2:233343372:G:A	233343372	NA,A	NA,G	NA,1	NA,-inf	NA,inf	NA,0.311456	0.000213981	0.000230858
2	chr2:233355820:A:C	233355820	NA,C	NA,A	NA,1	NA,inf	NA,inf	NA,0.309043	0.000213721	0.000230518
2	chr2:233371548:A:C	233371548	NA,C	NA,A	NA,1	NA,inf	NA,inf	NA,0.324462	0.000213648	0.000230815
2	chr2:233585023:A:G	233585023	NA,G	NA,A	NA,1	NA,-inf	NA,inf	NA,0.309408	0.000213605	0.000230344
2	chr2:233202393:T:A	233202393	NA,A	NA,T	NA,1	NA,-inf	NA,inf	NA,0.307406	0.000213512	0.00023043
2	chr2:233187594:C:T	233187594	NA,T	NA,C	NA,1	NA,-inf	NA,inf	NA,0.307642	0.000213468	0.000230294
2	chr2:233774781:G:A	233774781	NA,A	NA,G	NA,1	NA,inf	NA,inf	NA,0.306159	0.000213347	0.00023017
2	chr2:232931548:C:A	232931548	NA,A	NA,C	NA,1	NA,-inf	NA,inf	NA,0.306244	0.000213235	0.000230019
2	chr2:232930764:G:A	232930764	NA,A	NA,G	NA,1	NA,-inf	NA,inf	NA,0.306035	0.000213186	0.000229965
2	chr2:233341132:G:A	233341132	NA,A	NA,G	NA,1	NA,inf	NA,inf	NA,0.302671	0.000213166	0.00022999
2	chr2:233745292:C:T	233745292	NA,T	NA,C	NA,1	NA,-inf	NA,inf	NA,0.307125	0.000213142	0.000229957
2	chr2:233786599:T:C	233786599	NA,C	NA,T	NA,1	NA,-inf	NA,inf	NA,0.305541	0.000213126	0.000229905
2	chr2:233157811:G:T	233157811	NA,T	NA,G	NA,1	NA,inf	NA,inf	NA,0.309523	0.00021309	0.000229736
2	chr2:233815065:T:C	233815065	NA,C	NA,T	NA,1	NA,-inf	NA,inf	NA,0.305195	0.000212919	0.000229703
2	chr2:233038754:C:T	233038754	NA,T	NA,C	NA,1	NA,inf	NA,inf	NA,0.306677	0.000212869	0.000229638
2	chr2:233103059:A:C	233103059	NA,C	NA,A	NA,1	NA,-inf	NA,inf	NA,0.304059	0.000212774	0.000229456
2	chr2:233811412:G:A	233811412	A,A	G,G	1,1	-inf,inf	inf,inf	0.0927815,1.32523	0.000212597	0.000229065
2	chr2:233335558:G:A	233335558	NA,A	NA,G	NA,1	NA,inf	NA,inf	NA,0.307896	0.00021246	0.000229283
2	chr2:233133936:C:T	233133936	T,T	C,C	1,1	-inf,inf	inf,inf	0.340937,1.10229	0.000212432	0.000226052
2	chr2:233542398:A:T	233542398	NA,T	NA,A	NA,1	NA,inf	NA,inf	NA,0.302722	0.000212345	0.000229014
2	chr2:233544705:A:T	233544705	NA,T	NA,A	NA,1	NA,inf	NA,inf	NA,0.302639	0.000212326	0.000228993
2	chr2:233460723:T:C	233460723	NA,C	NA,T	NA,1	NA,inf	NA,inf	NA,0.304849	0.000212315	0.000229105
2	chr2:233651131:A:G	233651131	NA,G	NA,A	NA,1	NA,inf	NA,inf	NA,0.314238	0.00021231	0.000228943
2	chr2:233558999:A:G	233558999	NA,G	NA,A	NA,1	NA,inf	NA,inf	NA,0.302526	0.000212299	0.000228965
2	chr2:233500423:A:G	233500423	NA,G	NA,A	NA,1	NA,inf	NA,inf	NA,0.302503	0.000212294	0.000228959
2	chr2:233563186:C:G	233563186	NA,G	NA,C	NA,1	NA,inf	NA,inf	NA,0.302482	0.000212289	0.000228954
2	chr2:233515647:C:T	233515647	NA,T	NA,C	NA,1	NA,inf	NA,inf	NA,0.302462	0.000212284	0.000228948
2	chr2:233580048:AG:A	233580048	A,NA	AG,NA	1,NA	inf,NA	inf,NA	0.444861,NA	0.000212272	0.000225417
2	chr2:233509563:G:A	233509563	NA,A	NA,G	NA,1	NA,inf	NA,inf	NA,0.302346	0.000212257	0.000228919
2	chr2:233560562:C:T	233560562	NA,T	NA,C	NA,1	NA,inf	NA,inf	NA,0.302302	0.000212247	0.000228908
2	chr2:233492622:T:G	233492622	NA,G	NA,T	NA,1	NA,inf	NA,inf	NA,0.302282	0.000212242	0.000228903
2	chr2:233540434:AT:A	233540434	NA,A	NA,AT	NA,1	NA,inf	NA,inf	NA,0.302187	0.00021222	0.000228879
2	chr2:233436681:A:G	233436681	NA,G	NA,A	NA,1	NA,inf	NA,inf	NA,0.318454	0.000212202	0.000228876
2	chr2:233560367:C:T	233560367	NA,T	NA,C	NA,1	NA,inf	NA,inf	NA,0.302006	0.000212178	0.000228834
2	chr2:233548408:T:A	233548408	NA,A	NA,T	NA,1	NA,inf	NA,inf	NA,0.302006	0.000212178	0.000228834
2	chr2:233566651:C:T	233566651	NA,T	NA,C	NA,1	NA,inf	NA,inf	NA,0.302006	0.000212178	0.000228834
2	chr2:233520881:G:A	233520881	NA,A	NA,G	NA,1	NA,inf	NA,inf	NA,0.302006	0.000212178	0.000228834
2	chr2:233560587:A:G	233560587	NA,G	NA,A	NA,1	NA,inf	NA,inf	NA,0.302006	0.000212178	0.000228834
2	chr2:233507189:T:C	233507189	NA,C	NA,T	NA,1	NA,inf	NA,inf	NA,0.302006	0.000212178	0.000228834
2	chr2:233568815:C:G	233568815	NA,G	NA,C	NA,1	NA,inf	NA,inf	NA,0.302006	0.000212178	0.000228834
2	chr2:233520529:A:G	233520529	NA,G	NA,A	NA,1	NA,inf	NA,inf	NA,0.302006	0.000212178	0.000228834
2	chr2:233559062:G:A	233559062	NA,A	NA,G	NA,1	NA,inf	NA,inf	NA,0.302006	0.000212178	0.000228834
2	chr2:233531018:G:A	233531018	NA,A	NA,G	NA,1	NA,inf	NA,inf	NA,0.301834	0.000212138	0.00022879
2	chr2:233443088:G:A	233443088	A,NA	G,NA	1,NA	-inf,NA	inf,NA	0.869706,NA	0.000212095	0.000237756
2	chr2:233555016:C:T	233555016	NA,T	NA,C	NA,1	NA,inf	NA,inf	NA,0.301625	0.000212089	0.000228738
2	chr2:233555246:A:C	233555246	NA,C	NA,A	NA,1	NA,inf	NA,inf	NA,0.301559	0.000212073	0.000228721
2	chr2:232961642:G:A	232961642	NA,A	NA,G	NA,1	NA,-inf	NA,inf	NA,0.301017	0.000212064	0.000228791
2	chr2:233485922:C:T	233485922	NA,T	NA,C	NA,1	NA,inf	NA,inf	NA,0.316912	0.000212038	0.000228708
2	chr2:233547192:A:G	233547192	NA,G	NA,A	NA,1	NA,inf	NA,inf	NA,0.301386	0.000212033	0.000228678
2	chr2:233561079:G:A	233561079	NA,A	NA,G	NA,1	NA,inf	NA,inf	NA,0.301258	0.000212003	0.000228645
2	chr2:233548466:T:C	233548466	NA,C	NA,T	NA,1	NA,inf	NA,inf	NA,0.301171	0.000211983	0.000228623
2	chr2:233556323:G:A	233556323	NA,A	NA,G	NA,1	NA,inf	NA,inf	NA,0.300684	0.000211869	0.000228501
2	chr2:232951407:G:A	232951407	NA,A	NA,G	NA,1	NA,inf	NA,inf	NA,0.302368	0.000211783	0.000228336
2	chr2:233558620:A:T	233558620	NA,T	NA,A	NA,1	NA,-inf	NA,inf	NA,0.305274	0.000211734	0.00022842
2	chr2:233781779:C:T	233781779	NA,T	NA,C	NA,1	NA,-inf	NA,inf	NA,0.299541	0.000211733	0.0002284
2	chr2:233510240:TAACA:T	233510240	NA,T	NA,TAACA	NA,1	NA,inf	NA,inf	NA,0.299672	0.000211634	0.000228247
2	chr2:233512108:A:G	233512108	NA,G	NA,A	NA,1	NA,inf	NA,inf	NA,0.299421	0.000211575	0.000228185
2	chr2:233350355:G:T	233350355	T,T	G,G	1,1	inf,-inf	inf,inf	4.71912,0.0111029	0.000211492	0.0165907
2	chr2:233800959:A:C	233800959	NA,C	NA,A	NA,1	NA,inf	NA,inf	NA,0.299341	0.00021149	0.000228144
2	chr2:233268811:C:T	233268811	NA,T	NA,C	NA,1	NA,inf	NA,inf	NA,0.297429	0.000211309	0.00022787
2	chr2:232929118:C:T	232929118	NA,T	NA,C	NA,1	NA,inf	NA,inf	NA,0.300082	0.00021125	0.000227738
2	chr2:233348806:C:T	233348806	T,T	C,C	1,1	inf,inf	inf,inf	4.5943,0.00495352	0.000211185	0.0127927
2	chr2:233259199:A:G	233259199	NA,G	NA,A	NA,1	NA,inf	NA,inf	NA,0.294624	0.000211175	0.000227863
2	chr2:233223791:A:G	233223791	NA,G	NA,A	NA,1	NA,-inf	NA,inf	NA,0.298183	0.000211139	0.000227724
2	chr2:233196039:G:A	233196039	NA,A	NA,G	NA,1	NA,-inf	NA,inf	NA,0.294791	0.000211113	0.000227709
2	chr2:232969936:T:C	232969936	C,C	T,T	1,1	-inf,-inf	inf,inf	1.02804,0.519201	0.000211061	0.00022748
2	chr2:233841076:T:G	233841076	NA,G	NA,T	NA,1	NA,-inf	NA,inf	NA,0.297514	0.000211054	0.000227705
2	chr2:233135574:T:G	233135574	G,G	T,T	1,1	-inf,inf	inf,inf	0.367948,1.04607	0.000210973	0.000223967
2	chr2:233368065:A:C	233368065	NA,C	NA,A	NA,1	NA,inf	NA,inf	NA,0.312688	0.000210948	0.000227889
2	chr2:233549419:C:T	233549419	NA,T	NA,C	NA,1	NA,inf	NA,inf	NA,0.298947	0.000210851	0.000227552
2	chr2:233250916:G:A	233250916	NA,A	NA,G	NA,1	NA,-inf	NA,inf	NA,0.297257	0.000210796	0.000227434
2	chr2:233408178:G:GACT	233408178	NA,GACT	NA,G	NA,1	NA,inf	NA,inf	NA,0.312399	0.000210759	0.000227328
2	chr2:233456025:G:A	233456025	NA,A	NA,G	NA,1	NA,inf	NA,inf	NA,0.311291	0.000210569	0.000227115
2	chr2:233657201:G:A	233657201	NA,A	NA,G	NA,1	NA,-inf	NA,inf	NA,0.295001	0.000210484	0.000227105
2	chr2:233346054:G:T	233346054	NA,T	NA,G	NA,1	NA,inf	NA,inf	NA,0.292457	0.000210446	0.0002269
2	chr2:233546567:T:A	233546567	NA,A	NA,T	NA,1	NA,inf	NA,inf	NA,0.293661	0.00021025	0.000226756
2	chr2:233355832:G:A	233355832	NA,A	NA,G	NA,1	NA,-inf	NA,inf	NA,0.295392	0.000210239	0.000226806
2	chr2:233740237:A:G	233740237	NA,G	NA,A	NA,1	NA,inf	NA,inf	NA,0.295587	0.000210211	0.000226746
2	chr2:232882127:G:A	232882127	NA,A	NA,G	NA,1	NA,inf	NA,inf	NA,0.294198	0.000210194	0.000226807
2	chr2:233393400:G:A	233393400	NA,A	NA,G	NA,1	NA,inf	NA,inf	NA,0.290836	0.00020999	0.00022641
2	chr2:233571077:A:G	233571077	NA,G	NA,A	NA,1	NA,-inf	NA,inf	NA,0.293683	0.000209962	0.000226475
2	chr2:233371797:C:G	233371797	NA,G	NA,C	NA,1	NA,-inf	NA,inf	NA,0.293625	0.000209812	0.000226343
2	chr2:232977774:C:T	232977774	NA,T	NA,C	NA,1	NA,-inf	NA,inf	NA,0.290994	0.000209711	0.000226116
2	chr2:233392271:C:T	233392271	NA,T	NA,C	NA,1	NA,inf	NA,inf	NA,0.294857	0.000209421	0.000225996
2	chr2:233206597:C:T	233206597	NA,T	NA,C	NA,1	NA,inf	NA,inf	NA,0.292581	0.000209418	0.000225837
2	chr2:233600525:G:A	233600525	NA,A	NA,G	NA,1	NA,inf	NA,inf	NA,0.301801	0.000209318	0.000225758
2	chr2:233398356:A:G	233398356	G,G	A,A	1,1	-inf,-inf	inf,inf	2.7667,0.172654	0.000209301	0.000528669
2	chr2:233155742:T:C	233155742	NA,C	NA,T	NA,1	NA,inf	NA,inf	NA,0.293309	0.00020926	0.000225595
2	chr2:233597775:TTG:T	233597775	NA,T	NA,TTG	NA,1	NA,inf	NA,inf	NA,0.287684	0.000209191	0.0002256
2	chr2:233452683:G:T	233452683	NA,T	NA,G	NA,1	NA,-inf	NA,inf	NA,0.290914	0.00020919	0.0002256
2	chr2:233082226:T:A	233082226	A,A	T,T	1,1	-inf,-inf	inf,inf	0.753947,0.832623	0.000209115	0.00022571
2	chr2:232913187:C:T	232913187	T,T	C,C	1,1	-inf,inf	inf,inf	0.809707,0.738211	0.000209055	0.000225059
2	chr2:233326199:C:G	233326199	G,G	C,C	1,1	inf,-inf	inf,inf	2.23805,0.621126	0.000208718	0.000397707
2	chr2:233543236:A:C	233543236	NA,C	NA,A	NA,1	NA,inf	NA,inf	NA,0.286874	0.000208712	0.000225099
2	chr2:232955636:A:C	232955636	C,C	A,A	1,1	inf,-inf	inf,inf	1.05139,0.433317	0.000208709	0.00022435
2	chr2:233286336:G:A	233286336	NA,A	NA,G	NA,1	NA,inf	NA,inf	NA,0.301412	0.000208687	0.000225404
2	chr2:232980009:G:A	232980009	NA,A	NA,G	NA,1	NA,-inf	NA,inf	NA,0.28575	0.000208592	0.000224992
2	chr2:233384632:C:T	233384632	NA,T	NA,C	NA,1	NA,inf	NA,inf	NA,0.290663	0.000208549	0.000225015
2	chr2:233384684:C:A	233384684	NA,A	NA,C	NA,1	NA,inf	NA,inf	NA,0.301571	0.000208464	0.000225195
2	chr2:233588208:C:T	233588208	NA,T	NA,C	NA,1	NA,-inf	NA,inf	NA,0.287836	0.000208447	0.000224876
2	chr2:233120911:AAAAAATAAAAT:A	233120911	NA,A	NA,AAAAAATAAAAT	NA,1	NA,inf	NA,inf	NA,0.289714	0.000208424	0.000224825
2	chr2:233591658:C:T	233591658	NA,T	NA,C	NA,1	NA,-inf	NA,inf	NA,0.286749	0.00020839	0.000224726
2	chr2:233717239:G:A	233717239	NA,A	NA,G	NA,1	NA,inf	NA,inf	NA,0.287597	0.000208378	0.000224783
2	chr2:233707706:C:T	233707706	NA,T	NA,C	NA,1	NA,inf	NA,inf	NA,0.287894	0.000208377	0.000224808
2	chr2:233563499:C:T	233563499	NA,T	NA,C	NA,1	NA,inf	NA,inf	NA,0.29435	0.00020834	0.000224923
2	chr2:233574205:T:G	233574205	NA,G	NA,T	NA,1	NA,inf	NA,inf	NA,0.285313	0.000208339	0.000224706
2	chr2:233155741:T:A	233155741	NA,A	NA,T	NA,1	NA,inf	NA,inf	NA,0.289126	0.000208325	0.000224589
2	chr2:233498774:G:C	233498774	C,NA	G,NA	1,NA	inf,NA	inf,NA	0.413321,NA	0.000208317	0.000220888
2	chr2:233548666:A:G	233548666	NA,G	NA,A	NA,1	NA,inf	NA,inf	NA,0.285013	0.000208296	0.00022465
2	chr2:233218247:G:A	233218247	NA,A	NA,G	NA,1	NA,-inf	NA,inf	NA,0.284691	0.000208135	0.000224499
2	chr2:233174265:T:A	233174265	A,A	T,T	1,1	inf,inf	inf,inf	0.305874,1.25906	0.000207998	0.000225674
2	chr2:233789532:C:T	233789532	NA,T	NA,C	NA,1	NA,inf	NA,inf	NA,0.283509	0.000207827	0.000224162
2	chr2:233318296:T:C	233318296	NA,C	NA,T	NA,1	NA,inf	NA,inf	NA,0.28166	0.00020781	0.000224105
2	chr2:233329119:T:G	233329119	G,G	T,T	1,1	inf,-inf	inf,inf	2.19238,0.655326	0.000207699	0.000389207
2	chr2:233590203:T:C	233590203	NA,C	NA,T	NA,1	NA,-inf	NA,inf	NA,0.282617	0.000207482	0.000223747
2	chr2:233047689:C:T	233047689	NA,T	NA,C	NA,1	NA,inf	NA,inf	NA,0.281859	0.000207439	0.0002238
2	chr2:233827001:G:A	233827001	NA,A	NA,G	NA,1	NA,-inf	NA,inf	NA,0.281241	0.000207405	0.00022368
2	chr2:233731687:A:G	233731687	NA,G	NA,A	NA,1	NA,inf	NA,inf	NA,0.282922	0.000207367	0.000223682
2	chr2:233159546:T:A	233159546	A,A	T,T	1,1	-inf,-inf	inf,inf	0.185765,1.26913	0.00020733	0.000222986
2	chr2:233216894:A:G	233216894	NA,G	NA,A	NA,1	NA,inf	NA,inf	NA,0.279926	0.00020732	0.000223653
2	chr2:233549470:G:A	233549470	NA,A	NA,G	NA,1	NA,-inf	NA,inf	NA,0.28278	0.000207292	0.000223562
2	chr2:233375061:C:T	233375061	NA,T	NA,C	NA,1	NA,inf	NA,inf	NA,0.278622	0.000207271	0.000223493
2	chr2:233548986:T:C	233548986	NA,C	NA,T	NA,1	NA,inf	NA,inf	NA,0.289367	0.000207251	0.000223744
2	chr2:233012511:G:A	233012511	NA,A	NA,G	NA,1	NA,-inf	NA,inf	NA,0.278485	0.000207037	0.000223227
2	chr2:232915407:AT:A	232915407	NA,A	NA,AT	NA,1	NA,inf	NA,inf	NA,0.280161	0.000207012	0.000223232
2	chr2:233156549:C:A	233156549	NA,A	NA,C	NA,1	NA,inf	NA,inf	NA,0.283167	0.000207008	0.000223172
2	chr2:232960200:C:T	232960200	T,T	C,C	1,1	inf,-inf	inf,inf	0.483966,0.982142	0.000206947	0.000221322
2	chr2:233820948:G:A	233820948	NA,A	NA,G	NA,1	NA,-inf	NA,inf	NA,0.278379	0.000206869	0.000223178
2	chr2:233134553:G:A	233134553	A,A	G,G	1,1	-inf,inf	inf,inf	0.365206,1.06429	0.000206868	0.00022006
2	chr2:233822325:T:G	233822325	NA,G	NA,T	NA,1	NA,inf	NA,inf	NA,0.2786	0.00020685	0.000223134
2	chr2:233575669:G:A	233575669	NA,A	NA,G	NA,1	NA,inf	NA,inf	NA,0.278453	0.000206822	0.000223071
2	chr2:233134876:G:A	233134876	A,A	G,G	1,1	-inf,inf	inf,inf	0.34677,1.08122	0.0002068	0.000220051
2	chr2:233106078:T:C	233106078	NA,C	NA,T	NA,1	NA,-inf	NA,inf	NA,0.276757	0.000206696	0.000222883
2	chr2:233729359:C:T	233729359	NA,T	NA,C	NA,1	NA,inf	NA,inf	NA,0.27984	0.000206692	0.000222954
2	chr2:233155675:C:T	233155675	NA,T	NA,C	NA,1	NA,inf	NA,inf	NA,0.281634	0.000206677	0.000222816
2	chr2:233107884:T:C	233107884	NA,C	NA,T	NA,1	NA,-inf	NA,inf	NA,0.2774	0.000206591	0.000222855
2	chr2:233084438:T:G	233084438	NA,G	NA,T	NA,1	NA,inf	NA,inf	NA,0.279027	0.000206584	0.000222679
2	chr2:233604173:G:A	233604173	NA,A	NA,G	NA,1	NA,inf	NA,inf	NA,0.279609	0.000206519	0.000222787
2	chr2:232952245:C:G	232952245	NA,G	NA,C	NA,1	NA,inf	NA,inf	NA,0.276979	0.00020651	0.000222831
2	chr2:233134543:C:T	233134543	T,T	C,C	1,1	-inf,inf	inf,inf	0.357867,1.07026	0.000206507	0.000219705
2	chr2:233156318:TCTCA:T	233156318	NA,T	NA,TCTCA	NA,1	NA,inf	NA,inf	NA,0.280726	0.000206478	0.000222602
2	chr2:233061411:T:C	233061411	NA,C	NA,T	NA,1	NA,-inf	NA,inf	NA,0.275327	0.000206364	0.000222556
2	chr2:233249665:G:T	233249665	NA,T	NA,G	NA,1	NA,-inf	NA,inf	NA,0.277567	0.000206314	0.000222537
2	chr2:233384049:TAAC:T	233384049	NA,T	NA,TAAC	NA,1	NA,inf	NA,inf	NA,0.275395	0.000206214	0.000222489
2	chr2:233559614:C:A	233559614	NA,A	NA,C	NA,1	NA,inf	NA,inf	NA,0.284272	0.000206149	0.000222553
2	chr2:233543831:T:C	233543831	NA,C	NA,T	NA,1	NA,inf	NA,inf	NA,0.277796	0.000206135	0.000222459
2	chr2:233424198:G:A	233424198	NA,A	NA,G	NA,1	NA,-inf	NA,inf	NA,0.276672	0.000206108	0.000222372
2	chr2:233114150:T:C	233114150	C,C	T,T	1,1	inf,inf	inf,inf	1.05498,0.324373	0.000206026	0.000219242
2	chr2:233565576:T:TA	233565576	NA,TA	NA,T	NA,1	NA,inf	NA,inf	NA,0.283661	0.000206014	0.000222408
2	chr2:233369202:T:C	233369202	NA,C	NA,T	NA,1	NA,-inf	NA,inf	NA,0.279986	0.000205923	0.000222171
2	chr2:233194092:G:T	233194092	T,T	G,G	1,1	inf,-inf	inf,inf	1.31586,0.0100723	0.000205908	0.000223778
2	chr2:233297794:T:C	233297794	NA,C	NA,T	NA,1	NA,inf	NA,inf	NA,0.284615	0.000205722	0.00022197
2	chr2:233705607:A:G	233705607	NA,G	NA,A	NA,1	NA,inf	NA,inf	NA,0.273204	0.000205583	0.000221727
2	chr2:233756256:T:G	233756256	NA,G	NA,T	NA,1	NA,-inf	NA,inf	NA,0.272909	0.000205483	0.000221691
2	chr2:233212965:C:T	233212965	T,T	C,C	1,1	-inf,-inf	inf,inf	0.740901,0.826249	0.000205373	0.000221864
2	chr2:232924258:T:C	232924258	NA,C	NA,T	NA,1	NA,inf	NA,inf	NA,0.271535	0.000205259	0.000221458
2	chr2:233702392:C:G	233702392	NA,G	NA,C	NA,1	NA,inf	NA,inf	NA,0.271393	0.000205195	0.000221309
2	chr2:233702967:T:A	233702967	NA,A	NA,T	NA,1	NA,inf	NA,inf	NA,0.271382	0.000205192	0.000221306
2	chr2:232988047:G:C	232988047	NA,C	NA,G	NA,1	NA,inf	NA,inf	NA,0.272803	0.000205174	0.000221343
2	chr2:233030877:C:T	233030877	NA,T	NA,C	NA,1	NA,inf	NA,inf	NA,0.270797	0.000205149	0.00022129
2	chr2:233543369:C:T	233543369	NA,T	NA,C	NA,1	NA,inf	NA,inf	NA,0.270044	0.000205026	0.000221126
2	chr2:233043440:C:T	233043440	NA,T	NA,C	NA,1	NA,inf	NA,inf	NA,0.270595	0.000204841	0.000220806
2	chr2:233065428:C:T	233065428	NA,T	NA,C	NA,1	NA,inf	NA,inf	NA,0.27077	0.00020476	0.000220905
2	chr2:233692449:C:T	233692449	NA,T	NA,C	NA,1	NA,-inf	NA,inf	NA,0.268835	0.000204758	0.000220775
2	chr2:233465071:T:C	233465071	NA,C	NA,T	NA,1	NA,-inf	NA,inf	NA,0.267108	0.000204664	0.000220762
2	chr2:233179169:C:CCCT	233179169	CCCT,CCCT	C,C	1,1	inf,inf	inf,inf	0.0842865,1.31826	0.000204642	0.000220726
2	chr2:233368357:A:G	233368357	NA,G	NA,A	NA,1	NA,inf	NA,inf	NA,0.266375	0.000204545	0.000220609
2	chr2:232961970:G:A	232961970	NA,A	NA,G	NA,1	NA,inf	NA,inf	NA,0.267637	0.000204493	0.000220654
2	chr2:233822976:AGGACGGCG:A	233822976	NA,A	NA,AGGACGGCG	NA,1	NA,inf	NA,inf	NA,0.267473	0.000204453	0.000220548
2	chr2:233773434:A:G	233773434	G,G	A,A	1,1	inf,-inf	inf,inf	1.22041,0.110171	0.000204452	0.000220015
2	chr2:233281340:A:T	233281340	NA,T	NA,A	NA,1	NA,inf	NA,inf	NA,0.278261	0.000204393	0.000220536
2	chr2:233105253:C:T	233105253	NA,T	NA,C	NA,1	NA,-inf	NA,inf	NA,0.265821	0.000204224	0.000220266
2	chr2:233275319:G:A	233275319	NA,A	NA,G	NA,1	NA,inf	NA,inf	NA,0.277532	0.000204222	0.000220354
2	chr2:233676925:G:A	233676925	NA,A	NA,G	NA,1	NA,inf	NA,inf	NA,0.269249	0.000204187	0.000220202
2	chr2:233553107:C:G	233553107	NA,G	NA,C	NA,1	NA,-inf	NA,inf	NA,0.264526	0.000204106	0.000220168
2	chr2:233329608:T:G	233329608	G,G	T,T	1,1	inf,-inf	inf,inf	2.19101,0.646871	0.000204075	0.000382842
2	chr2:233721180:C:A	233721180	NA,A	NA,C	NA,1	NA,inf	NA,inf	NA,0.263899	0.000203898	0.000219936
2	chr2:233424893:C:T	233424893	NA,T	NA,C	NA,1	NA,-inf	NA,inf	NA,0.268573	0.000203819	0.000219852
2	chr2:232886624:A:T	232886624	T,T	A,A	1,1	inf,-inf	inf,inf	1.10374,0.266172	0.000203793	0.00021769
2	chr2:233656817:C:T	233656817	NA,T	NA,C	NA,1	NA,-inf	NA,inf	NA,0.264547	0.000203756	0.000219705
2	chr2:233546698:T:C	233546698	NA,C	NA,T	NA,1	NA,inf	NA,inf	NA,0.263743	0.000203692	0.000219688
2	chr2:233292540:A:G	233292540	NA,G	NA,A	NA,1	NA,inf	NA,inf	NA,0.262068	0.000203627	0.000219655
2	chr2:233828986:A:G	233828986	NA,G	NA,A	NA,1	NA,-inf	NA,inf	NA,0.262174	0.000203621	0.000219646
2	chr2:233698748:A:C	233698748	C,C	A,A	1,1	inf,inf	inf,inf	0.736723,0.86945	0.000203607	0.000220587
2	chr2:233082227:C:T	233082227	T,T	C,C	1,1	-inf,-inf	inf,inf	0.753231,0.815931	0.000203468	0.000219618
2	chr2:233765767:G:A	233765767	NA,A	NA,G	NA,1	NA,-inf	NA,inf	NA,0.261847	0.000203444	0.000219423
2	chr2:233348623:A:C	233348623	NA,C	NA,A	NA,1	NA,inf	NA,inf	NA,0.259912	0.000203297	0.000219205
2	chr2:233238827:T:G	233238827	NA,G	NA,T	NA,1	NA,inf	NA,inf	NA,0.270592	0.000203295	0.000219346
2	chr2:233356007:A:G	233356007	NA,G	NA,A	NA,1	NA,inf	NA,inf	NA,0.278766	0.000203284	0.000219306
2	chr2:233789678:G:A	233789678	NA,A	NA,G	NA,1	NA,inf	NA,inf	NA,0.261185	0.000203218	0.000219197
2	chr2:233140251:AGAG:A	233140251	NA,A	NA,AGAG	NA,1	NA,-inf	NA,inf	NA,0.261467	0.000203212	0.000219116
2	chr2:233566582:CCTGGGCAGCCTCTCGCCTCGCCCTCCTCAGA:C	233566582	NA,C	NA,CCTGGGCAGCCTCTCGCCTCGCCCTCCTCAGA	NA,1	NA,inf	NA,inf	NA,0.269938	0.000203134	0.00021929
2	chr2:233414615:A:G	233414615	G,G	A,A	1,1	-inf,-inf	inf,inf	2.29221,0.539317	0.000203021	0.000390678
2	chr2:232948831:A:G	232948831	NA,G	NA,A	NA,1	NA,inf	NA,inf	NA,0.260353	0.000202878	0.000218886
2	chr2:233206926:G:A	233206926	NA,A	NA,G	NA,1	NA,inf	NA,inf	NA,0.262029	0.000202805	0.000218779
2	chr2:232904785:A:T	232904785	NA,T	NA,A	NA,1	NA,inf	NA,inf	NA,0.260737	0.000202789	0.000218768
2	chr2:233269689:G:A	233269689	NA,A	NA,G	NA,1	NA,inf	NA,inf	NA,0.25839	0.000202745	0.000218645
2	chr2:233314689:T:C	233314689	C,C	T,T	1,1	-inf,-inf	inf,inf	1.13645,0.0497048	0.00020273	0.000215746
2	chr2:233798701:C:A	233798701	NA,A	NA,C	NA,1	NA,inf	NA,inf	NA,0.260616	0.000202677	0.000218675
2	chr2:233221112:A:G	233221112	NA,G	NA,A	NA,1	NA,-inf	NA,inf	NA,0.258653	0.000202658	0.000218613
2	chr2:233378530:G:A	233378530	NA,A	NA,G	NA,1	NA,inf	NA,inf	NA,0.275463	0.000202631	0.000218602
2	chr2:233112984:C:G	233112984	NA,G	NA,C	NA,1	NA,inf	NA,inf	NA,0.258613	0.000202613	0.000218629
2	chr2:232954049:G:A	232954049	A,A	G,G	1,1	inf,inf	inf,inf	0.178211,1.26502	0.000202515	0.000217971
2	chr2:232943075:T:C	232943075	NA,C	NA,T	NA,1	NA,inf	NA,inf	NA,0.259344	0.000202474	0.000218414
2	chr2:233468568:G:A	233468568	NA,A	NA,G	NA,1	NA,-inf	NA,inf	NA,0.258912	0.000202451	0.000218417
2	chr2:233379698:T:C	233379698	NA,C	NA,T	NA,1	NA,inf	NA,inf	NA,0.274325	0.000202405	0.000218358
2	chr2:233563921:C:G	233563921	NA,G	NA,C	NA,1	NA,inf	NA,inf	NA,0.266226	0.000202368	0.000218464
2	chr2:232891557:A:G	232891557	NA,G	NA,A	NA,1	NA,-inf	NA,inf	NA,0.255998	0.000202235	0.000218161
2	chr2:233156206:G:A	233156206	NA,A	NA,G	NA,1	NA,inf	NA,inf	NA,0.260028	0.000202118	0.000217911
2	chr2:233336228:G:A	233336228	NA,A	NA,G	NA,1	NA,inf	NA,inf	NA,0.252559	0.000202062	0.000218007
2	chr2:233668324:C:T	233668324	T,NA	C,NA	1,NA	-inf,NA	inf,NA	0.0151543,NA	0.000202014	0.000210797
2	chr2:233450351:C:T	233450351	NA,T	NA,C	NA,1	NA,-inf	NA,inf	NA,0.257439	0.000202004	0.000217857
2	chr2:233830594:G:A	233830594	NA,A	NA,G	NA,1	NA,inf	NA,inf	NA,0.257044	0.000201902	0.000217749
2	chr2:233834792:G:A	233834792	NA,A	NA,G	NA,1	NA,inf	NA,inf	NA,0.255368	0.000201882	0.000217796
2	chr2:233387798:G:A	233387798	A,A	G,G	1,1	-inf,-inf	inf,inf	3.51291,0.0880609	0.000201743	0.00160834
2	chr2:233326508:T:C	233326508	C,C	T,T	1,1	inf,-inf	inf,inf	2.21326,0.61747	0.00020172	0.000380719
2	chr2:232966344:C:T	232966344	NA,T	NA,C	NA,1	NA,-inf	NA,inf	NA,0.251942	0.00020168	0.000217683
2	chr2:233354017:A:G	233354017	NA,G	NA,A	NA,1	NA,inf	NA,inf	NA,0.270554	0.000201626	0.000217518
2	chr2:233190156:T:C	233190156	C,C	T,T	1,1	inf,-inf	inf,inf	1.28532,0.12868	0.000201412	0.000219075
2	chr2:233426689:A:G	233426689	NA,G	NA,A	NA,1	NA,inf	NA,inf	NA,0.267817	0.000201339	0.000217169
2	chr2:232966768:C:T	232966768	T,T	C,C	1,1	-inf,inf	inf,inf	0.0872705,1.28943	0.000201129	0.000216518
2	chr2:233202907:A:G	233202907	G,G	A,A	1,1	inf,-inf	inf,inf	0.551574,1.01041	0.000201114	0.000217434
2	chr2:232937989:A:G	232937989	NA,G	NA,A	NA,1	NA,-inf	NA,inf	NA,0.250853	0.000201093	0.000216939
2	chr2:233123066:C:A	233123066	NA,A	NA,C	NA,1	NA,-inf	NA,inf	NA,0.247043	0.000201052	0.000217013
2	chr2:232974366:G:C	232974366	NA,C	NA,G	NA,1	NA,-inf	NA,inf	NA,0.250465	0.000201006	0.0002168
2	chr2:232887929:A:T	232887929	T,T	A,A	1,1	inf,-inf	inf,inf	1.11732,0.226144	0.00020096	0.000214652
2	chr2:233095561:C:T	233095561	NA,T	NA,C	NA,1	NA,-inf	NA,inf	NA,0.250634	0.000200957	0.000216797
2	chr2:232977274:G:A	232977274	NA,A	NA,G	NA,1	NA,inf	NA,inf	NA,0.251166	0.000200948	0.000216741
2	chr2:233106024:T:C	233106024	NA,C	NA,T	NA,1	NA,-inf	NA,inf	NA,0.249651	0.000200892	0.000216676
2	chr2:232975142:G:A	232975142	NA,A	NA,G	NA,1	NA,-inf	NA,inf	NA,0.2497	0.000200889	0.000216713
2	chr2:233821794:T:C	233821794	NA,C	NA,T	NA,1	NA,-inf	NA,inf	NA,0.249456	0.000200749	0.000216574
2	chr2:233743539:T:C	233743539	C,NA	T,NA	1,NA	inf,NA	inf,NA	0.59875,NA	0.000200706	0.000217185
2	chr2:233238763:C:G	233238763	NA,G	NA,C	NA,1	NA,inf	NA,inf	NA,0.257814	0.000200697	0.000216543
2	chr2:232926601:T:C	232926601	NA,C	NA,T	NA,1	NA,inf	NA,inf	NA,0.249907	0.000200689	0.000216424
2	chr2:233516604:C:T	233516604	NA,T	NA,C	NA,1	NA,-inf	NA,inf	NA,0.247551	0.000200611	0.000216398
2	chr2:233055089:C:T	233055089	NA,T	NA,C	NA,1	NA,-inf	NA,inf	NA,0.247655	0.00020045	0.000216197
2	chr2:233227507:CCA:C	233227507	C,C	CCA,CCA	1,1	inf,-inf	inf,inf	0.976045,0.489038	0.000200388	0.000215388
2	chr2:233471537:G:T	233471537	T,NA	G,NA	1,NA	inf,NA	inf,NA	0.561439,NA	0.000200335	0.000215769
2	chr2:233061847:C:T	233061847	NA,T	NA,C	NA,1	NA,-inf	NA,inf	NA,0.246161	0.000200275	0.000215996
2	chr2:233561255:G:A	233561255	NA,A	NA,G	NA,1	NA,-inf	NA,inf	NA,0.245647	0.000200255	0.000216015
2	chr2:233011006:C:T	233011006	T,T	C,C	1,1	-inf,inf	inf,inf	0.149253,1.28135	0.000200216	0.000215846
2	chr2:233220902:G:C	233220902	NA,C	NA,G	NA,1	NA,inf	NA,inf	NA,0.246426	0.000200205	0.00021601
2	chr2:232932832:G:A	232932832	NA,A	NA,G	NA,1	NA,-inf	NA,inf	NA,0.2452	0.000199973	0.000215715
2	chr2:233743791:C:T	233743791	NA,T	NA,C	NA,1	NA,inf	NA,inf	NA,0.247018	0.000199868	0.000215603
2	chr2:233028492:G:A	233028492	NA,A	NA,G	NA,1	NA,inf	NA,inf	NA,0.245275	0.000199719	0.000215493
2	chr2:232994785:T:C	232994785	C,NA	T,NA	1,NA	inf,NA	inf,NA	0.548199,NA	0.00019969	0.000214898
2	chr2:233394444:A:G	233394444	NA,G	NA,A	NA,1	NA,inf	NA,inf	NA,0.259584	0.000199676	0.000215382
2	chr2:233729468:G:A	233729468	NA,A	NA,G	NA,1	NA,inf	NA,inf	NA,0.243174	0.000199643	0.000215355
2	chr2:233193996:G:GC	233193996	NA,GC	NA,G	NA,1	NA,inf	NA,inf	NA,0.244272	0.000199638	0.000215332
2	chr2:233128345:T:C	233128345	NA,C	NA,T	NA,1	NA,-inf	NA,inf	NA,0.244414	0.000199598	0.00021522
2	chr2:233185230:G:T	233185230	T,T	G,G	1,1	inf,inf	inf,inf	0.44372,1.10604	0.000199514	0.000215869
2	chr2:233816296:T:C	233816296	NA,C	NA,T	NA,1	NA,-inf	NA,inf	NA,0.243382	0.000199512	0.000215219
2	chr2:233199048:G:A	233199048	NA,A	NA,G	NA,1	NA,inf	NA,inf	NA,0.24433	0.000199506	0.000215233
2	chr2:233136076:C:T	233136076	T,T	C,C	1,1	inf,-inf	inf,inf	1.20154,0.00448693	0.00019947	0.00021398
2	chr2:232874175:C:T	232874175	NA,T	NA,C	NA,1	NA,inf	NA,inf	NA,0.244225	0.000199397	0.000215035
2	chr2:233607135:T:C	233607135	NA,C	NA,T	NA,1	NA,-inf	NA,inf	NA,0.243263	0.000199396	0.000215026
2	chr2:233652014:G:C	233652014	NA,C	NA,G	NA,1	NA,-inf	NA,inf	NA,0.242589	0.000199302	0.000214911
2	chr2:233161525:G:C	233161525	C,C	G,G	1,1	-inf,-inf	inf,inf	0.226803,1.22572	0.0001993	0.000214406
2	chr2:233592229:G:A	233592229	NA,A	NA,G	NA,1	NA,-inf	NA,inf	NA,0.241503	0.000199232	0.00021492
2	chr2:233108564:C:T	233108564	NA,T	NA,C	NA,1	NA,-inf	NA,inf	NA,0.240785	0.000199139	0.000214783
2	chr2:233052453:G:A	233052453	NA,A	NA,G	NA,1	NA,-inf	NA,inf	NA,0.24152	0.00019906	0.000214764
2	chr2:233547990:T:C	233547990	NA,C	NA,T	NA,1	NA,-inf	NA,inf	NA,0.24285	0.000199021	0.000214649
2	chr2:233540080:G:A	233540080	NA,A	NA,G	NA,1	NA,-inf	NA,inf	NA,0.239414	0.000198988	0.000214648
2	chr2:233100950:CTCACTGAACGGTAATCCCCTCCGTGTGCCCCCAACGAGTCAT:C	233100950	C,C	CTCACTGAACGGTAATCCCCTCCGTGTGCCCCCAACGAGTCAT,CTCACTGAACGGTAATCCCCTCCGTGTGCCCCCAACGAGTCAT	1,1	-inf,-inf	inf,inf	0.636291,0.874741	0.000198924	0.000213962
2	chr2:233435388:C:T	233435388	NA,T	NA,C	NA,1	NA,inf	NA,inf	NA,0.255069	0.000198856	0.000214491
2	chr2:233431892:C:T	233431892	NA,T	NA,C	NA,1	NA,-inf	NA,inf	NA,0.241337	0.00019883	0.000214387
2	chr2:233448385:C:T	233448385	NA,T	NA,C	NA,1	NA,inf	NA,inf	NA,0.243386	0.000198828	0.000214519
2	chr2:232903269:G:A	232903269	NA,A	NA,G	NA,1	NA,inf	NA,inf	NA,0.240134	0.000198816	0.000214449
2	chr2:233758028:C:A	233758028	NA,A	NA,C	NA,1	NA,-inf	NA,inf	NA,0.238458	0.000198723	0.000214336
2	chr2:233347880:G:A	233347880	A,A	G,G	1,1	inf,-inf	inf,inf	4.5857,0.170194	0.00019869	0.0135786
2	chr2:233547520:C:T	233547520	NA,T	NA,C	NA,1	NA,-inf	NA,inf	NA,0.243447	0.00019863	0.000214281
2	chr2:233607794:G:A	233607794	NA,A	NA,G	NA,1	NA,inf	NA,inf	NA,0.240583	0.000198598	0.000214208
2	chr2:233005765:T:C	233005765	NA,C	NA,T	NA,1	NA,-inf	NA,inf	NA,0.237465	0.000198538	0.000214142
2	chr2:233552668:G:A	233552668	NA,A	NA,G	NA,1	NA,-inf	NA,inf	NA,0.240192	0.000198504	0.000214092
2	chr2:233069100:G:A	233069100	NA,A	NA,G	NA,1	NA,inf	NA,inf	NA,0.238716	0.000198498	0.000214134
2	chr2:233513754:G:A	233513754	NA,A	NA,G	NA,1	NA,-inf	NA,inf	NA,0.240111	0.000198487	0.000214074
2	chr2:233350824:A:G	233350824	G,G	A,A	1,1	inf,-inf	inf,inf	2.89401,0.168173	0.000198461	0.000611931
2	chr2:233343378:C:T	233343378	NA,T	NA,C	NA,1	NA,inf	NA,inf	NA,0.252503	0.000198293	0.00021416
2	chr2:233821513:A:G	233821513	NA,G	NA,A	NA,1	NA,inf	NA,inf	NA,0.23775	0.000198252	0.000213866
2	chr2:233392197:G:A	233392197	NA,A	NA,G	NA,1	NA,inf	NA,inf	NA,0.234295	0.000198095	0.000213608
2	chr2:233503830:A:G	233503830	NA,G	NA,A	NA,1	NA,-inf	NA,inf	NA,0.237705	0.000198025	0.000213576
2	chr2:233851171:G:T	233851171	NA,T	NA,G	NA,1	NA,inf	NA,inf	NA,0.235702	0.000198016	0.00021359
2	chr2:233468799:C:T	233468799	NA,T	NA,C	NA,1	NA,-inf	NA,inf	NA,0.240503	0.000198012	0.000213619
2	chr2:233193181:A:G	233193181	G,G	A,A	1,1	inf,-inf	inf,inf	1.27657,0.13426	0.000197961	0.0002154
2	chr2:233792337:G:A	233792337	NA,A	NA,G	NA,1	NA,inf	NA,inf	NA,0.234672	0.000197888	0.000213462
2	chr2:232877948:C:A	232877948	NA,A	NA,C	NA,1	NA,-inf	NA,inf	NA,0.233908	0.000197883	0.000213485
2	chr2:233698733:A:G	233698733	G,NA	A,NA	1,NA	-inf,NA	inf,NA	0.69034,NA	0.000197831	0.000216673
2	chr2:233529720:A:G	233529720	NA,G	NA,A	NA,1	NA,inf	NA,inf	NA,0.239907	0.000197818	0.000213426
2	chr2:233536908:C:G	233536908	NA,G	NA,C	NA,1	NA,-inf	NA,inf	NA,0.233225	0.000197797	0.000213365
2	chr2:233162003:T:C	233162003	NA,C	NA,T	NA,1	NA,-inf	NA,inf	NA,0.234377	0.000197776	0.000213371
2	chr2:233437068:G:A	233437068	NA,A	NA,G	NA,1	NA,-inf	NA,inf	NA,0.237344	0.000197623	0.000213167
2	chr2:233739721:A:C	233739721	NA,C	NA,A	NA,1	NA,inf	NA,inf	NA,0.232722	0.000197621	0.000213174
2	chr2:233221019:C:T	233221019	NA,T	NA,C	NA,1	NA,-inf	NA,inf	NA,0.23277	0.000197592	0.000213137
2	chr2:233294314:C:T	233294314	NA,T	NA,C	NA,1	NA,inf	NA,inf	NA,0.23025	0.000197579	0.000213197
2	chr2:233230117:A:G	233230117	NA,G	NA,A	NA,1	NA,-inf	NA,inf	NA,0.233011	0.000197513	0.000213117
2	chr2:233453641:C:G	233453641	NA,G	NA,C	NA,1	NA,-inf	NA,inf	NA,0.231396	0.00019749	0.000213011
2	chr2:233259867:CTTTG:C	233259867	NA,C	NA,CTTTG	NA,1	NA,inf	NA,inf	NA,0.246442	0.000197453	0.00021323
2	chr2:233015945:TGTGTGTGC:T	233015945	NA,T	NA,TGTGTGTGC	NA,1	NA,inf	NA,inf	NA,0.233019	0.000197443	0.000213017
2	chr2:232982803:T:G	232982803	NA,G	NA,T	NA,1	NA,inf	NA,inf	NA,0.234092	0.000197401	0.000212953
2	chr2:233062732:C:T	233062732	NA,T	NA,C	NA,1	NA,-inf	NA,inf	NA,0.232035	0.000197385	0.000212875
2	chr2:233299189:T:A	233299189	NA,A	NA,T	NA,1	NA,-inf	NA,inf	NA,0.228574	0.000197344	0.000212863
2	chr2:233299195:T:C	233299195	NA,C	NA,T	NA,1	NA,-inf	NA,inf	NA,0.228178	0.000197268	0.000212781
2	chr2:233249596:A:G	233249596	NA,G	NA,A	NA,1	NA,inf	NA,inf	NA,0.241491	0.000197127	0.000212693
2	chr2:233405191:G:A	233405191	NA,A	NA,G	NA,1	NA,inf	NA,inf	NA,0.227566	0.000197104	0.000212605
2	chr2:233303020:G:A	233303020	NA,A	NA,G	NA,1	NA,inf	NA,inf	NA,0.229161	0.000197057	0.000212589
2	chr2:233351143:T:A	233351143	NA,A	NA,T	NA,1	NA,inf	NA,inf	NA,0.23507	0.000197035	0.000212596
2	chr2:233752490:T:C	233752490	C,C	T,T	1,1	inf,inf	inf,inf	0.934743,0.407817	0.000197028	0.000209061
2	chr2:233299192:A:T	233299192	NA,T	NA,A	NA,1	NA,-inf	NA,inf	NA,0.226776	0.000197002	0.000212494
2	chr2:233431146:A:G	233431146	G,NA	A,NA	1,NA	-inf,NA	inf,NA	0.825309,NA	0.00019676	0.000220553
2	chr2:233510569:A:G	233510569	NA,G	NA,A	NA,1	NA,-inf	NA,inf	NA,0.226951	0.000196607	0.000212082
2	chr2:233258118:G:T	233258118	NA,T	NA,G	NA,1	NA,inf	NA,inf	NA,0.238334	0.00019654	0.000212061
2	chr2:233161396:G:A	233161396	A,A	G,G	1,1	-inf,-inf	inf,inf	0.224053,1.21931	0.000196506	0.000211408
2	chr2:232888612:T:C	232888612	NA,C	NA,T	NA,1	NA,inf	NA,inf	NA,0.229041	0.000196494	0.000211909
2	chr2:233633239:C:T	233633239	NA,T	NA,C	NA,1	NA,-inf	NA,inf	NA,0.227765	0.000196494	0.000212006
2	chr2:233505877:A:C	233505877	NA,C	NA,A	NA,1	NA,-inf	NA,inf	NA,0.226129	0.000196453	0.000211916
2	chr2:232914617:T:C	232914617	NA,C	NA,T	NA,1	NA,-inf	NA,inf	NA,0.226787	0.000196426	0.000211888
2	chr2:233513616:T:C	233513616	NA,C	NA,T	NA,1	NA,-inf	NA,inf	NA,0.225719	0.000196376	0.000211833
2	chr2:233161334:C:T	233161334	T,T	C,C	1,1	-inf,-inf	inf,inf	0.226618,1.21708	0.000196354	0.000211238
2	chr2:232949564:G:A	232949564	A,NA	G,NA	1,NA	-inf,NA	inf,NA	0.563646,NA	0.000196345	0.000211939
2	chr2:232975611:A:G	232975611	NA,G	NA,A	NA,1	NA,-inf	NA,inf	NA,0.226337	0.000196324	0.000211755
2	chr2:232864168:G:A	232864168	NA,A	NA,G	NA,1	NA,-inf	NA,inf	NA,0.225931	0.000196287	0.000211626
2	chr2:233509429:G:C	233509429	NA,C	NA,G	NA,1	NA,-inf	NA,inf	NA,0.225048	0.000196251	0.000211698
2	chr2:233462507:G:A	233462507	NA,A	NA,G	NA,1	NA,-inf	NA,inf	NA,0.224796	0.000196213	0.000211652
2	chr2:233568814:T:C	233568814	NA,C	NA,T	NA,1	NA,inf	NA,inf	NA,0.2306	0.00019619	0.000211779
2	chr2:233831835:A:G	233831835	NA,G	NA,A	NA,1	NA,inf	NA,inf	NA,0.225858	0.000196174	0.000211631
2	chr2:233517257:C:T	233517257	NA,T	NA,C	NA,1	NA,-inf	NA,inf	NA,0.224257	0.000196104	0.00021154
2	chr2:233392914:T:G	233392914	NA,G	NA,T	NA,1	NA,inf	NA,inf	NA,0.240001	0.000196096	0.000211786
2	chr2:233147236:A:G	233147236	NA,G	NA,A	NA,1	NA,-inf	NA,inf	NA,0.224485	0.000196001	0.00021141
2	chr2:233272263:C:T	233272263	NA,T	NA,C	NA,1	NA,inf	NA,inf	NA,0.235393	0.000195999	0.000211475
2	chr2:233503850:T:C	233503850	NA,C	NA,T	NA,1	NA,-inf	NA,inf	NA,0.223571	0.000195977	0.000211402
2	chr2:233535639:T:C	233535639	NA,C	NA,T	NA,1	NA,-inf	NA,inf	NA,0.223571	0.000195977	0.000211402
2	chr2:233532436:T:C	233532436	NA,C	NA,T	NA,1	NA,-inf	NA,inf	NA,0.22338	0.000195941	0.000211364
2	chr2:233719944:A:G	233719944	NA,G	NA,A	NA,1	NA,-inf	NA,inf	NA,0.223788	0.000195937	0.000211334
2	chr2:233796040:C:A	233796040	NA,A	NA,C	NA,1	NA,-inf	NA,inf	NA,0.223472	0.00019593	0.000211365
2	chr2:233187223:T:C	233187223	NA,C	NA,T	NA,1	NA,inf	NA,inf	NA,0.22478	0.000195861	0.000211308
2	chr2:233102314:G:T	233102314	NA,T	NA,G	NA,1	NA,-inf	NA,inf	NA,0.223701	0.000195835	0.00021127
2	chr2:233392480:C:T	233392480	NA,T	NA,C	NA,1	NA,inf	NA,inf	NA,0.238548	0.000195832	0.000211499
2	chr2:233741766:G:A	233741766	A,NA	G,NA	1,NA	inf,NA	inf,NA	0.37889,NA	0.000195814	0.00020792
2	chr2:233161439:C:T	233161439	T,T	C,C	1,1	-inf,-inf	inf,inf	0.21718,1.22117	0.000195785	0.000210634
2	chr2:233813189:T:G	233813189	NA,G	NA,T	NA,1	NA,-inf	NA,inf	NA,0.222805	0.000195739	0.000211196
2	chr2:233271889:C:T	233271889	NA,T	NA,C	NA,1	NA,-inf	NA,inf	NA,0.226265	0.000195677	0.000211056
2	chr2:233808499:G:A	233808499	NA,A	NA,G	NA,1	NA,inf	NA,inf	NA,0.222718	0.000195649	0.00021108
2	chr2:233277832:A:G	233277832	NA,G	NA,A	NA,1	NA,inf	NA,inf	NA,0.233401	0.000195626	0.000211074
2	chr2:232913374:G:A	232913374	NA,A	NA,G	NA,1	NA,-inf	NA,inf	NA,0.222467	0.000195625	0.000211024
2	chr2:233158256:C:T	233158256	NA,T	NA,C	NA,1	NA,-inf	NA,inf	NA,0.222575	0.000195602	0.000210939
2	chr2:233538511:C:T	233538511	NA,T	NA,C	NA,1	NA,-inf	NA,inf	NA,0.221415	0.000195578	0.000210973
2	chr2:232950950:T:C	232950950	NA,C	NA,T	NA,1	NA,-inf	NA,inf	NA,0.222595	0.000195573	0.000210942
2	chr2:233364893:G:T	233364893	NA,T	NA,G	NA,1	NA,inf	NA,inf	NA,0.238313	0.000195499	0.000210908
2	chr2:233161544:G:A	233161544	A,A	G,G	1,1	-inf,-inf	inf,inf	0.220459,1.21807	0.000195416	0.000210234
2	chr2:233013910:G:T	233013910	NA,T	NA,G	NA,1	NA,-inf	NA,inf	NA,0.220437	0.00019527	0.000210612
2	chr2:233615581:C:T	233615581	NA,T	NA,C	NA,1	NA,inf	NA,inf	NA,0.222815	0.000195221	0.000210597
2	chr2:233055803:AATAG:A	233055803	A,NA	AATAG,NA	1,NA	inf,NA	inf,NA	0.623802,NA	0.000195209	0.000212276
2	chr2:233656424:G:A	233656424	NA,A	NA,G	NA,1	NA,inf	NA,inf	NA,0.219697	0.000195009	0.000210302
2	chr2:232958694:C:T	232958694	NA,T	NA,C	NA,1	NA,inf	NA,inf	NA,0.22107	0.000194932	0.000210191
2	chr2:233434744:T:C	233434744	NA,C	NA,T	NA,1	NA,-inf	NA,inf	NA,0.21899	0.000194887	0.000210149
2	chr2:232943477:C:T	232943477	NA,T	NA,C	NA,1	NA,-inf	NA,inf	NA,0.21784	0.00019488	0.000210263
2	chr2:233248080:G:T	233248080	NA,T	NA,G	NA,1	NA,inf	NA,inf	NA,0.217849	0.000194868	0.00021016
2	chr2:233527904:ATTATG:A	233527904	NA,A	NA,ATTATG	NA,1	NA,-inf	NA,inf	NA,0.219986	0.000194721	0.000209987
2	chr2:233145336:T:C	233145336	NA,C	NA,T	NA,1	NA,-inf	NA,inf	NA,0.21797	0.000194709	0.000210016
2	chr2:233000786:A:G	233000786	NA,G	NA,A	NA,1	NA,inf	NA,inf	NA,0.21759	0.000194687	0.000210077
2	chr2:233401351:A:G	233401351	NA,G	NA,A	NA,1	NA,-inf	NA,inf	NA,0.212177	0.000194678	0.000209969
2	chr2:232970504:T:A	232970504	NA,A	NA,T	NA,1	NA,-inf	NA,inf	NA,0.217016	0.000194615	0.000209912
2	chr2:233806093:A:G	233806093	NA,G	NA,A	NA,1	NA,inf	NA,inf	NA,0.219649	0.000194536	0.000209837
2	chr2:233156638:C:T	233156638	NA,T	NA,C	NA,1	NA,-inf	NA,inf	NA,0.216397	0.000194477	0.000209728
2	chr2:233446262:T:C	233446262	NA,C	NA,T	NA,1	NA,inf	NA,inf	NA,0.214578	0.000194431	0.000209664
2	chr2:233148168:G:A	233148168	A,A	G,G	1,1	-inf,inf	inf,inf	0.308909,1.15816	0.000194392	0.000209083
2	chr2:233783413:G:A	233783413	NA,A	NA,G	NA,1	NA,inf	NA,inf	NA,0.216158	0.00019437	0.000209651
2	chr2:233774813:C:A	233774813	A,NA	C,NA	1,NA	inf,NA	inf,NA	0.467237,NA	0.000194368	0.000207719
2	chr2:233195773:G:C	233195773	C,C	G,G	1,1	inf,-inf	inf,inf	1.24299,0.168736	0.000194367	0.000211262
2	chr2:233140482:G:A	233140482	NA,A	NA,G	NA,1	NA,inf	NA,inf	NA,0.214412	0.000194163	0.000209485
2	chr2:233764867:GCC:G	233764867	G,G	GCC,GCC	1,1	-inf,inf	inf,inf	0.0216182,1.28582	0.000194133	0.000208967
2	chr2:232864783:G:A	232864783	NA,A	NA,G	NA,1	NA,inf	NA,inf	NA,0.216925	0.000194131	0.000209313
2	chr2:232946471:A:C	232946471	NA,C	NA,A	NA,1	NA,-inf	NA,inf	NA,0.214401	0.00019409	0.000209345
2	chr2:233669631:G:A	233669631	NA,A	NA,G	NA,1	NA,inf	NA,inf	NA,0.216274	0.00019406	0.000209344
2	chr2:233667472:G:T	233667472	NA,T	NA,G	NA,1	NA,inf	NA,inf	NA,0.21603	0.000194017	0.000209297
2	chr2:233180963:C:T	233180963	NA,T	NA,C	NA,1	NA,inf	NA,inf	NA,0.214356	0.000193995	0.000209259
2	chr2:233047122:C:T	233047122	NA,T	NA,C	NA,1	NA,inf	NA,inf	NA,0.21437	0.000193966	0.000209273
2	chr2:233708923:A:C	233708923	NA,C	NA,A	NA,1	NA,inf	NA,inf	NA,0.212662	0.000193944	0.000209201
2	chr2:233792941:G:A	233792941	NA,A	NA,G	NA,1	NA,-inf	NA,inf	NA,0.213783	0.000193903	0.000209202
2	chr2:233022051:G:A	233022051	NA,A	NA,G	NA,1	NA,inf	NA,inf	NA,0.214064	0.000193877	0.000209189
2	chr2:233419503:G:A	233419503	NA,A	NA,G	NA,1	NA,inf	NA,inf	NA,0.227779	0.000193843	0.00020909
2	chr2:233540115:C:T	233540115	NA,T	NA,C	NA,1	NA,inf	NA,inf	NA,0.211389	0.000193838	0.000209092
2	chr2:233590522:C:G	233590522	NA,G	NA,C	NA,1	NA,inf	NA,inf	NA,0.212918	0.000193833	0.00020907
2	chr2:233161118:C:A	233161118	A,A	C,C	1,1	-inf,-inf	inf,inf	0.218714,1.21121	0.000193828	0.000208449
2	chr2:233287270:G:A	233287270	NA,A	NA,G	NA,1	NA,inf	NA,inf	NA,0.223323	0.000193819	0.000209123
2	chr2:233256961:G:A	233256961	NA,A	NA,G	NA,1	NA,inf	NA,inf	NA,0.223183	0.000193812	0.000209115
2	chr2:233292107:C:G	233292107	NA,G	NA,C	NA,1	NA,inf	NA,inf	NA,0.208831	0.000193784	0.00020905
2	chr2:233274317:T:C	233274317	NA,C	NA,T	NA,1	NA,inf	NA,inf	NA,0.222947	0.00019377	0.00020907
2	chr2:233531168:A:G	233531168	NA,G	NA,A	NA,1	NA,-inf	NA,inf	NA,0.214265	0.000193705	0.000208922
2	chr2:233161587:T:C	233161587	C,C	T,T	1,1	-inf,-inf	inf,inf	0.215775,1.21565	0.00019366	0.00020835
2	chr2:233342550:TA:T	233342550	NA,T	NA,TA	NA,1	NA,-inf	NA,inf	NA,0.212264	0.000193443	0.000208624
2	chr2:232862651:A:G	232862651	NA,G	NA,A	NA,1	NA,inf	NA,inf	NA,0.211307	0.000193317	0.000208492
2	chr2:233325980:A:G	233325980	G,G	A,A	1,1	inf,-inf	inf,inf	2.18717,0.607629	0.000193161	0.00036077
2	chr2:233236966:G:A	233236966	NA,A	NA,G	NA,1	NA,inf	NA,inf	NA,0.208203	0.000193082	0.000208249
2	chr2:232951205:C:T	232951205	NA,T	NA,C	NA,1	NA,inf	NA,inf	NA,0.209116	0.000193073	0.000208306
2	chr2:233588998:C:G	233588998	NA,G	NA,C	NA,1	NA,inf	NA,inf	NA,0.208013	0.000192971	0.000208141
2	chr2:233286109:G:C	233286109	C,C	G,G	1,1	inf,-inf	inf,inf	0.895073,1.10281	0.000192909	0.000225568
2	chr2:233221662:C:G	233221662	NA,G	NA,C	NA,1	NA,inf	NA,inf	NA,0.214076	0.000192905	0.000208143
2	chr2:233718010:G:A	233718010	NA,A	NA,G	NA,1	NA,inf	NA,inf	NA,0.206699	0.000192887	0.000208068
2	chr2:233254137:AT:A	233254137	NA,A	NA,AT	NA,1	NA,inf	NA,inf	NA,0.217707	0.000192862	0.00020809
2	chr2:233754950:C:T	233754950	NA,T	NA,C	NA,1	NA,-inf	NA,inf	NA,0.209161	0.000192849	0.000208039
2	chr2:233718170:C:G	233718170	NA,G	NA,C	NA,1	NA,inf	NA,inf	NA,0.206423	0.000192839	0.000208016
2	chr2:233009144:T:C	233009144	NA,C	NA,T	NA,1	NA,inf	NA,inf	NA,0.208701	0.000192806	0.00020783
2	chr2:233213261:C:T	233213261	NA,T	NA,C	NA,1	NA,-inf	NA,inf	NA,0.204972	0.000192618	0.00020779
2	chr2:233547395:T:C	233547395	NA,C	NA,T	NA,1	NA,-inf	NA,inf	NA,0.204458	0.000192533	0.000207689
2	chr2:233540284:G:A	233540284	NA,A	NA,G	NA,1	NA,inf	NA,inf	NA,0.206452	0.000192511	0.000207714
2	chr2:232969555:T:C	232969555	NA,C	NA,T	NA,1	NA,inf	NA,inf	NA,0.20741	0.0001925	0.000207568
2	chr2:233348808:A:G	233348808	G,G	A,A	1,1	inf,-inf	inf,inf	4.61037,0.00366886	0.00019249	0.0132362
2	chr2:233477063:A:G	233477063	G,G	A,A	1,1	inf,inf	inf,inf	0.151499,1.18673	0.000192444	0.000205343
2	chr2:233443004:G:A	233443004	NA,A	NA,G	NA,1	NA,-inf	NA,inf	NA,0.205492	0.000192431	0.000207534
2	chr2:233124460:GT:G	233124460	NA,G	NA,GT	NA,1	NA,inf	NA,inf	NA,0.205458	0.000192424	0.000207573
2	chr2:233541685:T:C	233541685	NA,C	NA,T	NA,1	NA,-inf	NA,inf	NA,0.20681	0.000192404	0.00020752
2	chr2:233124465:A:C	233124465	NA,C	NA,A	NA,1	NA,inf	NA,inf	NA,0.20518	0.000192376	0.000207522
2	chr2:232909270:C:G	232909270	NA,G	NA,C	NA,1	NA,inf	NA,inf	NA,0.206126	0.000192364	0.00020747
2	chr2:233550563:T:C	233550563	NA,C	NA,T	NA,1	NA,inf	NA,inf	NA,0.20557	0.000192359	0.00020755
2	chr2:233780451:C:A	233780451	NA,A	NA,C	NA,1	NA,-inf	NA,inf	NA,0.204588	0.000192354	0.000207505
2	chr2:233235132:A:G	233235132	NA,G	NA,A	NA,1	NA,-inf	NA,inf	NA,0.205529	0.000192307	0.000207469
2	chr2:233615871:A:C	233615871	NA,C	NA,A	NA,1	NA,inf	NA,inf	NA,0.206307	0.000192305	0.000207453
2	chr2:233254271:C:T	233254271	NA,T	NA,C	NA,1	NA,inf	NA,inf	NA,0.214059	0.00019224	0.000207418
2	chr2:233417855:C:T	233417855	NA,T	NA,C	NA,1	NA,inf	NA,inf	NA,0.218328	0.000192224	0.000207344
2	chr2:233614118:T:A	233614118	A,NA	T,NA	1,NA	inf,NA	inf,NA	0.0091066,NA	0.000192176	0.000200951
2	chr2:233657961:G:A	233657961	NA,A	NA,G	NA,1	NA,inf	NA,inf	NA,0.205286	0.00019213	0.000207264
2	chr2:233715433:T:C	233715433	NA,C	NA,T	NA,1	NA,inf	NA,inf	NA,0.202126	0.000192096	0.000207216
2	chr2:233624945:A:G	233624945	NA,G	NA,A	NA,1	NA,inf	NA,inf	NA,0.205009	0.000192083	0.000207213
2	chr2:233373267:G:A	233373267	NA,A	NA,G	NA,1	NA,inf	NA,inf	NA,0.206407	0.000192045	0.000207245
2	chr2:233772095:A:T	233772095	T,NA	A,NA	1,NA	-inf,NA	inf,NA	0.161477,NA	0.000192024	0.000201497
2	chr2:233614120:A:G	233614120	G,NA	A,NA	1,NA	inf,NA	inf,NA	0.00940246,NA	0.000191991	0.000200767
2	chr2:233649034:A:G	233649034	NA,G	NA,A	NA,1	NA,inf	NA,inf	NA,0.202559	0.000191914	0.000206978
2	chr2:233175738:A:G	233175738	NA,G	NA,A	NA,1	NA,inf	NA,inf	NA,0.202306	0.000191873	0.000207008
2	chr2:233454883:A:G	233454883	NA,G	NA,A	NA,1	NA,inf	NA,inf	NA,0.216121	0.000191872	0.000206963
2	chr2:233257223:G:A	233257223	NA,A	NA,G	NA,1	NA,inf	NA,inf	NA,0.200035	0.000191863	0.000206939
2	chr2:233418997:C:T	233418997	NA,T	NA,C	NA,1	NA,inf	NA,inf	NA,0.216107	0.000191851	0.000206942
2	chr2:233211115:G:A	233211115	NA,A	NA,G	NA,1	NA,inf	NA,inf	NA,0.202898	0.000191814	0.00020685
2	chr2:233764870:C:A	233764870	A,A	C,C	1,1	-inf,inf	inf,inf	0.023951,1.27835	0.000191793	0.000206444
2	chr2:233576528:G:A	233576528	NA,A	NA,G	NA,1	NA,inf	NA,inf	NA,0.201056	0.000191768	0.000206844
2	chr2:232907925:A:G	232907925	NA,G	NA,A	NA,1	NA,-inf	NA,inf	NA,0.199477	0.000191736	0.000206919
2	chr2:233843514:T:A	233843514	NA,A	NA,T	NA,1	NA,inf	NA,inf	NA,0.201326	0.000191674	0.000206778
2	chr2:232885999:G:A	232885999	NA,A	NA,G	NA,1	NA,inf	NA,inf	NA,0.200028	0.00019152	0.0002066
2	chr2:233431195:T:G	233431195	NA,G	NA,T	NA,1	NA,inf	NA,inf	NA,0.203966	0.000191488	0.000206616
2	chr2:233432110:TGCCAGGCGTGGTGGCTCATGCCTGTAATCCCAGCACTTTGGGAGGCCAAGGTGGGCGGATCACGAGGTCAGGAGATCGTGACCATCCTGGCTAACACGGTGAAACCTCGTCTCTATTAAAAATACAAAAAATTA:T	233432110	NA,T	NA,TGCCAGGCGTGGTGGCTCATGCCTGTAATCCCAGCACTTTGGGAGGCCAAGGTGGGCGGATCACGAGGTCAGGAGATCGTGACCATCCTGGCTAACACGGTGAAACCTCGTCTCTATTAAAAATACAAAAAATTA	NA,1	NA,inf	NA,inf	NA,0.212932	0.000191468	0.000206534
2	chr2:233422499:A:G	233422499	NA,G	NA,A	NA,1	NA,-inf	NA,inf	NA,0.19682	0.000191312	0.000206355
2	chr2:233634821:T:C	233634821	NA,C	NA,T	NA,1	NA,-inf	NA,inf	NA,0.20027	0.000191301	0.000206304
2	chr2:233381315:A:T	233381315	NA,T	NA,A	NA,1	NA,inf	NA,inf	NA,0.202487	0.000191206	0.000206311
2	chr2:233405137:A:C	233405137	NA,C	NA,A	NA,1	NA,inf	NA,inf	NA,0.211682	0.000191115	0.000206149
2	chr2:233708055:C:G	233708055	NA,G	NA,C	NA,1	NA,inf	NA,inf	NA,0.196036	0.00019107	0.000206103
2	chr2:233545049:A:C	233545049	NA,C	NA,A	NA,1	NA,-inf	NA,inf	NA,0.198691	0.000191033	0.000206043
2	chr2:233361793:A:G	233361793	NA,G	NA,A	NA,1	NA,-inf	NA,inf	NA,0.197309	0.000191015	0.000206024
2	chr2:233506156:GC:G	233506156	NA,G	NA,GC	NA,1	NA,inf	NA,inf	NA,0.194918	0.000190982	0.000205989
2	chr2:233834815:G:A	233834815	NA,A	NA,G	NA,1	NA,-inf	NA,inf	NA,0.191162	0.000190957	0.000205918
2	chr2:233728926:A:AAAAACTG	233728926	NA,AAAAACTG	NA,A	NA,1	NA,inf	NA,inf	NA,0.207765	0.000190946	0.000206054
2	chr2:233440683:C:G	233440683	NA,G	NA,C	NA,1	NA,-inf	NA,inf	NA,0.197122	0.000190868	0.000205821
2	chr2:233156088:G:T	233156088	NA,T	NA,G	NA,1	NA,-inf	NA,inf	NA,0.195969	0.000190865	0.000205917
2	chr2:233639479:G:A	233639479	NA,A	NA,G	NA,1	NA,inf	NA,inf	NA,0.205788	0.000190851	0.00020583
2	chr2:233747957:C:G	233747957	NA,G	NA,C	NA,1	NA,-inf	NA,inf	NA,0.195173	0.000190832	0.000205849
2	chr2:233183606:G:A	233183606	A,NA	G,NA	1,NA	inf,NA	inf,NA	0.393841,NA	0.00019079	0.000203123
2	chr2:233807725:C:T	233807725	NA,T	NA,C	NA,1	NA,-inf	NA,inf	NA,0.194965	0.000190766	0.000205819
2	chr2:233475169:T:C	233475169	NA,C	NA,T	NA,1	NA,inf	NA,inf	NA,0.19617	0.000190764	0.000205825
2	chr2:233742060:T:A	233742060	NA,A	NA,T	NA,1	NA,inf	NA,inf	NA,0.196753	0.000190734	0.000205752
2	chr2:233321888:G:A	233321888	NA,A	NA,G	NA,1	NA,inf	NA,inf	NA,0.200985	0.000190609	0.000205667
2	chr2:233416712:A:G	233416712	NA,G	NA,A	NA,1	NA,inf	NA,inf	NA,0.208305	0.000190562	0.000205553
2	chr2:233420277:T:C	233420277	NA,C	NA,T	NA,1	NA,inf	NA,inf	NA,0.198331	0.000190533	0.000205585
2	chr2:233768141:G:A	233768141	NA,A	NA,G	NA,1	NA,-inf	NA,inf	NA,0.190829	0.000190493	0.000205526
2	chr2:233216499:T:C	233216499	NA,C	NA,T	NA,1	NA,-inf	NA,inf	NA,0.194336	0.000190467	0.0002055
2	chr2:233108035:C:T	233108035	NA,T	NA,C	NA,1	NA,-inf	NA,inf	NA,0.193257	0.000190461	0.000205464
2	chr2:233396414:T:G	233396414	NA,G	NA,T	NA,1	NA,-inf	NA,inf	NA,0.19632	0.000190338	0.000205317
2	chr2:233294829:C:T	233294829	NA,T	NA,C	NA,1	NA,inf	NA,inf	NA,0.196801	0.00019033	0.000205364
2	chr2:232905477:C:T	232905477	NA,T	NA,C	NA,1	NA,inf	NA,inf	NA,0.193225	0.000190204	0.000205143
2	chr2:233632465:G:A	233632465	NA,A	NA,G	NA,1	NA,inf	NA,inf	NA,0.201578	0.000190163	0.00020509
2	chr2:233254442:C:T	233254442	NA,T	NA,C	NA,1	NA,inf	NA,inf	NA,0.201461	0.000190154	0.000205166
2	chr2:233410294:C:T	233410294	NA,T	NA,C	NA,1	NA,inf	NA,inf	NA,0.205533	0.000190115	0.000205071
2	chr2:233832848:C:T	233832848	NA,T	NA,C	NA,1	NA,inf	NA,inf	NA,0.19093	0.000190108	0.000205109
2	chr2:233670820:G:C	233670820	NA,C	NA,G	NA,1	NA,inf	NA,inf	NA,0.193115	0.000190108	0.000205083
2	chr2:233208209:C:A	233208209	NA,A	NA,C	NA,1	NA,inf	NA,inf	NA,0.19085	0.000190048	0.00020497
2	chr2:233099579:A:G	233099579	NA,G	NA,A	NA,1	NA,inf	NA,inf	NA,0.192876	0.000189993	0.000204751
2	chr2:233383821:A:G	233383821	NA,G	NA,A	NA,1	NA,inf	NA,inf	NA,0.204772	0.000189971	0.00020492
2	chr2:233571959:A:G	233571959	NA,G	NA,A	NA,1	NA,inf	NA,inf	NA,0.189824	0.000189939	0.000204867
2	chr2:233349455:C:T	233349455	T,T	C,C	1,1	inf,-inf	inf,inf	4.59484,0.00553646	0.000189861	0.012818
2	chr2:233402905:C:G	233402905	NA,G	NA,C	NA,1	NA,inf	NA,inf	NA,0.203893	0.000189852	0.000204789
2	chr2:233406186:TAAAC:T	233406186	NA,T	NA,TAAAC	NA,1	NA,inf	NA,inf	NA,0.186218	0.000189806	0.000204739
2	chr2:233152188:T:C	233152188	NA,C	NA,T	NA,1	NA,inf	NA,inf	NA,0.18805	0.000189527	0.000204487
2	chr2:233135576:T:C	233135576	NA,C	NA,T	NA,1	NA,inf	NA,inf	NA,0.187216	0.000189469	0.000204431
2	chr2:233410716:C:A	233410716	NA,A	NA,C	NA,1	NA,inf	NA,inf	NA,0.184443	0.000189271	0.000204116
2	chr2:233506008:A:G	233506008	NA,G	NA,A	NA,1	NA,-inf	NA,inf	NA,0.18468	0.000189249	0.000204149
2	chr2:233831415:A:G	233831415	NA,G	NA,A	NA,1	NA,inf	NA,inf	NA,0.185133	0.000189098	0.000204002
2	chr2:233092846:G:A	233092846	NA,A	NA,G	NA,1	NA,-inf	NA,inf	NA,0.183349	0.000189016	0.000203905
2	chr2:233370985:C:T	233370985	NA,T	NA,C	NA,1	NA,inf	NA,inf	NA,0.187378	0.000188928	0.000203879
2	chr2:233591011:T:C	233591011	NA,C	NA,T	NA,1	NA,-inf	NA,inf	NA,0.185074	0.000188913	0.000203851
2	chr2:232972917:C:T	232972917	NA,T	NA,C	NA,1	NA,-inf	NA,inf	NA,0.184692	0.000188906	0.000203738
2	chr2:233134041:C:T	233134041	NA,T	NA,C	NA,1	NA,inf	NA,inf	NA,0.183493	0.000188872	0.000203785
2	chr2:233174452:C:T	233174452	NA,T	NA,C	NA,1	NA,inf	NA,inf	NA,0.184966	0.000188851	0.000203689
2	chr2:233011669:C:T	233011669	NA,T	NA,C	NA,1	NA,inf	NA,inf	NA,0.183923	0.000188797	0.000203701
2	chr2:233219695:C:T	233219695	NA,T	NA,C	NA,1	NA,inf	NA,inf	NA,0.185594	0.000188784	0.000203694
2	chr2:233476052:G:A	233476052	NA,A	NA,G	NA,1	NA,-inf	NA,inf	NA,0.181334	0.000188721	0.000203578
2	chr2:233273432:G:C	233273432	NA,C	NA,G	NA,1	NA,-inf	NA,inf	NA,0.170518	0.00018871	0.000203423
2	chr2:233554784:C:A	233554784	NA,A	NA,C	NA,1	NA,-inf	NA,inf	NA,0.181044	0.00018867	0.000203524
2	chr2:233548335:G:A	233548335	NA,A	NA,G	NA,1	NA,-inf	NA,inf	NA,0.180821	0.000188635	0.000203486
2	chr2:233061751:G:T	233061751	NA,T	NA,G	NA,1	NA,inf	NA,inf	NA,0.183255	0.000188622	0.000203517
2	chr2:233548507:T:C	233548507	NA,C	NA,T	NA,1	NA,-inf	NA,inf	NA,0.180672	0.000188611	0.000203461
2	chr2:233594722:G:T	233594722	NA,T	NA,G	NA,1	NA,-inf	NA,inf	NA,0.182255	0.000188549	0.000203487
2	chr2:233502037:G:A	233502037	NA,A	NA,G	NA,1	NA,-inf	NA,inf	NA,0.18021	0.000188539	0.000203382
2	chr2:233680692:CA:C	233680692	NA,C	NA,CA	NA,1	NA,inf	NA,inf	NA,0.181376	0.000188508	0.000203349
2	chr2:233553467:C:G	233553467	NA,G	NA,C	NA,1	NA,-inf	NA,inf	NA,0.179722	0.000188462	0.0002033
2	chr2:233499588:T:C	233499588	NA,C	NA,T	NA,1	NA,-inf	NA,inf	NA,0.179722	0.000188462	0.0002033
2	chr2:233540126:A:G	233540126	NA,G	NA,A	NA,1	NA,-inf	NA,inf	NA,0.178769	0.000188312	0.000203138
2	chr2:233117897:C:T	233117897	NA,T	NA,C	NA,1	NA,inf	NA,inf	NA,0.181202	0.000188276	0.000203116
2	chr2:233755783:C:G	233755783	G,NA	C,NA	1,NA	-inf,NA	inf,NA	0.631999,NA	0.000188216	0.000205459
2	chr2:233770804:C:T	233770804	NA,T	NA,C	NA,1	NA,-inf	NA,inf	NA,0.176632	0.000188207	0.000203058
2	chr2:233398689:A:G	233398689	NA,G	NA,A	NA,1	NA,inf	NA,inf	NA,0.177438	0.000188154	0.000202916
2	chr2:233608838:A:G	233608838	NA,G	NA,A	NA,1	NA,inf	NA,inf	NA,0.185077	0.000188153	0.000202962
2	chr2:233778262:A:G	233778262	NA,G	NA,A	NA,1	NA,-inf	NA,inf	NA,0.179151	0.000188114	0.000202917
2	chr2:233593025:C:T	233593025	NA,T	NA,C	NA,1	NA,-inf	NA,inf	NA,0.17812	0.000188085	0.000202901
2	chr2:233707178:G:A	233707178	NA,A	NA,G	NA,1	NA,inf	NA,inf	NA,0.181602	0.000188048	0.000202891
2	chr2:233516333:A:G	233516333	NA,G	NA,A	NA,1	NA,inf	NA,inf	NA,0.178819	0.000187992	0.000202834
2	chr2:233516328:TA:T	233516328	NA,T	NA,TA	NA,1	NA,inf	NA,inf	NA,0.178819	0.000187992	0.000202834
2	chr2:233479049:C:G	233479049	NA,G	NA,C	NA,1	NA,inf	NA,inf	NA,0.178394	0.000187926	0.000202763
2	chr2:232952110:G:A	232952110	NA,A	NA,G	NA,1	NA,-inf	NA,inf	NA,0.177401	0.00018791	0.000202704
2	chr2:233445601:A:G	233445601	NA,G	NA,A	NA,1	NA,inf	NA,inf	NA,0.175019	0.00018782	0.000202549
2	chr2:233479957:T:C	233479957	NA,C	NA,T	NA,1	NA,-inf	NA,inf	NA,0.175347	0.000187786	0.000202569
2	chr2:233669082:A:G	233669082	NA,G	NA,A	NA,1	NA,-inf	NA,inf	NA,0.176733	0.000187766	0.00020249
2	chr2:233837859:C:G	233837859	NA,G	NA,C	NA,1	NA,inf	NA,inf	NA,0.176097	0.000187748	0.000202556
2	chr2:233701169:G:A	233701169	NA,A	NA,G	NA,1	NA,inf	NA,inf	NA,0.175301	0.000187742	0.00020252
2	chr2:233461867:G:A	233461867	NA,A	NA,G	NA,1	NA,-inf	NA,inf	NA,0.180527	0.000187698	0.000202492
2	chr2:233315740:T:C	233315740	NA,C	NA,T	NA,1	NA,-inf	NA,inf	NA,0.177396	0.00018768	0.000202438
2	chr2:233142360:A:G	233142360	NA,G	NA,A	NA,1	NA,-inf	NA,inf	NA,0.175919	0.000187655	0.000202453
2	chr2:233362389:G:A	233362389	NA,A	NA,G	NA,1	NA,inf	NA,inf	NA,0.178913	0.000187627	0.000202468
2	chr2:233381912:A:G	233381912	NA,G	NA,A	NA,1	NA,inf	NA,inf	NA,0.179217	0.000187616	0.000202421
2	chr2:233387915:G:GC	233387915	NA,GC	NA,G	NA,1	NA,inf	NA,inf	NA,0.179096	0.000187598	0.000202402
2	chr2:233466609:C:T	233466609	NA,T	NA,C	NA,1	NA,-inf	NA,inf	NA,0.17456	0.000187573	0.000202346
2	chr2:233107896:C:G	233107896	NA,G	NA,C	NA,1	NA,-inf	NA,inf	NA,0.175	0.00018756	0.000202337
2	chr2:233437237:C:T	233437237	NA,T	NA,C	NA,1	NA,-inf	NA,inf	NA,0.174732	0.000187502	0.000202279
2	chr2:233480355:G:A	233480355	NA,A	NA,G	NA,1	NA,inf	NA,inf	NA,0.17549	0.000187483	0.000202285
2	chr2:233552587:C:T	233552587	NA,T	NA,C	NA,1	NA,-inf	NA,inf	NA,0.172828	0.000187395	0.000202149
2	chr2:233815609:T:G	233815609	NA,G	NA,T	NA,1	NA,-inf	NA,inf	NA,0.173451	0.000187316	0.000202067
2	chr2:233590733:C:T	233590733	NA,T	NA,C	NA,1	NA,inf	NA,inf	NA,0.173343	0.000187309	0.00020204
2	chr2:233712743:GT:G	233712743	NA,G	NA,GT	NA,1	NA,inf	NA,inf	NA,0.172333	0.000187274	0.000202011
2	chr2:233556821:A:G	233556821	NA,G	NA,A	NA,1	NA,inf	NA,inf	NA,0.171028	0.000187169	0.00020188
2	chr2:233044097:A:G	233044097	NA,G	NA,A	NA,1	NA,inf	NA,inf	NA,0.172587	0.000187163	0.000201926
2	chr2:233467042:T:C	233467042	NA,C	NA,T	NA,1	NA,inf	NA,inf	NA,0.174879	0.000187153	0.000201914
2	chr2:233521042:G:A	233521042	NA,A	NA,G	NA,1	NA,inf	NA,inf	NA,0.171783	0.000187129	0.000201775
2	chr2:233148532:C:T	233148532	T,T	C,C	1,1	-inf,inf	inf,inf	0.288557,1.15025	0.00018712	0.000201282
2	chr2:233390933:G:A	233390933	NA,A	NA,G	NA,1	NA,inf	NA,inf	NA,0.186107	0.000187096	0.000201821
2	chr2:233444014:C:T	233444014	NA,T	NA,C	NA,1	NA,inf	NA,inf	NA,0.176239	0.000187073	0.000201847
2	chr2:233229587:G:A	233229587	NA,A	NA,G	NA,1	NA,inf	NA,inf	NA,0.172801	0.000187021	0.000201715
2	chr2:233235075:C:T	233235075	T,NA	C,NA	1,NA	-inf,NA	inf,NA	0.661265,NA	0.000186843	0.000204904
2	chr2:233774392:C:T	233774392	T,T	C,C	1,1	inf,-inf	inf,inf	0.224999,1.19908	0.00018681	0.000201741
2	chr2:233775498:C:T	233775498	NA,T	NA,C	NA,1	NA,-inf	NA,inf	NA,0.1701	0.000186702	0.000201432
2	chr2:233437818:C:T	233437818	NA,T	NA,C	NA,1	NA,-inf	NA,inf	NA,0.167758	0.000186656	0.000201349
2	chr2:233475872:C:T	233475872	NA,T	NA,C	NA,1	NA,inf	NA,inf	NA,0.173022	0.000186652	0.000201389
2	chr2:233780007:A:G	233780007	NA,G	NA,A	NA,1	NA,-inf	NA,inf	NA,0.169121	0.000186644	0.000201335
2	chr2:233212278:A:G	233212278	NA,G	NA,A	NA,1	NA,inf	NA,inf	NA,0.170119	0.000186639	0.000201332
2	chr2:233310994:C:T	233310994	NA,T	NA,C	NA,1	NA,inf	NA,inf	NA,0.179605	0.000186563	0.00020141
2	chr2:232956492:G:T	232956492	NA,T	NA,G	NA,1	NA,-inf	NA,inf	NA,0.166111	0.000186528	0.0002013
2	chr2:233423158:T:C	233423158	NA,C	NA,T	NA,1	NA,inf	NA,inf	NA,0.181937	0.000186515	0.000201191
2	chr2:233251331:G:A	233251331	NA,A	NA,G	NA,1	NA,-inf	NA,inf	NA,0.167299	0.0001865	0.000201192
2	chr2:233487406:A:G	233487406	NA,G	NA,A	NA,1	NA,inf	NA,inf	NA,0.165666	0.00018637	0.00020102
2	chr2:233475149:A:G	233475149	NA,G	NA,A	NA,1	NA,-inf	NA,inf	NA,0.169504	0.000186312	0.000200923
2	chr2:233528933:G:A	233528933	NA,A	NA,G	NA,1	NA,-inf	NA,inf	NA,0.164778	0.000186271	0.000200943
2	chr2:233202431:G:A	233202431	NA,A	NA,G	NA,1	NA,inf	NA,inf	NA,0.167571	0.000186249	0.000200942
2	chr2:232950149:A:G	232950149	NA,G	NA,A	NA,1	NA,inf	NA,inf	NA,0.165631	0.000186248	0.000200974
2	chr2:233363803:C:T	233363803	NA,T	NA,C	NA,1	NA,-inf	NA,inf	NA,0.165867	0.000186228	0.000200867
2	chr2:233069298:G:A	233069298	NA,A	NA,G	NA,1	NA,inf	NA,inf	NA,0.167482	0.000186221	0.000200907
2	chr2:233583627:C:A	233583627	NA,A	NA,C	NA,1	NA,-inf	NA,inf	NA,0.159209	0.000186201	0.000200798
2	chr2:233186586:G:A	233186586	NA,A	NA,G	NA,1	NA,inf	NA,inf	NA,0.16548	0.000186165	0.000200853
2	chr2:232983925:T:C	232983925	C,C	T,T	1,1	-inf,inf	inf,inf	0.636422,0.917746	0.0001861	0.00020179
2	chr2:233163528:C:T	233163528	NA,T	NA,C	NA,1	NA,-inf	NA,inf	NA,0.16508	0.000186077	0.000200742
2	chr2:233126668:T:C	233126668	NA,C	NA,T	NA,1	NA,-inf	NA,inf	NA,0.164398	0.000186075	0.000200766
2	chr2:233376941:C:T	233376941	NA,T	NA,C	NA,1	NA,inf	NA,inf	NA,0.168317	0.000186028	0.000200742
2	chr2:233635463:A:C	233635463	NA,C	NA,A	NA,1	NA,inf	NA,inf	NA,0.174147	0.000186019	0.000200627
2	chr2:233414918:G:A	233414918	A,A	G,G	1,1	-inf,-inf	inf,inf	2.2378,0.520318	0.000186007	0.000350149
2	chr2:233779728:C:T	233779728	NA,T	NA,C	NA,1	NA,-inf	NA,inf	NA,0.164712	0.000185959	0.000200628
2	chr2:233389640:G:C	233389640	NA,C	NA,G	NA,1	NA,-inf	NA,inf	NA,0.166159	0.000185923	0.00020059
2	chr2:233358221:A:G	233358221	NA,G	NA,A	NA,1	NA,-inf	NA,inf	NA,0.163777	0.000185909	0.000200523
2	chr2:233471207:C:T	233471207	NA,T	NA,C	NA,1	NA,-inf	NA,inf	NA,0.165278	0.000185837	0.000200503
2	chr2:233369473:C:T	233369473	NA,T	NA,C	NA,1	NA,inf	NA,inf	NA,0.166964	0.000185831	0.00020053
2	chr2:233133189:C:T	233133189	T,T	C,C	1,1	-inf,inf	inf,inf	0.317134,1.04383	0.000185778	0.000197801
2	chr2:233838760:C:T	233838760	NA,T	NA,C	NA,1	NA,inf	NA,inf	NA,0.163691	0.000185763	0.000200361
2	chr2:233305073:G:A	233305073	NA,A	NA,G	NA,1	NA,inf	NA,inf	NA,0.163879	0.000185675	0.000200314
2	chr2:233040781:T:C	233040781	NA,C	NA,T	NA,1	NA,-inf	NA,inf	NA,0.161201	0.000185643	0.000200339
2	chr2:233000538:A:C	233000538	NA,C	NA,A	NA,1	NA,-inf	NA,inf	NA,0.161692	0.000185633	0.000200197
2	chr2:233486323:C:T	233486323	NA,T	NA,C	NA,1	NA,-inf	NA,inf	NA,0.160645	0.000185592	0.000200204
2	chr2:233482813:C:T	233482813	NA,T	NA,C	NA,1	NA,-inf	NA,inf	NA,0.160586	0.000185584	0.000200197
2	chr2:233431352:C:T	233431352	NA,T	NA,C	NA,1	NA,-inf	NA,inf	NA,0.162937	0.000185571	0.000200123
2	chr2:233164739:A:AT	233164739	NA,AT	NA,A	NA,1	NA,-inf	NA,inf	NA,0.161646	0.000185525	0.000200107
2	chr2:233478548:A:G	233478548	NA,G	NA,A	NA,1	NA,-inf	NA,inf	NA,0.158725	0.000185316	0.000199907
2	chr2:233480114:C:T	233480114	NA,T	NA,C	NA,1	NA,-inf	NA,inf	NA,0.158725	0.000185316	0.000199907
2	chr2:233001313:G:A	233001313	A,A	G,G	1,1	-inf,-inf	inf,inf	1.23764,0.0742493	0.000185302	0.000200557
2	chr2:233234032:G:A	233234032	NA,A	NA,G	NA,1	NA,inf	NA,inf	NA,0.16082	0.000185292	0.000199872
2	chr2:233596169:A:G	233596169	NA,G	NA,A	NA,1	NA,-inf	NA,inf	NA,0.161692	0.000185245	0.000199861
2	chr2:233374827:A:C	233374827	NA,C	NA,A	NA,1	NA,inf	NA,inf	NA,0.162754	0.000185228	0.000199878
2	chr2:233559051:C:G	233559051	NA,G	NA,C	NA,1	NA,-inf	NA,inf	NA,0.157822	0.000185184	0.000199765
2	chr2:233007314:C:T	233007314	NA,T	NA,C	NA,1	NA,-inf	NA,inf	NA,0.158712	0.000185156	0.000199688
2	chr2:233774617:A:G	233774617	NA,G	NA,A	NA,1	NA,-inf	NA,inf	NA,0.158961	0.000185128	0.000199697
2	chr2:233559681:G:T	233559681	NA,T	NA,G	NA,1	NA,-inf	NA,inf	NA,0.157115	0.000185083	0.000199657
2	chr2:233561148:T:C	233561148	NA,C	NA,T	NA,1	NA,-inf	NA,inf	NA,0.156888	0.000185051	0.000199622
2	chr2:233564616:T:A	233564616	NA,A	NA,T	NA,1	NA,-inf	NA,inf	NA,0.15677	0.000185035	0.000199604
2	chr2:233556409:T:C	233556409	NA,C	NA,T	NA,1	NA,-inf	NA,inf	NA,0.156135	0.000184945	0.000199507
2	chr2:233283734:A:G	233283734	NA,G	NA,A	NA,1	NA,-inf	NA,inf	NA,0.153604	0.000184907	0.000199465
2	chr2:233048993:C:T	233048993	NA,T	NA,C	NA,1	NA,inf	NA,inf	NA,0.158093	0.000184898	0.000199371
2	chr2:233172882:C:T	233172882	NA,T	NA,C	NA,1	NA,inf	NA,inf	NA,0.156611	0.000184837	0.00019945
2	chr2:233407130:T:C	233407130	NA,C	NA,T	NA,1	NA,-inf	NA,inf	NA,0.157701	0.000184829	0.000199415
2	chr2:233373320:T:C	233373320	NA,C	NA,T	NA,1	NA,inf	NA,inf	NA,0.159876	0.000184827	0.000199444
2	chr2:233002286:A:G	233002286	NA,G	NA,A	NA,1	NA,-inf	NA,inf	NA,0.155975	0.000184822	0.000199324
2	chr2:233045117:G:A	233045117	NA,A	NA,G	NA,1	NA,inf	NA,inf	NA,0.156751	0.000184808	0.00019938
2	chr2:233378049:C:T	233378049	NA,T	NA,C	NA,1	NA,-inf	NA,inf	NA,0.152142	0.000184793	0.000199317
2	chr2:233316581:G:A	233316581	NA,A	NA,G	NA,1	NA,inf	NA,inf	NA,0.168037	0.000184789	0.000199367
2	chr2:233112910:G:A	233112910	NA,A	NA,G	NA,1	NA,-inf	NA,inf	NA,0.155149	0.000184697	0.000199235
2	chr2:233211121:T:C	233211121	NA,C	NA,T	NA,1	NA,inf	NA,inf	NA,0.156506	0.000184676	0.000199215
2	chr2:233639607:TG:T	233639607	NA,T	NA,TG	NA,1	NA,inf	NA,inf	NA,0.153978	0.000184653	0.000199206
2	chr2:233474322:T:C	233474322	NA,C	NA,T	NA,1	NA,-inf	NA,inf	NA,0.153987	0.000184646	0.000199185
2	chr2:233468052:C:T	233468052	NA,T	NA,C	NA,1	NA,inf	NA,inf	NA,0.153423	0.000184595	0.000199113
2	chr2:233221579:T:C	233221579	NA,C	NA,T	NA,1	NA,-inf	NA,inf	NA,0.154832	0.000184527	0.000199047
2	chr2:233090259:T:A	233090259	A,A	T,T	1,1	-inf,inf	inf,inf	0.560683,0.924583	0.000184493	0.000199049
2	chr2:233133398:G:T	233133398	T,T	G,G	1,1	-inf,inf	inf,inf	0.321631,1.03554	0.000184423	0.000196349
2	chr2:233797242:A:G	233797242	NA,G	NA,A	NA,1	NA,inf	NA,inf	NA,0.153591	0.00018442	0.00019894
2	chr2:232970110:T:C	232970110	C,C	T,T	1,1	-inf,-inf	inf,inf	0.939429,0.532692	0.000184379	0.000198731
2	chr2:233853819:C:T	233853819	NA,T	NA,C	NA,1	NA,inf	NA,inf	NA,0.153166	0.000184355	0.000198886
2	chr2:233481276:C:T	233481276	NA,T	NA,C	NA,1	NA,-inf	NA,inf	NA,0.155044	0.000184355	0.000198893
2	chr2:233254608:T:G	233254608	NA,G	NA,T	NA,1	NA,-inf	NA,inf	NA,0.149061	0.000184271	0.00019878
2	chr2:233478876:C:T	233478876	NA,T	NA,C	NA,1	NA,-inf	NA,inf	NA,0.150984	0.00018423	0.000198736
2	chr2:233075308:G:A	233075308	NA,A	NA,G	NA,1	NA,-inf	NA,inf	NA,0.151933	0.00018422	0.000198697
2	chr2:233420431:G:A	233420431	NA,A	NA,G	NA,1	NA,inf	NA,inf	NA,0.149444	0.000184182	0.000198757
2	chr2:233463905:C:T	233463905	NA,T	NA,C	NA,1	NA,inf	NA,inf	NA,0.150479	0.000184138	0.000198718
2	chr2:233387524:C:T	233387524	NA,T	NA,C	NA,1	NA,inf	NA,inf	NA,0.149936	0.000184125	0.0001986
2	chr2:233364879:G:A	233364879	NA,A	NA,G	NA,1	NA,inf	NA,inf	NA,0.154031	0.000184019	0.00019857
2	chr2:233373844:T:C	233373844	NA,C	NA,T	NA,1	NA,inf	NA,inf	NA,0.153732	0.000183977	0.000198525
2	chr2:233420249:T:C	233420249	NA,C	NA,T	NA,1	NA,inf	NA,inf	NA,0.154398	0.000183954	0.000198479
2	chr2:233033589:C:G	233033589	NA,G	NA,C	NA,1	NA,-inf	NA,inf	NA,0.148965	0.000183866	0.000198354
2	chr2:233280741:T:A	233280741	NA,A	NA,T	NA,1	NA,inf	NA,inf	NA,0.146602	0.000183854	0.000198375
2	chr2:233430055:C:T	233430055	NA,T	NA,C	NA,1	NA,-inf	NA,inf	NA,0.150352	0.000183818	0.000198237
2	chr2:233148426:G:A	233148426	NA,A	NA,G	NA,1	NA,inf	NA,inf	NA,0.148299	0.000183817	0.000198331
2	chr2:233538992:A:C	233538992	NA,C	NA,A	NA,1	NA,inf	NA,inf	NA,0.148483	0.000183747	0.000198198
2	chr2:232874968:T:C	232874968	C,C	T,T	1,1	inf,-inf	inf,inf	1.05903,0.228748	0.000183736	0.000196132
2	chr2:232953927:G:T	232953927	NA,T	NA,G	NA,1	NA,-inf	NA,inf	NA,0.14576	0.000183665	0.000198247
2	chr2:232947704:C:T	232947704	NA,T	NA,C	NA,1	NA,-inf	NA,inf	NA,0.147307	0.000183652	0.000198065
2	chr2:232875332:ACT:A	232875332	NA,A	NA,ACT	NA,1	NA,inf	NA,inf	NA,0.147845	0.000183652	0.000198116
2	chr2:233764816:T:C	233764816	C,C	T,T	1,1	inf,inf	inf,inf	0.623142,0.745042	0.000183642	0.000195363
2	chr2:233186146:C:T	233186146	NA,T	NA,C	NA,1	NA,inf	NA,inf	NA,0.147198	0.000183636	0.000198096
2	chr2:233357450:G:C	233357450	NA,C	NA,G	NA,1	NA,-inf	NA,inf	NA,0.146849	0.00018354	0.000197972
2	chr2:233540515:T:C	233540515	NA,C	NA,T	NA,1	NA,inf	NA,inf	NA,0.14669	0.000183531	0.000197964
2	chr2:233367910:T:C	233367910	NA,C	NA,T	NA,1	NA,inf	NA,inf	NA,0.152627	0.000183496	0.000198002
2	chr2:233230880:C:T	233230880	NA,T	NA,C	NA,1	NA,-inf	NA,inf	NA,0.148051	0.000183471	0.000197935
2	chr2:233264338:G:A	233264338	NA,A	NA,G	NA,1	NA,-inf	NA,inf	NA,0.148161	0.00018346	0.000197933
2	chr2:233000599:A:C	233000599	NA,C	NA,A	NA,1	NA,-inf	NA,inf	NA,0.145933	0.000183444	0.000197842
2	chr2:233697391:T:A	233697391	NA,A	NA,T	NA,1	NA,inf	NA,inf	NA,0.148076	0.000183434	0.000197843
2	chr2:233068864:G:A	233068864	NA,A	NA,G	NA,1	NA,inf	NA,inf	NA,0.147109	0.000183407	0.000197865
2	chr2:233755622:G:A	233755622	NA,A	NA,G	NA,1	NA,inf	NA,inf	NA,0.156821	0.000183402	0.0001979
2	chr2:232956218:A:G	232956218	NA,G	NA,A	NA,1	NA,-inf	NA,inf	NA,0.144337	0.000183304	0.000197734
2	chr2:233335191:C:T	233335191	NA,T	NA,C	NA,1	NA,inf	NA,inf	NA,0.142138	0.000183276	0.000197732
2	chr2:232956108:G:A	232956108	NA,A	NA,G	NA,1	NA,-inf	NA,inf	NA,0.143237	0.000183158	0.000197577
2	chr2:232955711:GT:G	232955711	NA,G	NA,GT	NA,1	NA,-inf	NA,inf	NA,0.143055	0.000183134	0.000197551
2	chr2:233449063:C:A	233449063	NA,A	NA,C	NA,1	NA,inf	NA,inf	NA,0.147422	0.000183127	0.000197573
2	chr2:233456034:C:T	233456034	NA,T	NA,C	NA,1	NA,inf	NA,inf	NA,0.147422	0.000183127	0.000197573
2	chr2:232956123:T:C	232956123	NA,C	NA,T	NA,1	NA,-inf	NA,inf	NA,0.142991	0.000183125	0.000197542
2	chr2:233009252:C:T	233009252	NA,T	NA,C	NA,1	NA,-inf	NA,inf	NA,0.143023	0.000183106	0.000197506
2	chr2:233122304:C:A	233122304	NA,A	NA,C	NA,1	NA,inf	NA,inf	NA,0.143531	0.000183098	0.000197508
2	chr2:232955743:T:C	232955743	NA,C	NA,T	NA,1	NA,-inf	NA,inf	NA,0.142681	0.000183084	0.000197498
2	chr2:232955937:T:C	232955937	NA,C	NA,T	NA,1	NA,-inf	NA,inf	NA,0.142519	0.000183063	0.000197475
2	chr2:232956051:G:A	232956051	NA,A	NA,G	NA,1	NA,-inf	NA,inf	NA,0.142519	0.000183063	0.000197475
2	chr2:232955938:G:T	232955938	NA,T	NA,G	NA,1	NA,-inf	NA,inf	NA,0.142519	0.000183063	0.000197475
2	chr2:233230871:C:T	233230871	NA,T	NA,C	NA,1	NA,inf	NA,inf	NA,0.143107	0.000183057	0.000197483
2	chr2:233320915:T:C	233320915	NA,C	NA,T	NA,1	NA,inf	NA,inf	NA,0.155902	0.000183056	0.000197625
2	chr2:232955771:G:A	232955771	NA,A	NA,G	NA,1	NA,-inf	NA,inf	NA,0.142439	0.000183053	0.000197464
2	chr2:233453593:G:A	233453593	NA,A	NA,G	NA,1	NA,-inf	NA,inf	NA,0.14188	0.000183015	0.000197422
2	chr2:233661530:A:G	233661530	NA,G	NA,A	NA,1	NA,-inf	NA,inf	NA,0.143667	0.000182959	0.000197419
2	chr2:233251124:T:C	233251124	NA,C	NA,T	NA,1	NA,inf	NA,inf	NA,0.139124	0.000182955	0.00019737
2	chr2:233489419:G:A	233489419	NA,A	NA,G	NA,1	NA,inf	NA,inf	NA,0.152462	0.000182951	0.000197349
2	chr2:233484807:T:G	233484807	NA,G	NA,T	NA,1	NA,inf	NA,inf	NA,0.141163	0.000182937	0.000197336
2	chr2:232884295:G:A	232884295	NA,A	NA,G	NA,1	NA,-inf	NA,inf	NA,0.141592	0.000182912	0.00019732
2	chr2:232885764:G:A	232885764	NA,A	NA,G	NA,1	NA,-inf	NA,inf	NA,0.141233	0.000182897	0.000197317
2	chr2:232943584:C:T	232943584	NA,T	NA,C	NA,1	NA,inf	NA,inf	NA,0.142824	0.000182869	0.000197338
2	chr2:233576551:G:A	233576551	NA,A	NA,G	NA,1	NA,inf	NA,inf	NA,0.140843	0.000182858	0.000197201
2	chr2:233707117:T:G	233707117	NA,G	NA,T	NA,1	NA,inf	NA,inf	NA,0.142511	0.000182829	0.000197233
2	chr2:233737815:G:A	233737815	NA,A	NA,G	NA,1	NA,inf	NA,inf	NA,0.141311	0.000182813	0.000197204
2	chr2:232956133:A:G	232956133	NA,G	NA,A	NA,1	NA,-inf	NA,inf	NA,0.140389	0.000182785	0.000197175
2	chr2:232956129:C:T	232956129	NA,T	NA,C	NA,1	NA,-inf	NA,inf	NA,0.140343	0.000182778	0.000197168
2	chr2:233759163:C:T	233759163	T,T	C,C	1,1	inf,inf	inf,inf	1.02302,0.203411	0.000182647	0.000193906
2	chr2:233807096:G:T	233807096	NA,T	NA,G	NA,1	NA,inf	NA,inf	NA,0.139428	0.000182566	0.000196933
2	chr2:233046706:T:G	233046706	NA,G	NA,T	NA,1	NA,inf	NA,inf	NA,0.14008	0.000182564	0.000196959
2	chr2:232956969:TA:T	232956969	NA,T	NA,TA	NA,1	NA,-inf	NA,inf	NA,0.138159	0.000182497	0.000196865
2	chr2:233027645:G:A	233027645	NA,A	NA,G	NA,1	NA,-inf	NA,inf	NA,0.138056	0.00018245	0.000196823
2	chr2:233461530:C:CT	233461530	NA,CT	NA,C	NA,1	NA,inf	NA,inf	NA,0.140094	0.00018244	0.000196844
2	chr2:233443391:A:G	233443391	NA,G	NA,A	NA,1	NA,inf	NA,inf	NA,0.142342	0.000182413	0.000196812
2	chr2:233399599:C:T	233399599	NA,T	NA,C	NA,1	NA,inf	NA,inf	NA,0.135658	0.000182397	0.000196792
2	chr2:233325546:C:T	233325546	NA,T	NA,C	NA,1	NA,inf	NA,inf	NA,0.136874	0.000182395	0.000196736
2	chr2:233148455:C:T	233148455	NA,T	NA,C	NA,1	NA,-inf	NA,inf	NA,0.138086	0.000182364	0.000196703
2	chr2:233176070:G:A	233176070	A,A	G,G	1,1	inf,inf	inf,inf	0.157864,1.23786	0.000182334	0.000197055
2	chr2:233410208:AGAGGGGGATTGGCTTCCACCCCATTCTTT:A	233410208	NA,A	NA,AGAGGGGGATTGGCTTCCACCCCATTCTTT	NA,1	NA,inf	NA,inf	NA,0.141771	0.000182308	0.000196699
2	chr2:233075569:T:A	233075569	NA,A	NA,T	NA,1	NA,-inf	NA,inf	NA,0.137492	0.000182307	0.000196638
2	chr2:233417425:T:C	233417425	C,NA	T,NA	1,NA	inf,NA	inf,NA	0.342762,NA	0.000182296	0.000193742
2	chr2:233367579:A:G	233367579	NA,G	NA,A	NA,1	NA,inf	NA,inf	NA,0.140884	0.000182295	0.000196707
2	chr2:233297513:C:A	233297513	NA,A	NA,C	NA,1	NA,inf	NA,inf	NA,0.133437	0.000182236	0.000196596
2	chr2:233002292:G:C	233002292	C,C	G,G	1,1	-inf,-inf	inf,inf	1.21818,0.0694985	0.00018222	0.00019691
2	chr2:233619147:AT:A	233619147	NA,A	NA,AT	NA,1	NA,inf	NA,inf	NA,0.135429	0.000182171	0.000196509
2	chr2:233636937:G:A	233636937	NA,A	NA,G	NA,1	NA,-inf	NA,inf	NA,0.137464	0.000182165	0.000196561
2	chr2:233129449:T:C	233129449	NA,C	NA,T	NA,1	NA,inf	NA,inf	NA,0.136311	0.000182157	0.000196532
2	chr2:233120905:A:G	233120905	NA,G	NA,A	NA,1	NA,inf	NA,inf	NA,0.136639	0.000182145	0.000196518
2	chr2:233737991:T:C	233737991	NA,C	NA,T	NA,1	NA,-inf	NA,inf	NA,0.137804	0.000182138	0.000196492
2	chr2:233358581:A:G	233358581	NA,G	NA,A	NA,1	NA,inf	NA,inf	NA,0.135989	0.000182134	0.000196443
2	chr2:233383016:G:A	233383016	NA,A	NA,G	NA,1	NA,inf	NA,inf	NA,0.133187	0.000182087	0.000196455
2	chr2:233774491:T:C	233774491	NA,C	NA,T	NA,1	NA,-inf	NA,inf	NA,0.135983	0.000182052	0.000196382
2	chr2:233615598:C:G	233615598	NA,G	NA,C	NA,1	NA,inf	NA,inf	NA,0.134444	0.000182046	0.000196375
2	chr2:233011022:A:G	233011022	NA,G	NA,A	NA,1	NA,inf	NA,inf	NA,0.137237	0.000182029	0.000196402
2	chr2:233459038:T:A	233459038	NA,A	NA,T	NA,1	NA,inf	NA,inf	NA,0.136583	0.000182008	0.000196375
2	chr2:233545880:A:G	233545880	NA,G	NA,A	NA,1	NA,-inf	NA,inf	NA,0.137386	0.00018199	0.000196284
2	chr2:233643490:C:T	233643490	NA,T	NA,C	NA,1	NA,inf	NA,inf	NA,0.133967	0.000181988	0.000196313
2	chr2:233838722:GAGA:G	233838722	NA,G	NA,GAGA	NA,1	NA,inf	NA,inf	NA,0.134815	0.000181975	0.000196325
2	chr2:233523540:G:A	233523540	NA,A	NA,G	NA,1	NA,inf	NA,inf	NA,0.135606	0.000181942	0.000196302
2	chr2:233433164:A:G	233433164	NA,G	NA,A	NA,1	NA,-inf	NA,inf	NA,0.135848	0.000181927	0.000196203
2	chr2:233307982:G:A	233307982	NA,A	NA,G	NA,1	NA,-inf	NA,inf	NA,0.130898	0.000181886	0.00019621
2	chr2:233425635:C:T	233425635	NA,T	NA,C	NA,1	NA,inf	NA,inf	NA,0.131854	0.000181863	0.00019625
2	chr2:233232850:A:G	233232850	NA,G	NA,A	NA,1	NA,inf	NA,inf	NA,0.134889	0.00018181	0.000196147
2	chr2:233721408:A:T	233721408	NA,T	NA,A	NA,1	NA,inf	NA,inf	NA,0.133102	0.000181799	0.000196109
2	chr2:233204567:G:C	233204567	NA,C	NA,G	NA,1	NA,inf	NA,inf	NA,0.133231	0.000181789	0.000196128
2	chr2:233399513:G:T	233399513	NA,T	NA,G	NA,1	NA,-inf	NA,inf	NA,0.128242	0.00018176	0.000196054
2	chr2:233509973:C:G	233509973	NA,G	NA,C	NA,1	NA,-inf	NA,inf	NA,0.135215	0.000181734	0.000196006
2	chr2:233122307:T:TACAA	233122307	NA,TACAA	NA,T	NA,1	NA,inf	NA,inf	NA,0.132392	0.000181676	0.000195976
2	chr2:233356533:T:A	233356533	NA,A	NA,T	NA,1	NA,inf	NA,inf	NA,0.135846	0.000181667	0.000196027
2	chr2:233360411:T:G	233360411	NA,G	NA,T	NA,1	NA,inf	NA,inf	NA,0.135836	0.000181665	0.000196026
2	chr2:233330138:A:G	233330138	G,G	A,A	1,1	inf,-inf	inf,inf	2.17527,0.579243	0.000181658	0.000338799
2	chr2:233820265:A:G	233820265	G,G	A,A	1,1	-inf,inf	inf,inf	0.536843,0.804549	0.000181654	0.000192999
2	chr2:232994673:G:T	232994673	NA,T	NA,G	NA,1	NA,inf	NA,inf	NA,0.133614	0.000181636	0.000195976
2	chr2:233020441:C:A	233020441	NA,A	NA,C	NA,1	NA,inf	NA,inf	NA,0.132601	0.000181599	0.000195922
2	chr2:233198247:A:G	233198247	NA,G	NA,A	NA,1	NA,inf	NA,inf	NA,0.131771	0.000181596	0.000195933
2	chr2:233429316:C:T	233429316	NA,T	NA,C	NA,1	NA,-inf	NA,inf	NA,0.133074	0.000181591	0.000195914
2	chr2:233365259:T:C	233365259	NA,C	NA,T	NA,1	NA,inf	NA,inf	NA,0.135209	0.000181589	0.000195943
2	chr2:233076570:T:C	233076570	NA,C	NA,T	NA,1	NA,-inf	NA,inf	NA,0.131747	0.000181587	0.000195863
2	chr2:233360280:TC:T	233360280	NA,T	NA,TC	NA,1	NA,inf	NA,inf	NA,0.135191	0.000181586	0.00019594
2	chr2:233357864:A:C	233357864	NA,C	NA,A	NA,1	NA,inf	NA,inf	NA,0.135174	0.000181584	0.000195938
2	chr2:233122302:T:TACTTTTGG	233122302	NA,TACTTTTGG	NA,T	NA,1	NA,inf	NA,inf	NA,0.131542	0.000181572	0.000195863
2	chr2:233357295:T:G	233357295	NA,G	NA,T	NA,1	NA,inf	NA,inf	NA,0.134992	0.000181562	0.000195914
2	chr2:233197886:C:T	233197886	NA,T	NA,C	NA,1	NA,-inf	NA,inf	NA,0.131423	0.000181559	0.000195855
2	chr2:233038879:T:G	233038879	NA,G	NA,T	NA,1	NA,inf	NA,inf	NA,0.132083	0.000181544	0.000195865
2	chr2:232905782:C:T	232905782	NA,T	NA,C	NA,1	NA,inf	NA,inf	NA,0.131659	0.000181529	0.000195817
2	chr2:232963727:T:C	232963727	NA,C	NA,T	NA,1	NA,inf	NA,inf	NA,0.132011	0.000181506	0.000195803
2	chr2:233549654:T:C	233549654	NA,C	NA,T	NA,1	NA,-inf	NA,inf	NA,0.119683	0.000181488	0.000195668
2	chr2:233316557:C:T	233316557	NA,T	NA,C	NA,1	NA,inf	NA,inf	NA,0.132511	0.000181413	0.000195718
2	chr2:233248542:G:A	233248542	NA,A	NA,G	NA,1	NA,-inf	NA,inf	NA,0.132641	0.000181405	0.000195703
2	chr2:232868509:A:G	232868509	NA,G	NA,A	NA,1	NA,inf	NA,inf	NA,0.131149	0.000181391	0.000195673
2	chr2:233514956:A:G	233514956	NA,G	NA,A	NA,1	NA,inf	NA,inf	NA,0.142368	0.000181385	0.000195814
2	chr2:233138232:C:T	233138232	NA,T	NA,C	NA,1	NA,inf	NA,inf	NA,0.133543	0.000181378	0.000195635
2	chr2:233541573:G:A	233541573	NA,A	NA,G	NA,1	NA,-inf	NA,inf	NA,0.132104	0.000181357	0.000195601
2	chr2:233654419:A:G	233654419	G,NA	A,NA	1,NA	inf,NA	inf,NA	0.0298689,NA	0.000181195	0.000189995
2	chr2:233315203:CT:C	233315203	NA,C	NA,CT	NA,1	NA,inf	NA,inf	NA,0.126755	0.000181159	0.000195426
2	chr2:232897207:G:A	232897207	NA,A	NA,G	NA,1	NA,inf	NA,inf	NA,0.128404	0.00018115	0.000195452
2	chr2:233028950:T:C	233028950	NA,C	NA,T	NA,1	NA,inf	NA,inf	NA,0.128671	0.000181116	0.000195402
2	chr2:233473235:G:A	233473235	NA,A	NA,G	NA,1	NA,-inf	NA,inf	NA,0.126533	0.000181068	0.000195327
2	chr2:233617620:G:T	233617620	NA,T	NA,G	NA,1	NA,inf	NA,inf	NA,0.126274	0.000181043	0.000195294
2	chr2:233705292:T:C	233705292	NA,C	NA,T	NA,1	NA,inf	NA,inf	NA,0.128162	0.000181038	0.000195301
2	chr2:233384975:C:T	233384975	NA,T	NA,C	NA,1	NA,-inf	NA,inf	NA,0.124898	0.000181024	0.000195281
2	chr2:233716997:G:A	233716997	NA,A	NA,G	NA,1	NA,inf	NA,inf	NA,0.126198	0.000181003	0.000195253
2	chr2:233119354:C:T	233119354	NA,T	NA,C	NA,1	NA,inf	NA,inf	NA,0.128701	0.000181002	0.000195282
2	chr2:233067409:T:C	233067409	NA,C	NA,T	NA,1	NA,-inf	NA,inf	NA,0.126341	0.000181001	0.000195269
2	chr2:233018355:A:C	233018355	NA,C	NA,A	NA,1	NA,-inf	NA,inf	NA,0.126986	0.00018099	0.000195194
2	chr2:233314694:C:T	233314694	NA,T	NA,C	NA,1	NA,-inf	NA,inf	NA,0.115674	0.000180964	0.000195114
2	chr2:233730522:G:A	233730522	NA,A	NA,G	NA,1	NA,inf	NA,inf	NA,0.136626	0.000180908	0.000195205
2	chr2:233274846:C:T	233274846	NA,T	NA,C	NA,1	NA,-inf	NA,inf	NA,0.128173	0.000180849	0.000195092
2	chr2:233363119:A:G	233363119	NA,G	NA,A	NA,1	NA,inf	NA,inf	NA,0.128955	0.000180836	0.00019513
2	chr2:233635253:G:C	233635253	NA,C	NA,G	NA,1	NA,-inf	NA,inf	NA,0.12193	0.000180697	0.000194916
2	chr2:233460934:C:T	233460934	NA,T	NA,C	NA,1	NA,inf	NA,inf	NA,0.125868	0.000180694	0.000194957
2	chr2:233434912:G:C	233434912	NA,C	NA,G	NA,1	NA,-inf	NA,inf	NA,0.125973	0.000180668	0.000194868
2	chr2:233326898:C:CT	233326898	NA,CT	NA,C	NA,1	NA,inf	NA,inf	NA,0.121148	0.000180665	0.00019491
2	chr2:233226964:T:TGCCCTCCAGGGCTC	233226964	NA,TGCCCTCCAGGGCTC	NA,T	NA,1	NA,-inf	NA,inf	NA,0.124397	0.000180649	0.000194889
2	chr2:233412337:T:C	233412337	NA,C	NA,T	NA,1	NA,inf	NA,inf	NA,0.122017	0.000180597	0.000194779
2	chr2:233533659:T:G	233533659	NA,G	NA,T	NA,1	NA,-inf	NA,inf	NA,0.125555	0.000180575	0.00019476
2	chr2:233258107:G:A	233258107	NA,A	NA,G	NA,1	NA,-inf	NA,inf	NA,0.125038	0.000180572	0.000194815
2	chr2:233061401:G:A	233061401	NA,A	NA,G	NA,1	NA,inf	NA,inf	NA,0.123055	0.000180523	0.000194766
2	chr2:233192982:G:T	233192982	T,T	G,G	1,1	inf,-inf	inf,inf	1.20492,0.142898	0.000180501	0.0001959
2	chr2:233256719:C:T	233256719	T,NA	C,NA	1,NA	inf,NA	inf,NA	0.243642,NA	0.00018042	0.000190643
2	chr2:233005555:A:C	233005555	NA,C	NA,A	NA,1	NA,inf	NA,inf	NA,0.122396	0.000180403	0.000194661
2	chr2:233701035:C:A	233701035	NA,A	NA,C	NA,1	NA,inf	NA,inf	NA,0.12299	0.000180333	0.00019454
2	chr2:233559804:C:A	233559804	NA,A	NA,C	NA,1	NA,-inf	NA,inf	NA,0.123449	0.000180332	0.000194504
2	chr2:233073360:C:T	233073360	NA,T	NA,C	NA,1	NA,-inf	NA,inf	NA,0.120781	0.00018028	0.000194456
2	chr2:233251053:T:G	233251053	NA,G	NA,T	NA,1	NA,-inf	NA,inf	NA,0.123263	0.000180276	0.000194475
2	chr2:233065088:G:A	233065088	NA,A	NA,G	NA,1	NA,-inf	NA,inf	NA,0.12014	0.000180257	0.000194443
2	chr2:233469305:C:T	233469305	NA,T	NA,C	NA,1	NA,-inf	NA,inf	NA,0.122119	0.000180239	0.000194458
2	chr2:233308548:T:C	233308548	NA,C	NA,T	NA,1	NA,inf	NA,inf	NA,0.117761	0.000180097	0.00019428
2	chr2:233566474:G:A	233566474	NA,A	NA,G	NA,1	NA,-inf	NA,inf	NA,0.121164	0.00018007	0.000194217
2	chr2:233797930:A:G	233797930	NA,G	NA,A	NA,1	NA,inf	NA,inf	NA,0.119755	0.000180041	0.00019424
2	chr2:233538181:A:G	233538181	NA,G	NA,A	NA,1	NA,-inf	NA,inf	NA,0.120656	0.000180014	0.000194157
2	chr2:233001283:T:A	233001283	NA,A	NA,T	NA,1	NA,-inf	NA,inf	NA,0.118372	0.000180006	0.000194179
2	chr2:232910350:T:C	232910350	NA,C	NA,T	NA,1	NA,inf	NA,inf	NA,0.118746	0.00018	0.000194193
2	chr2:233705303:G:A	233705303	NA,A	NA,G	NA,1	NA,inf	NA,inf	NA,0.119115	0.000179986	0.000194166
2	chr2:233013491:G:A	233013491	NA,A	NA,G	NA,1	NA,inf	NA,inf	NA,0.118788	0.000179974	0.000194171
2	chr2:233235544:G:A	233235544	NA,A	NA,G	NA,1	NA,-inf	NA,inf	NA,0.118089	0.000179854	0.000194032
2	chr2:233131394:C:A	233131394	NA,A	NA,C	NA,1	NA,inf	NA,inf	NA,0.11553	0.000179764	0.000193929
2	chr2:233029142:A:T	233029142	NA,T	NA,A	NA,1	NA,-inf	NA,inf	NA,0.115679	0.000179754	0.000193935
2	chr2:232902345:C:T	232902345	NA,T	NA,C	NA,1	NA,inf	NA,inf	NA,0.116039	0.000179699	0.000193869
2	chr2:233013551:C:T	233013551	NA,T	NA,C	NA,1	NA,inf	NA,inf	NA,0.115775	0.000179682	0.000193835
2	chr2:232957321:C:A	232957321	NA,A	NA,C	NA,1	NA,inf	NA,inf	NA,0.116657	0.000179675	0.00019384
2	chr2:233402919:A:G	233402919	NA,G	NA,A	NA,1	NA,inf	NA,inf	NA,0.113833	0.000179661	0.000193773
2	chr2:233755076:T:C	233755076	C,NA	T,NA	1,NA	inf,NA	inf,NA	0.44543,NA	0.000179655	0.000192822
2	chr2:233595499:G:A	233595499	NA,A	NA,G	NA,1	NA,-inf	NA,inf	NA,0.116298	0.000179651	0.000193838
2	chr2:233176861:G:A	233176861	NA,A	NA,G	NA,1	NA,-inf	NA,inf	NA,0.114004	0.000179628	0.00019379
2	chr2:232935056:T:C	232935056	NA,C	NA,T	NA,1	NA,-inf	NA,inf	NA,0.115637	0.000179612	0.000193709
2	chr2:233276674:G:A	233276674	NA,A	NA,G	NA,1	NA,-inf	NA,inf	NA,0.103712	0.000179562	0.000193615
2	chr2:233159139:G:A	233159139	A,A	G,G	1,1	-inf,-inf	inf,inf	0.257298,1.14135	0.000179547	0.000193081
2	chr2:233536633:A:G	233536633	NA,G	NA,A	NA,1	NA,-inf	NA,inf	NA,0.115159	0.000179502	0.000193658
2	chr2:233269914:T:C	233269914	NA,C	NA,T	NA,1	NA,-inf	NA,inf	NA,0.116111	0.000179476	0.000193612
2	chr2:233754499:C:T	233754499	NA,T	NA,C	NA,1	NA,inf	NA,inf	NA,0.113057	0.000179454	0.00019358
2	chr2:233379955:G:A	233379955	NA,A	NA,G	NA,1	NA,inf	NA,inf	NA,0.110932	0.000179451	0.000193608
2	chr2:232956978:A:G	232956978	NA,G	NA,A	NA,1	NA,-inf	NA,inf	NA,0.112545	0.000179445	0.000193575
2	chr2:233627042:C:T	233627042	NA,T	NA,C	NA,1	NA,inf	NA,inf	NA,0.112681	0.000179441	0.000193593
2	chr2:233271511:C:G	233271511	NA,G	NA,C	NA,1	NA,-inf	NA,inf	NA,0.115289	0.000179387	0.000193516
2	chr2:233464953:C:T	233464953	NA,T	NA,C	NA,1	NA,inf	NA,inf	NA,0.114209	0.000179386	0.000193543
2	chr2:233638796:T:C	233638796	NA,C	NA,T	NA,1	NA,inf	NA,inf	NA,0.11434	0.000179354	0.000193487
2	chr2:233273124:C:G	233273124	NA,G	NA,C	NA,1	NA,-inf	NA,inf	NA,0.114891	0.000179343	0.000193469
2	chr2:232945751:G:A	232945751	NA,A	NA,G	NA,1	NA,-inf	NA,inf	NA,0.111315	0.000179246	0.000193361
2	chr2:233327688:G:A	233327688	NA,A	NA,G	NA,1	NA,inf	NA,inf	NA,0.109968	0.000179243	0.000193322
2	chr2:233270813:G:A	233270813	NA,A	NA,G	NA,1	NA,-inf	NA,inf	NA,0.113948	0.000179242	0.000193359
2	chr2:233284401:G:A	233284401	NA,A	NA,G	NA,1	NA,-inf	NA,inf	NA,0.11392	0.000179239	0.000193356
2	chr2:233317394:T:C	233317394	NA,C	NA,T	NA,1	NA,inf	NA,inf	NA,0.110142	0.000179215	0.00019331
2	chr2:233368168:A:T	233368168	NA,T	NA,A	NA,1	NA,-inf	NA,inf	NA,0.113043	0.000179183	0.000193282
2	chr2:233440139:C:T	233440139	NA,T	NA,C	NA,1	NA,-inf	NA,inf	NA,0.112076	0.000179179	0.000193251
2	chr2:233482318:T:G	233482318	NA,G	NA,T	NA,1	NA,-inf	NA,inf	NA,0.11311	0.000179178	0.000193259
2	chr2:233412216:C:T	233412216	NA,T	NA,C	NA,1	NA,inf	NA,inf	NA,0.109003	0.000179132	0.000193205
2	chr2:233454358:GAA:G	233454358	NA,G	NA,GAA	NA,1	NA,-inf	NA,inf	NA,0.110905	0.000179069	0.000193131
2	chr2:233310391:T:C	233310391	NA,C	NA,T	NA,1	NA,inf	NA,inf	NA,0.108405	0.000179061	0.000193163
2	chr2:233571617:T:C	233571617	NA,C	NA,T	NA,1	NA,-inf	NA,inf	NA,0.111915	0.000179056	0.000193126
2	chr2:233595682:G:A	233595682	NA,A	NA,G	NA,1	NA,-inf	NA,inf	NA,0.110466	0.000179018	0.000193155
2	chr2:233465926:T:C	233465926	NA,C	NA,T	NA,1	NA,-inf	NA,inf	NA,0.11138	0.00017901	0.000193095
2	chr2:233358799:G:A	233358799	NA,A	NA,G	NA,1	NA,-inf	NA,inf	NA,0.109169	0.000179004	0.000193087
2	chr2:233150446:T:C	233150446	NA,C	NA,T	NA,1	NA,inf	NA,inf	NA,0.109336	0.000178997	0.000193136
2	chr2:233556758:A:G	233556758	NA,G	NA,A	NA,1	NA,-inf	NA,inf	NA,0.111284	0.000178988	0.000193057
2	chr2:232904095:C:T	232904095	NA,T	NA,C	NA,1	NA,-inf	NA,inf	NA,0.107052	0.000178916	0.000193013
2	chr2:233552130:T:C	233552130	NA,C	NA,T	NA,1	NA,-inf	NA,inf	NA,0.110427	0.000178897	0.00019296
2	chr2:233009968:G:A	233009968	NA,A	NA,G	NA,1	NA,-inf	NA,inf	NA,0.10755	0.000178887	0.000192963
2	chr2:233344438:T:C	233344438	NA,C	NA,T	NA,1	NA,inf	NA,inf	NA,0.112491	0.000178874	0.000192985
2	chr2:233374133:C:T	233374133	NA,T	NA,C	NA,1	NA,-inf	NA,inf	NA,0.110006	0.000178864	0.000192937
2	chr2:233148065:T:A	233148065	NA,A	NA,T	NA,1	NA,inf	NA,inf	NA,0.107024	0.000178843	0.000192958
2	chr2:233846514:C:T	233846514	NA,T	NA,C	NA,1	NA,inf	NA,inf	NA,0.108405	0.000178837	0.000192936
2	chr2:233731448:A:C	233731448	NA,C	NA,A	NA,1	NA,-inf	NA,inf	NA,0.107282	0.000178802	0.000192871
2	chr2:233555423:A:C	233555423	NA,C	NA,A	NA,1	NA,-inf	NA,inf	NA,0.109317	0.000178782	0.000192832
2	chr2:233339542:T:G	233339542	NA,G	NA,T	NA,1	NA,inf	NA,inf	NA,0.110562	0.000178706	0.000192804
2	chr2:233004615:A:G	233004615	NA,G	NA,A	NA,1	NA,-inf	NA,inf	NA,0.105973	0.000178697	0.000192736
2	chr2:233149156:T:C	233149156	NA,C	NA,T	NA,1	NA,-inf	NA,inf	NA,0.106486	0.000178689	0.000192776
2	chr2:233010284:T:G	233010284	NA,G	NA,T	NA,1	NA,inf	NA,inf	NA,0.106316	0.00017868	0.000192751
2	chr2:233639828:T:G	233639828	G,NA	T,NA	1,NA	-inf,NA	inf,NA	0.604486,NA	0.000178672	0.000195265
2	chr2:232958448:G:T	232958448	NA,T	NA,G	NA,1	NA,inf	NA,inf	NA,0.106562	0.000178666	0.00019277
2	chr2:232903244:G:A	232903244	NA,A	NA,G	NA,1	NA,-inf	NA,inf	NA,0.105503	0.000178625	0.000192672
2	chr2:233097188:G:C	233097188	NA,C	NA,G	NA,1	NA,inf	NA,inf	NA,0.105598	0.00017861	0.000192673
2	chr2:233360521:G:T	233360521	NA,T	NA,G	NA,1	NA,-inf	NA,inf	NA,0.102821	0.00017857	0.000192636
2	chr2:233679939:G:A	233679939	A,A	G,G	1,1	inf,inf	inf,inf	0.263454,1.13994	0.000178519	0.000192088
2	chr2:233355619:C:T	233355619	NA,T	NA,C	NA,1	NA,-inf	NA,inf	NA,0.102259	0.000178512	0.000192573
2	chr2:233357167:G:A	233357167	NA,A	NA,G	NA,1	NA,-inf	NA,inf	NA,0.102237	0.00017851	0.000192571
2	chr2:233304821:T:G	233304821	NA,G	NA,T	NA,1	NA,-inf	NA,inf	NA,0.0938239	0.000178502	0.000192479
2	chr2:233841225:C:T	233841225	NA,T	NA,C	NA,1	NA,-inf	NA,inf	NA,0.104832	0.000178494	0.000192562
2	chr2:232886485:C:T	232886485	NA,T	NA,C	NA,1	NA,inf	NA,inf	NA,0.104661	0.000178443	0.000192499
2	chr2:233177683:C:T	233177683	NA,T	NA,C	NA,1	NA,-inf	NA,inf	NA,0.10175	0.000178429	0.000192512
2	chr2:232967992:A:C	232967992	NA,C	NA,A	NA,1	NA,-inf	NA,inf	NA,0.102778	0.000178395	0.000192452
2	chr2:233528032:G:A	233528032	NA,A	NA,G	NA,1	NA,-inf	NA,inf	NA,0.105526	0.000178393	0.000192414
2	chr2:233099170:C:T	233099170	NA,T	NA,C	NA,1	NA,inf	NA,inf	NA,0.104971	0.000178393	0.000192418
2	chr2:233730035:A:T	233730035	NA,T	NA,A	NA,1	NA,-inf	NA,inf	NA,0.104056	0.000178322	0.00019238
2	chr2:233817718:A:T	233817718	T,T	A,A	1,1	-inf,inf	inf,inf	0.382558,0.952116	0.000178285	0.000189864
2	chr2:233763987:G:A	233763987	NA,A	NA,G	NA,1	NA,inf	NA,inf	NA,0.10202	0.000178269	0.000192307
2	chr2:232877162:A:G	232877162	NA,G	NA,A	NA,1	NA,-inf	NA,inf	NA,0.101399	0.000178266	0.000192329
2	chr2:233241550:G:A	233241550	NA,A	NA,G	NA,1	NA,inf	NA,inf	NA,0.0988844	0.000178257	0.000192299
2	chr2:232878485:T:G	232878485	NA,G	NA,T	NA,1	NA,inf	NA,inf	NA,0.102555	0.000178247	0.000192291
2	chr2:233096309:A:G	233096309	NA,G	NA,A	NA,1	NA,inf	NA,inf	NA,0.103338	0.000178228	0.000192241
2	chr2:233482276:G:A	233482276	NA,A	NA,G	NA,1	NA,-inf	NA,inf	NA,0.103437	0.000178207	0.000192231
2	chr2:233404263:A:G	233404263	NA,G	NA,A	NA,1	NA,inf	NA,inf	NA,0.104806	0.000178182	0.000192237
2	chr2:233521057:G:A	233521057	NA,A	NA,G	NA,1	NA,inf	NA,inf	NA,0.102641	0.000178178	0.000192251
2	chr2:233212191:C:T	233212191	NA,T	NA,C	NA,1	NA,-inf	NA,inf	NA,0.0997401	0.000178109	0.000192142
2	chr2:233414859:G:A	233414859	NA,A	NA,G	NA,1	NA,inf	NA,inf	NA,0.0990434	0.000178101	0.000192096
2	chr2:233037639:G:A	233037639	NA,A	NA,G	NA,1	NA,inf	NA,inf	NA,0.100744	0.000178038	0.000192076
2	chr2:233831164:T:G	233831164	G,G	T,T	1,1	inf,inf	inf,inf	0.0336857,1.24706	0.000178019	0.00019174
2	chr2:233021729:G:A	233021729	NA,A	NA,G	NA,1	NA,-inf	NA,inf	NA,0.0996696	0.000178003	0.000191986
2	chr2:233743622:C:T	233743622	NA,T	NA,C	NA,1	NA,-inf	NA,inf	NA,0.100788	0.000177994	0.000192026
2	chr2:233799782:G:A	233799782	NA,A	NA,G	NA,1	NA,-inf	NA,inf	NA,0.102316	0.000177966	0.000191991
2	chr2:233372268:G:A	233372268	NA,A	NA,G	NA,1	NA,-inf	NA,inf	NA,0.101022	0.000177952	0.000191954
2	chr2:233567349:T:C	233567349	NA,C	NA,T	NA,1	NA,inf	NA,inf	NA,0.098649	0.000177932	0.000191935
2	chr2:233225195:G:A	233225195	NA,A	NA,G	NA,1	NA,-inf	NA,inf	NA,0.0986748	0.000177918	0.000191954
2	chr2:233078858:T:G	233078858	NA,G	NA,T	NA,1	NA,-inf	NA,inf	NA,0.0984888	0.000177904	0.000191899
2	chr2:233354274:C:T	233354274	NA,T	NA,C	NA,1	NA,-inf	NA,inf	NA,0.0961083	0.000177893	0.000191905
2	chr2:232922899:G:A	232922899	NA,A	NA,G	NA,1	NA,-inf	NA,inf	NA,0.0974673	0.000177881	0.0001919
2	chr2:233146253:G:A	233146253	NA,A	NA,G	NA,1	NA,inf	NA,inf	NA,0.0975199	0.000177876	0.000191913
2	chr2:233640242:C:A	233640242	NA,A	NA,C	NA,1	NA,inf	NA,inf	NA,0.097387	0.000177862	0.00019187
2	chr2:233548654:A:G	233548654	NA,G	NA,A	NA,1	NA,-inf	NA,inf	NA,0.0990281	0.000177831	0.000191854
2	chr2:233650768:A:T	233650768	NA,T	NA,A	NA,1	NA,inf	NA,inf	NA,0.0968682	0.000177823	0.000191826
2	chr2:233116114:G:A	233116114	NA,A	NA,G	NA,1	NA,inf	NA,inf	NA,0.0982427	0.000177818	0.000191825
2	chr2:233457569:G:A	233457569	NA,A	NA,G	NA,1	NA,-inf	NA,inf	NA,0.100063	0.000177805	0.00019183
2	chr2:233002502:A:G	233002502	NA,G	NA,A	NA,1	NA,inf	NA,inf	NA,0.100071	0.000177804	0.000191778
2	chr2:233637119:T:C	233637119	NA,C	NA,T	NA,1	NA,inf	NA,inf	NA,0.0963842	0.000177774	0.000191774
2	chr2:232876818:C:T	232876818	NA,T	NA,C	NA,1	NA,inf	NA,inf	NA,0.097422	0.00017774	0.000191744
2	chr2:233095578:C:T	233095578	NA,T	NA,C	NA,1	NA,inf	NA,inf	NA,0.0961545	0.000177677	0.000191687
2	chr2:233156773:A:G	233156773	NA,G	NA,A	NA,1	NA,inf	NA,inf	NA,0.0955774	0.000177664	0.000191671
2	chr2:232906749:G:A	232906749	NA,A	NA,G	NA,1	NA,inf	NA,inf	NA,0.0968357	0.000177651	0.000191649
2	chr2:233457852:T:A	233457852	NA,A	NA,T	NA,1	NA,inf	NA,inf	NA,0.0971634	0.000177634	0.000191651
2	chr2:233500605:T:C	233500605	NA,C	NA,T	NA,1	NA,inf	NA,inf	NA,0.099275	0.000177632	0.000191646
2	chr2:233078772:T:G	233078772	NA,G	NA,T	NA,1	NA,inf	NA,inf	NA,0.0951066	0.000177623	0.000191627
2	chr2:233458502:A:T	233458502	NA,T	NA,A	NA,1	NA,inf	NA,inf	NA,0.0941194	0.000177612	0.000191572
2	chr2:233613362:A:G	233613362	NA,G	NA,A	NA,1	NA,inf	NA,inf	NA,0.0945997	0.000177602	0.000191589
2	chr2:233613550:C:T	233613550	NA,T	NA,C	NA,1	NA,inf	NA,inf	NA,0.094147	0.000177559	0.000191542
2	chr2:233229790:C:T	233229790	NA,T	NA,C	NA,1	NA,-inf	NA,inf	NA,0.089833	0.000177542	0.000191525
2	chr2:233013354:C:G	233013354	NA,G	NA,C	NA,1	NA,-inf	NA,inf	NA,0.0948194	0.000177533	0.000191481
2	chr2:233054760:G:A	233054760	NA,A	NA,G	NA,1	NA,-inf	NA,inf	NA,0.094422	0.000177513	0.0001915
2	chr2:233526819:A:G	233526819	NA,G	NA,A	NA,1	NA,inf	NA,inf	NA,0.0956813	0.000177502	0.000191521
2	chr2:233312703:C:T	233312703	NA,T	NA,C	NA,1	NA,inf	NA,inf	NA,0.0926285	0.000177468	0.000191446
2	chr2:233064852:T:G	233064852	NA,G	NA,T	NA,1	NA,inf	NA,inf	NA,0.094267	0.000177451	0.000191435
2	chr2:233529904:A:C	233529904	NA,C	NA,A	NA,1	NA,-inf	NA,inf	NA,0.0952857	0.000177391	0.000191337
2	chr2:233244443:T:A	233244443	NA,A	NA,T	NA,1	NA,-inf	NA,inf	NA,0.0937145	0.000177326	0.000191294
2	chr2:233334811:C:T	233334811	NA,T	NA,C	NA,1	NA,inf	NA,inf	NA,0.0895	0.000177319	0.000191301
2	chr2:233210611:C:T	233210611	NA,T	NA,C	NA,1	NA,-inf	NA,inf	NA,0.0910827	0.000177276	0.000191244
2	chr2:233289671:C:T	233289671	NA,T	NA,C	NA,1	NA,inf	NA,inf	NA,0.0911277	0.000177275	0.000191268
2	chr2:233375874:C:A	233375874	NA,A	NA,C	NA,1	NA,-inf	NA,inf	NA,0.0937595	0.00017726	0.00019121
2	chr2:233758850:C:A	233758850	NA,A	NA,C	NA,1	NA,inf	NA,inf	NA,0.0912279	0.000177241	0.000191198
2	chr2:233375888:TGTC:T	233375888	NA,T	NA,TGTC	NA,1	NA,-inf	NA,inf	NA,0.0935397	0.00017724	0.000191189
2	chr2:232979999:C:T	232979999	NA,T	NA,C	NA,1	NA,-inf	NA,inf	NA,0.0913063	0.000177213	0.000191173
2	chr2:233820276:A:G	233820276	NA,G	NA,A	NA,1	NA,inf	NA,inf	NA,0.0913246	0.000177211	0.00019118
2	chr2:233347237:C:T	233347237	NA,T	NA,C	NA,1	NA,-inf	NA,inf	NA,0.0909584	0.000177207	0.000191151
2	chr2:233659025:C:T	233659025	NA,T	NA,C	NA,1	NA,inf	NA,inf	NA,0.0899041	0.000177164	0.000191116
2	chr2:232988506:C:T	232988506	NA,T	NA,C	NA,1	NA,-inf	NA,inf	NA,0.0908634	0.000177154	0.000191114
2	chr2:233451392:G:A	233451392	NA,A	NA,G	NA,1	NA,inf	NA,inf	NA,0.0891305	0.000177124	0.000191064
2	chr2:233432946:A:G	233432946	NA,G	NA,A	NA,1	NA,inf	NA,inf	NA,0.0868378	0.000177077	0.000191042
2	chr2:232945826:C:G	232945826	NA,G	NA,C	NA,1	NA,inf	NA,inf	NA,0.0901903	0.000177049	0.00019104
2	chr2:233582519:A:C	233582519	NA,C	NA,A	NA,1	NA,-inf	NA,inf	NA,0.0888777	0.000176983	0.000190917
2	chr2:233326077:C:T	233326077	NA,T	NA,C	NA,1	NA,-inf	NA,inf	NA,0.0816684	0.000176979	0.000190876
2	chr2:233637776:T:G	233637776	NA,G	NA,T	NA,1	NA,inf	NA,inf	NA,0.0877771	0.000176969	0.000190907
2	chr2:233509297:T:G	233509297	NA,G	NA,T	NA,1	NA,-inf	NA,inf	NA,0.0904043	0.000176948	0.000190861
2	chr2:233376399:C:T	233376399	NA,T	NA,C	NA,1	NA,-inf	NA,inf	NA,0.0902615	0.000176943	0.000190868
2	chr2:233494494:G:C	233494494	NA,C	NA,G	NA,1	NA,-inf	NA,inf	NA,0.090232	0.000176933	0.000190844
2	chr2:232938397:G:A	232938397	NA,A	NA,G	NA,1	NA,-inf	NA,inf	NA,0.0879141	0.000176924	0.000190867
2	chr2:233264263:C:G	233264263	NA,G	NA,C	NA,1	NA,-inf	NA,inf	NA,0.0900514	0.000176889	0.000190824
2	chr2:233023144:T:C	233023144	NA,C	NA,T	NA,1	NA,inf	NA,inf	NA,0.0881238	0.000176871	0.00019079
2	chr2:233108820:C:T	233108820	NA,T	NA,C	NA,1	NA,-inf	NA,inf	NA,0.0868629	0.000176844	0.000190765
2	chr2:233108750:G:A	233108750	NA,A	NA,G	NA,1	NA,-inf	NA,inf	NA,0.0866261	0.000176817	0.000190736
2	chr2:233414121:T:C	233414121	NA,C	NA,T	NA,1	NA,inf	NA,inf	NA,0.0907809	0.000176813	0.000190764
2	chr2:233475936:G:T	233475936	NA,T	NA,G	NA,1	NA,-inf	NA,inf	NA,0.0885699	0.000176806	0.000190723
2	chr2:233638293:T:A	233638293	NA,A	NA,T	NA,1	NA,inf	NA,inf	NA,0.08589	0.000176801	0.000190725
2	chr2:233775538:A:T	233775538	NA,T	NA,A	NA,1	NA,inf	NA,inf	NA,0.0859164	0.000176744	0.000190665
2	chr2:233480502:T:C	233480502	NA,C	NA,T	NA,1	NA,-inf	NA,inf	NA,0.084596	0.000176743	0.000190669
2	chr2:233400613:C:T	233400613	NA,T	NA,C	NA,1	NA,inf	NA,inf	NA,0.0890538	0.000176715	0.000190652
2	chr2:233110659:C:T	233110659	NA,T	NA,C	NA,1	NA,-inf	NA,inf	NA,0.0853443	0.00017671	0.000190621
2	chr2:233818687:C:G	233818687	NA,G	NA,C	NA,1	NA,-inf	NA,inf	NA,0.0808749	0.000176651	0.000190575
2	chr2:233169687:G:T	233169687	T,T	G,G	1,1	inf,inf	inf,inf	0.282425,1.17849	0.000176597	0.000191585
2	chr2:232879329:C:A	232879329	NA,A	NA,C	NA,1	NA,-inf	NA,inf	NA,0.0832887	0.000176568	0.000190494
2	chr2:233409209:A:G	233409209	NA,G	NA,A	NA,1	NA,-inf	NA,inf	NA,0.082348	0.000176533	0.000190432
2	chr2:233741586:G:A	233741586	NA,A	NA,G	NA,1	NA,inf	NA,inf	NA,0.083696	0.000176505	0.000190432
2	chr2:233147646:C:A	233147646	NA,A	NA,C	NA,1	NA,-inf	NA,inf	NA,0.083183	0.000176487	0.000190377
2	chr2:233822426:C:T	233822426	NA,T	NA,C	NA,1	NA,-inf	NA,inf	NA,0.0818483	0.00017639	0.000190292
2	chr2:233137604:C:T	233137604	NA,T	NA,C	NA,1	NA,-inf	NA,inf	NA,0.0821534	0.000176384	0.000190294
2	chr2:233533165:T:C	233533165	NA,C	NA,T	NA,1	NA,-inf	NA,inf	NA,0.0713221	0.000176372	0.000190198
2	chr2:233454531:C:G	233454531	NA,G	NA,C	NA,1	NA,inf	NA,inf	NA,0.082935	0.000176369	0.000190284
2	chr2:233133731:A:G	233133731	G,NA	A,NA	1,NA	inf,NA	inf,NA	0.480684,NA	0.000176364	0.000190172
2	chr2:232970440:A:C	232970440	C,C	A,A	1,1	-inf,-inf	inf,inf	0.91587,0.529955	0.000176357	0.000190092
2	chr2:233806937:C:T	233806937	NA,T	NA,C	NA,1	NA,inf	NA,inf	NA,0.0814186	0.000176355	0.000190258
2	chr2:233758772:T:G	233758772	NA,G	NA,T	NA,1	NA,-inf	NA,inf	NA,0.081723	0.000176352	0.000190254
2	chr2:233417117:C:T	233417117	NA,T	NA,C	NA,1	NA,inf	NA,inf	NA,0.0800217	0.000176348	0.000190213
2	chr2:233430431:C:T	233430431	NA,T	NA,C	NA,1	NA,inf	NA,inf	NA,0.0904697	0.000176329	0.000190218
2	chr2:233154638:G:C	233154638	NA,C	NA,G	NA,1	NA,-inf	NA,inf	NA,0.0795672	0.000176304	0.000190223
2	chr2:233242883:C:G	233242883	NA,G	NA,C	NA,1	NA,-inf	NA,inf	NA,0.0707991	0.000176292	0.000190119
2	chr2:233376059:G:A	233376059	NA,A	NA,G	NA,1	NA,inf	NA,inf	NA,0.079482	0.000176273	0.000190163
2	chr2:232998280:A:C	232998280	C,C	A,A	1,1	-inf,inf	inf,inf	0.520468,0.987816	0.000176271	0.00019102
2	chr2:233517579:G:C	233517579	NA,C	NA,G	NA,1	NA,-inf	NA,inf	NA,0.0803228	0.000176254	0.000190134
2	chr2:232989687:G:A	232989687	A,A	G,G	1,1	-inf,inf	inf,inf	0.621525,0.902227	0.000176242	0.000191189
2	chr2:233193450:T:A	233193450	NA,A	NA,T	NA,1	NA,-inf	NA,inf	NA,0.0779624	0.000176226	0.000190108
2	chr2:233486575:G:A	233486575	NA,A	NA,G	NA,1	NA,-inf	NA,inf	NA,0.080597	0.000176196	0.000190047
2	chr2:233140163:C:G	233140163	NA,G	NA,C	NA,1	NA,-inf	NA,inf	NA,0.0797353	0.000176193	0.000190065
2	chr2:233449468:T:C	233449468	NA,C	NA,T	NA,1	NA,inf	NA,inf	NA,0.07794	0.000176171	0.000190024
2	chr2:233436118:A:G	233436118	NA,G	NA,A	NA,1	NA,inf	NA,inf	NA,0.0772514	0.000176099	0.000189961
2	chr2:233440083:C:T	233440083	NA,T	NA,C	NA,1	NA,-inf	NA,inf	NA,0.0795448	0.000176098	0.000189942
2	chr2:233082866:T:C	233082866	NA,C	NA,T	NA,1	NA,-inf	NA,inf	NA,0.0783429	0.000176084	0.000189926
2	chr2:233848132:T:TA	233848132	NA,TA	NA,T	NA,1	NA,inf	NA,inf	NA,0.0777962	0.000176026	0.000189887
2	chr2:233106130:C:G	233106130	NA,G	NA,C	NA,1	NA,inf	NA,inf	NA,0.0777975	0.000176009	0.000189888
2	chr2:233348527:G:A	233348527	NA,A	NA,G	NA,1	NA,inf	NA,inf	NA,0.0798796	0.000175991	0.000189877
2	chr2:233483736:C:T	233483736	NA,T	NA,C	NA,1	NA,-inf	NA,inf	NA,0.0785127	0.000175941	0.000189779
2	chr2:233482892:A:T	233482892	NA,T	NA,A	NA,1	NA,-inf	NA,inf	NA,0.0778718	0.00017591	0.000189758
2	chr2:233190935:C:T	233190935	NA,T	NA,C	NA,1	NA,inf	NA,inf	NA,0.0767846	0.000175906	0.000189778
2	chr2:233107381:C:T	233107381	NA,T	NA,C	NA,1	NA,inf	NA,inf	NA,0.0761502	0.000175901	0.000189774
2	chr2:233346000:A:G	233346000	NA,G	NA,A	NA,1	NA,inf	NA,inf	NA,0.0744176	0.000175874	0.000189718
2	chr2:233153349:G:C	233153349	NA,C	NA,G	NA,1	NA,-inf	NA,inf	NA,0.0756633	0.000175823	0.000189657
2	chr2:233328813:C:T	233328813	NA,T	NA,C	NA,1	NA,inf	NA,inf	NA,0.075987	0.000175774	0.000189651
2	chr2:233297429:T:C	233297429	NA,C	NA,T	NA,1	NA,inf	NA,inf	NA,0.0723959	0.000175731	0.000189576
2	chr2:233328042:C:T	233328042	T,T	C,C	1,1	inf,-inf	inf,inf	0.00723925,1.21882	0.000175715	0.000188889
2	chr2:233134310:G:A	233134310	NA,A	NA,G	NA,1	NA,-inf	NA,inf	NA,0.0732152	0.000175712	0.000189576
2	chr2:233467961:C:G	233467961	NA,G	NA,C	NA,1	NA,-inf	NA,inf	NA,0.0753456	0.000175689	0.000189509
2	chr2:233675856:A:G	233675856	NA,G	NA,A	NA,1	NA,-inf	NA,inf	NA,0.0741067	0.000175673	0.000189527
2	chr2:233706288:G:GT	233706288	GT,NA	G,NA	1,NA	inf,NA	inf,NA	0.444038,NA	0.000175664	0.000188805
2	chr2:233410638:C:T	233410638	NA,T	NA,C	NA,1	NA,-inf	NA,inf	NA,0.0715752	0.000175655	0.000189486
2	chr2:233602806:C:G	233602806	NA,G	NA,C	NA,1	NA,inf	NA,inf	NA,0.0803367	0.000175651	0.000189482
2	chr2:233054375:A:G	233054375	NA,G	NA,A	NA,1	NA,-inf	NA,inf	NA,0.0714097	0.000175646	0.000189495
2	chr2:233843735:C:T	233843735	NA,T	NA,C	NA,1	NA,-inf	NA,inf	NA,0.0712243	0.000175572	0.000189417
2	chr2:233001041:C:T	233001041	NA,T	NA,C	NA,1	NA,-inf	NA,inf	NA,0.071832	0.000175568	0.000189407
2	chr2:233468902:G:A	233468902	NA,A	NA,G	NA,1	NA,-inf	NA,inf	NA,0.0742829	0.000175556	0.000189408
2	chr2:233557583:A:G	233557583	NA,G	NA,A	NA,1	NA,-inf	NA,inf	NA,0.0731694	0.000175552	0.000189361
2	chr2:233475103:A:G	233475103	NA,G	NA,A	NA,1	NA,-inf	NA,inf	NA,0.0611931	0.000175542	0.000189312
2	chr2:233742602:G:C	233742602	NA,C	NA,G	NA,1	NA,-inf	NA,inf	NA,0.070961	0.000175518	0.000189336
2	chr2:233109371:T:C	233109371	NA,C	NA,T	NA,1	NA,-inf	NA,inf	NA,0.0704388	0.000175498	0.000189316
2	chr2:233256046:C:T	233256046	NA,T	NA,C	NA,1	NA,-inf	NA,inf	NA,0.0730612	0.000175494	0.000189338
2	chr2:232903566:T:C	232903566	NA,C	NA,T	NA,1	NA,inf	NA,inf	NA,0.0707076	0.00017547	0.000189305
2	chr2:233000888:C:A	233000888	NA,A	NA,C	NA,1	NA,-inf	NA,inf	NA,0.0704548	0.000175467	0.000189297
2	chr2:233582431:C:G	233582431	NA,G	NA,C	NA,1	NA,-inf	NA,inf	NA,0.0648091	0.000175466	0.000189264
2	chr2:233167378:A:T	233167378	NA,T	NA,A	NA,1	NA,inf	NA,inf	NA,0.0709304	0.000175464	0.000189303
2	chr2:233827233:A:G	233827233	G,G	A,A	1,1	-inf,inf	inf,inf	0.517725,0.772436	0.000175462	0.00018601
2	chr2:232990806:T:C	232990806	NA,C	NA,T	NA,1	NA,inf	NA,inf	NA,0.0707583	0.000175453	0.000189308
2	chr2:233360039:C:T	233360039	NA,T	NA,C	NA,1	NA,inf	NA,inf	NA,0.0686789	0.000175433	0.000189244
2	chr2:233408242:A:G	233408242	NA,G	NA,A	NA,1	NA,-inf	NA,inf	NA,0.0686325	0.000175429	0.000189241
2	chr2:233638138:C:T	233638138	NA,T	NA,C	NA,1	NA,inf	NA,inf	NA,0.0770849	0.000175387	0.000189266
2	chr2:233639685:TCTC:T	233639685	NA,T	NA,TCTC	NA,1	NA,inf	NA,inf	NA,0.076835	0.000175369	0.000189246
2	chr2:233050353:A:C	233050353	NA,C	NA,A	NA,1	NA,inf	NA,inf	NA,0.0705286	0.000175367	0.000189186
2	chr2:232865791:ATATT:A	232865791	NA,A	NA,ATATT	NA,1	NA,inf	NA,inf	NA,0.0700502	0.000175363	0.000189174
2	chr2:233109648:G:A	233109648	NA,A	NA,G	NA,1	NA,-inf	NA,inf	NA,0.0682658	0.000175338	0.000189144
2	chr2:233777377:C:T	233777377	NA,T	NA,C	NA,1	NA,inf	NA,inf	NA,0.0676654	0.000175281	0.000189089
2	chr2:233251668:C:T	233251668	NA,T	NA,C	NA,1	NA,-inf	NA,inf	NA,0.0699365	0.000175277	0.000189086
2	chr2:233441484:A:G	233441484	NA,G	NA,A	NA,1	NA,-inf	NA,inf	NA,0.0697173	0.000175269	0.000189059
2	chr2:233528151:G:C	233528151	NA,C	NA,G	NA,1	NA,-inf	NA,inf	NA,0.0691545	0.000175225	0.000189012
2	chr2:233108816:A:C	233108816	NA,C	NA,A	NA,1	NA,-inf	NA,inf	NA,0.0664374	0.000175205	0.000189001
2	chr2:233109431:G:A	233109431	NA,A	NA,G	NA,1	NA,-inf	NA,inf	NA,0.0664374	0.000175205	0.000189001
2	chr2:233434998:G:A	233434998	NA,A	NA,G	NA,1	NA,-inf	NA,inf	NA,0.0687605	0.000175204	0.000188988
2	chr2:233109381:T:C	233109381	NA,C	NA,T	NA,1	NA,-inf	NA,inf	NA,0.0656364	0.000175148	0.00018894
2	chr2:233108251:A:C	233108251	NA,C	NA,A	NA,1	NA,-inf	NA,inf	NA,0.0656777	0.000175147	0.000188936
2	chr2:232971379:G:A	232971379	NA,A	NA,G	NA,1	NA,-inf	NA,inf	NA,0.0660165	0.000175143	0.000188949
2	chr2:232940535:A:G	232940535	NA,G	NA,A	NA,1	NA,-inf	NA,inf	NA,0.0654989	0.00017514	0.000188946
2	chr2:233230427:C:T	233230427	T,T	C,C	1,1	inf,-inf	inf,inf	0.358619,1.02561	0.000175134	0.000188139
2	chr2:233108724:A:G	233108724	NA,G	NA,A	NA,1	NA,-inf	NA,inf	NA,0.0649758	0.000175102	0.00018889
2	chr2:233007015:G:A	233007015	NA,A	NA,G	NA,1	NA,inf	NA,inf	NA,0.0662119	0.000175096	0.000188897
2	chr2:233776217:G:A	233776217	NA,A	NA,G	NA,1	NA,inf	NA,inf	NA,0.0650498	0.000175094	0.000188888
2	chr2:233109346:G:C	233109346	NA,C	NA,G	NA,1	NA,-inf	NA,inf	NA,0.0647235	0.000175084	0.000188875
2	chr2:233474781:A:G	233474781	NA,G	NA,A	NA,1	NA,-inf	NA,inf	NA,0.0663527	0.000175056	0.000188839
2	chr2:233289509:C:T	233289509	NA,T	NA,C	NA,1	NA,-inf	NA,inf	NA,0.0652074	0.000175033	0.00018883
2	chr2:233210759:G:A	233210759	NA,A	NA,G	NA,1	NA,inf	NA,inf	NA,0.0685824	0.00017503	0.000188827
2	chr2:233640936:A:G	233640936	NA,G	NA,A	NA,1	NA,-inf	NA,inf	NA,0.0652786	0.000175027	0.000188828
2	chr2:233143130:CAT:C	233143130	NA,C	NA,CAT	NA,1	NA,inf	NA,inf	NA,0.063014	0.000174949	0.000188753
2	chr2:233621794:A:G	233621794	NA,G	NA,A	NA,1	NA,inf	NA,inf	NA,0.0622767	0.000174946	0.000188734
2	chr2:233476046:G:A	233476046	NA,A	NA,G	NA,1	NA,inf	NA,inf	NA,0.0619065	0.000174945	0.000188719
2	chr2:233469296:G:A	233469296	NA,A	NA,G	NA,1	NA,-inf	NA,inf	NA,0.064998	0.000174941	0.000188707
2	chr2:232964138:T:A	232964138	NA,A	NA,T	NA,1	NA,-inf	NA,inf	NA,0.0622442	0.000174941	0.000188721
2	chr2:233013167:C:T	233013167	NA,T	NA,C	NA,1	NA,inf	NA,inf	NA,0.0636715	0.000174935	0.000188734
2	chr2:232961160:A:G	232961160	NA,G	NA,A	NA,1	NA,-inf	NA,inf	NA,0.0620486	0.000174929	0.000188708
2	chr2:233391606:A:G	233391606	G,NA	A,NA	1,NA	inf,NA	inf,NA	1.28322,NA	0.000174918	0.000228376
2	chr2:233016770:C:T	233016770	NA,T	NA,C	NA,1	NA,-inf	NA,inf	NA,0.0621405	0.000174917	0.000188694
2	chr2:233039752:A:G	233039752	NA,G	NA,A	NA,1	NA,-inf	NA,inf	NA,0.0614747	0.000174915	0.000188695
2	chr2:233125223:G:A	233125223	NA,A	NA,G	NA,1	NA,inf	NA,inf	NA,0.0619952	0.000174899	0.000188693
2	chr2:233181220:T:G	233181220	NA,G	NA,T	NA,1	NA,inf	NA,inf	NA,0.0612261	0.00017489	0.000188678
2	chr2:233406979:G:A	233406979	NA,A	NA,G	NA,1	NA,-inf	NA,inf	NA,0.0578288	0.00017489	0.00018866
2	chr2:233480384:C:T	233480384	NA,T	NA,C	NA,1	NA,-inf	NA,inf	NA,0.0615542	0.000174889	0.000188668
2	chr2:233114525:C:T	233114525	NA,T	NA,C	NA,1	NA,inf	NA,inf	NA,0.0622701	0.000174883	0.000188687
2	chr2:233413779:T:G	233413779	NA,G	NA,T	NA,1	NA,-inf	NA,inf	NA,0.0612083	0.000174876	0.000188644
2	chr2:233208406:G:T	233208406	NA,T	NA,G	NA,1	NA,-inf	NA,inf	NA,0.060787	0.000174866	0.000188635
2	chr2:233398440:C:T	233398440	NA,T	NA,C	NA,1	NA,inf	NA,inf	NA,0.0600387	0.000174851	0.00018865
2	chr2:233055570:A:G	233055570	NA,G	NA,A	NA,1	NA,-inf	NA,inf	NA,0.0602279	0.000174844	0.00018863
2	chr2:232952019:G:A	232952019	NA,A	NA,G	NA,1	NA,inf	NA,inf	NA,0.0626258	0.000174844	0.000188618
2	chr2:233691318:C:T	233691318	NA,T	NA,C	NA,1	NA,-inf	NA,inf	NA,0.0622982	0.000174829	0.000188615
2	chr2:233096810:T:C	233096810	NA,C	NA,T	NA,1	NA,-inf	NA,inf	NA,0.0615212	0.000174819	0.0001886
2	chr2:233585013:G:A	233585013	NA,A	NA,G	NA,1	NA,-inf	NA,inf	NA,0.0532075	0.000174813	0.000188545
2	chr2:233468417:C:T	233468417	NA,T	NA,C	NA,1	NA,inf	NA,inf	NA,0.0640042	0.000174776	0.000188565
2	chr2:233370419:G:A	233370419	NA,A	NA,G	NA,1	NA,-inf	NA,inf	NA,0.0622657	0.000174768	0.00018853
2	chr2:233112135:A:G	233112135	NA,G	NA,A	NA,1	NA,inf	NA,inf	NA,0.0613615	0.000174749	0.000188527
2	chr2:233082174:C:T	233082174	NA,T	NA,C	NA,1	NA,-inf	NA,inf	NA,0.0598352	0.000174734	0.00018849
2	chr2:233060598:C:T	233060598	NA,T	NA,C	NA,1	NA,-inf	NA,inf	NA,0.0596708	0.000174729	0.000188502
2	chr2:233655695:C:T	233655695	NA,T	NA,C	NA,1	NA,inf	NA,inf	NA,0.0588663	0.000174715	0.00018848
2	chr2:233109866:A:G	233109866	NA,G	NA,A	NA,1	NA,-inf	NA,inf	NA,0.0590007	0.0001747	0.000188458
2	chr2:233478011:G:A	233478011	NA,A	NA,G	NA,1	NA,-inf	NA,inf	NA,0.0607305	0.000174681	0.000188436
2	chr2:233262800:C:G	233262800	NA,G	NA,C	NA,1	NA,inf	NA,inf	NA,0.0568993	0.000174626	0.000188385
2	chr2:233645070:A:G	233645070	NA,G	NA,A	NA,1	NA,inf	NA,inf	NA,0.0657782	0.000174624	0.000188434
2	chr2:233502489:T:C	233502489	NA,C	NA,T	NA,1	NA,inf	NA,inf	NA,0.0592165	0.000174614	0.000188395
2	chr2:233437842:A:G	233437842	NA,G	NA,A	NA,1	NA,inf	NA,inf	NA,0.0586311	0.000174574	0.000188345
2	chr2:233109885:A:G	233109885	NA,G	NA,A	NA,1	NA,-inf	NA,inf	NA,0.0569213	0.000174568	0.000188316
2	chr2:232964414:C:T	232964414	NA,T	NA,C	NA,1	NA,-inf	NA,inf	NA,0.0567037	0.000174557	0.000188309
2	chr2:233194278:C:T	233194278	NA,T	NA,C	NA,1	NA,inf	NA,inf	NA,0.0575389	0.000174534	0.000188278
2	chr2:233767984:G:A	233767984	NA,A	NA,G	NA,1	NA,inf	NA,inf	NA,0.056547	0.000174527	0.000188275
2	chr2:233566589:A:C	233566589	NA,C	NA,A	NA,1	NA,inf	NA,inf	NA,0.0553693	0.000174522	0.000188293
2	chr2:233145061:T:C	233145061	NA,C	NA,T	NA,1	NA,inf	NA,inf	NA,0.0559	0.00017445	0.000188211
2	chr2:233514635:A:G	233514635	NA,G	NA,A	NA,1	NA,inf	NA,inf	NA,0.0546213	0.000174429	0.000188165
2	chr2:233402124:A:G	233402124	NA,G	NA,A	NA,1	NA,inf	NA,inf	NA,0.0578665	0.000174418	0.000188171
2	chr2:233399122:G:A	233399122	NA,A	NA,G	NA,1	NA,inf	NA,inf	NA,0.0525584	0.000174377	0.000188137
2	chr2:233823808:G:T	233823808	NA,T	NA,G	NA,1	NA,inf	NA,inf	NA,0.0538218	0.000174363	0.000188113
2	chr2:233027722:G:C	233027722	NA,C	NA,G	NA,1	NA,inf	NA,inf	NA,0.0536773	0.000174339	0.000188076
2	chr2:233490689:G:A	233490689	NA,A	NA,G	NA,1	NA,inf	NA,inf	NA,0.0544092	0.00017433	0.000188086
2	chr2:233120950:A:C	233120950	NA,C	NA,A	NA,1	NA,-inf	NA,inf	NA,0.0532748	0.000174319	0.00018805
2	chr2:233235480:A:C	233235480	NA,C	NA,A	NA,1	NA,-inf	NA,inf	NA,0.0435311	0.000174301	0.000187996
2	chr2:233478123:C:T	233478123	NA,T	NA,C	NA,1	NA,-inf	NA,inf	NA,0.0538952	0.000174298	0.000188012
2	chr2:233078469:G:A	233078469	NA,A	NA,G	NA,1	NA,inf	NA,inf	NA,0.0527734	0.000174285	0.000188038
2	chr2:233792846:A:G	233792846	NA,G	NA,A	NA,1	NA,inf	NA,inf	NA,0.0558608	0.000174284	0.000188014
2	chr2:233812089:G:A	233812089	NA,A	NA,G	NA,1	NA,-inf	NA,inf	NA,0.051728	0.000174257	0.000188001
2	chr2:233362393:G:A	233362393	NA,A	NA,G	NA,1	NA,-inf	NA,inf	NA,0.041897	0.000174256	0.000187943
2	chr2:233489298:C:T	233489298	NA,T	NA,C	NA,1	NA,-inf	NA,inf	NA,0.0505148	0.000174208	0.000187936
2	chr2:233088734:G:A	233088734	NA,A	NA,G	NA,1	NA,inf	NA,inf	NA,0.0527547	0.000174198	0.000187909
2	chr2:233377530:C:T	233377530	NA,T	NA,C	NA,1	NA,inf	NA,inf	NA,0.0486538	0.00017419	0.000187927
2	chr2:233465732:C:T	233465732	NA,T	NA,C	NA,1	NA,-inf	NA,inf	NA,0.0514197	0.000174169	0.000187874
2	chr2:233406070:T:G	233406070	NA,G	NA,T	NA,1	NA,inf	NA,inf	NA,0.0491346	0.000174152	0.000187905
2	chr2:233398055:T:G	233398055	NA,G	NA,T	NA,1	NA,inf	NA,inf	NA,0.0486818	0.000174151	0.000187899
2	chr2:233491277:G:A	233491277	NA,A	NA,G	NA,1	NA,inf	NA,inf	NA,0.0530888	0.000174149	0.000187881
2	chr2:233492112:T:C	233492112	NA,C	NA,T	NA,1	NA,inf	NA,inf	NA,0.0530551	0.000174147	0.000187879
2	chr2:233110962:C:T	233110962	NA,T	NA,C	NA,1	NA,-inf	NA,inf	NA,0.0499628	0.000174144	0.000187862
2	chr2:233264322:C:A	233264322	NA,A	NA,C	NA,1	NA,inf	NA,inf	NA,0.0488226	0.000174144	0.000187866
2	chr2:233266670:G:A	233266670	NA,A	NA,G	NA,1	NA,inf	NA,inf	NA,0.0488117	0.000174143	0.000187865
2	chr2:233458078:A:G	233458078	NA,G	NA,A	NA,1	NA,inf	NA,inf	NA,0.0484158	0.000174131	0.000187855
2	chr2:233056108:G:A	233056108	NA,A	NA,G	NA,1	NA,inf	NA,inf	NA,0.0513448	0.000174127	0.000187862
2	chr2:233018238:T:A	233018238	NA,A	NA,T	NA,1	NA,-inf	NA,inf	NA,0.0493209	0.000174122	0.000187839
2	chr2:233481389:CAAA:C	233481389	NA,C	NA,CAAA	NA,1	NA,-inf	NA,inf	NA,0.0503896	0.0001741	0.0001878
2	chr2:233399704:G:C	233399704	NA,C	NA,G	NA,1	NA,inf	NA,inf	NA,0.0474375	0.000174085	0.00018782
2	chr2:233109601:T:C	233109601	NA,C	NA,T	NA,1	NA,-inf	NA,inf	NA,0.0486821	0.000174083	0.000187795
2	chr2:233477097:T:C	233477097	NA,C	NA,T	NA,1	NA,-inf	NA,inf	NA,0.0499038	0.000174073	0.000187771
2	chr2:233499901:C:T	233499901	NA,T	NA,C	NA,1	NA,inf	NA,inf	NA,0.0495038	0.000174066	0.000187785
2	chr2:233399944:A:G	233399944	NA,G	NA,A	NA,1	NA,inf	NA,inf	NA,0.0470384	0.000174063	0.000187796
2	chr2:233748466:A:G	233748466	NA,G	NA,A	NA,1	NA,inf	NA,inf	NA,0.0483759	0.000174053	0.000187771
2	chr2:233354497:G:A	233354497	NA,A	NA,G	NA,1	NA,inf	NA,inf	NA,0.0469927	0.000174051	0.000187771
2	chr2:232903874:T:C	232903874	NA,C	NA,T	NA,1	NA,-inf	NA,inf	NA,0.0469084	0.000174041	0.000187757
2	chr2:233684275:A:G	233684275	NA,G	NA,A	NA,1	NA,-inf	NA,inf	NA,0.0488037	0.000174027	0.000187749
2	chr2:233601476:C:A	233601476	NA,A	NA,C	NA,1	NA,inf	NA,inf	NA,0.046702	0.00017402	0.000187721
2	chr2:233845162:T:C	233845162	NA,C	NA,T	NA,1	NA,inf	NA,inf	NA,0.0479954	0.000174018	0.000187733
2	chr2:233509781:C:T	233509781	NA,T	NA,C	NA,1	NA,-inf	NA,inf	NA,0.046411	0.000173978	0.000187693
2	chr2:233140891:G:A	233140891	NA,A	NA,G	NA,1	NA,inf	NA,inf	NA,0.0465489	0.000173956	0.000187678
2	chr2:233119094:G:C	233119094	NA,C	NA,G	NA,1	NA,-inf	NA,inf	NA,0.0465653	0.000173949	0.000187649
2	chr2:233106388:G:A	233106388	NA,A	NA,G	NA,1	NA,inf	NA,inf	NA,0.0460052	0.00017392	0.000187633
2	chr2:233484339:G:A	233484339	NA,A	NA,G	NA,1	NA,inf	NA,inf	NA,0.0476393	0.000173861	0.000187569
2	chr2:233107763:G:A	233107763	NA,A	NA,G	NA,1	NA,inf	NA,inf	NA,0.0448498	0.000173857	0.000187566
2	chr2:233471371:C:G	233471371	NA,G	NA,C	NA,1	NA,-inf	NA,inf	NA,0.0429425	0.000173811	0.000187499
2	chr2:233465883:GATT:G	233465883	NA,G	NA,GATT	NA,1	NA,-inf	NA,inf	NA,0.0444155	0.000173807	0.000187487
2	chr2:233348599:T:A	233348599	NA,A	NA,T	NA,1	NA,inf	NA,inf	NA,0.042415	0.000173784	0.000187481
2	chr2:233464658:C:T	233464658	NA,T	NA,C	NA,1	NA,-inf	NA,inf	NA,0.0436428	0.000173762	0.000187438
2	chr2:233434646:C:T	233434646	NA,T	NA,C	NA,1	NA,-inf	NA,inf	NA,0.0445541	0.000173753	0.000187433
2	chr2:233079775:T:C	233079775	NA,C	NA,T	NA,1	NA,-inf	NA,inf	NA,0.0424066	0.000173749	0.000187432
2	chr2:233325898:C:T	233325898	NA,T	NA,C	NA,1	NA,inf	NA,inf	NA,0.0439126	0.000173743	0.000187451
2	chr2:233565828:G:A	233565828	NA,A	NA,G	NA,1	NA,inf	NA,inf	NA,0.0454615	0.000173737	0.000187437
2	chr2:233833057:C:A	233833057	NA,A	NA,C	NA,1	NA,inf	NA,inf	NA,0.042173	0.000173729	0.000187417
2	chr2:233297809:G:A	233297809	NA,A	NA,G	NA,1	NA,-inf	NA,inf	NA,0.0326009	0.000173727	0.000187385
2	chr2:233017766:G:A	233017766	NA,A	NA,G	NA,1	NA,inf	NA,inf	NA,0.0419917	0.000173713	0.000187408
2	chr2:233010077:G:C	233010077	NA,C	NA,G	NA,1	NA,-inf	NA,inf	NA,0.0412276	0.000173712	0.000187399
2	chr2:233685221:C:T	233685221	NA,T	NA,C	NA,1	NA,-inf	NA,inf	NA,0.0422921	0.000173711	0.000187387
2	chr2:233196273:G:A	233196273	NA,A	NA,G	NA,1	NA,inf	NA,inf	NA,0.0410238	0.000173699	0.00018739
2	chr2:233339563:G:A	233339563	NA,A	NA,G	NA,1	NA,-inf	NA,inf	NA,0.041417	0.000173694	0.000187393
2	chr2:233402179:T:C	233402179	NA,C	NA,T	NA,1	NA,inf	NA,inf	NA,0.0394519	0.000173678	0.000187379
2	chr2:233775180:G:A	233775180	NA,A	NA,G	NA,1	NA,inf	NA,inf	NA,0.0435123	0.000173676	0.000187362
2	chr2:233251022:A:G	233251022	NA,G	NA,A	NA,1	NA,-inf	NA,inf	NA,0.0420482	0.000173663	0.000187344
2	chr2:233785132:C:T	233785132	NA,T	NA,C	NA,1	NA,inf	NA,inf	NA,0.0402565	0.000173657	0.00018734
2	chr2:233850396:G:A	233850396	NA,A	NA,G	NA,1	NA,-inf	NA,inf	NA,0.0403595	0.000173649	0.000187337
2	chr2:232875517:A:G	232875517	G,G	A,A	1,1	inf,inf	inf,inf	1.08724,0.0746771	0.000173645	0.000185312
2	chr2:233388033:C:A	233388033	NA,A	NA,C	NA,1	NA,-inf	NA,inf	NA,0.0386658	0.000173624	0.000187303
2	chr2:233538121:A:G	233538121	NA,G	NA,A	NA,1	NA,inf	NA,inf	NA,0.0430314	0.000173624	0.000187315
2	chr2:233575017:C:A	233575017	NA,A	NA,C	NA,1	NA,-inf	NA,inf	NA,0.0416633	0.000173618	0.000187287
2	chr2:233830882:C:T	233830882	NA,T	NA,C	NA,1	NA,-inf	NA,inf	NA,0.0390561	0.000173607	0.000187296
2	chr2:233502209:G:C	233502209	NA,C	NA,G	NA,1	NA,inf	NA,inf	NA,0.042288	0.000173605	0.000187293
2	chr2:233532491:G:A	233532491	NA,A	NA,G	NA,1	NA,-inf	NA,inf	NA,0.0412264	0.000173601	0.000187269
2	chr2:233560791:T:C	233560791	NA,C	NA,T	NA,1	NA,inf	NA,inf	NA,0.0396511	0.000173599	0.000187276
2	chr2:233647162:C:T	233647162	NA,T	NA,C	NA,1	NA,-inf	NA,inf	NA,0.0392394	0.000173583	0.000187248
2	chr2:232902728:C:T	232902728	NA,T	NA,C	NA,1	NA,-inf	NA,inf	NA,0.037657	0.000173582	0.000187262
2	chr2:233233323:T:C	233233323	NA,C	NA,T	NA,1	NA,inf	NA,inf	NA,0.0382191	0.000173575	0.000187256
2	chr2:232983826:G:A	232983826	NA,A	NA,G	NA,1	NA,inf	NA,inf	NA,0.0396062	0.000173575	0.000187259
2	chr2:233001377:C:T	233001377	T,NA	C,NA	1,NA	inf,NA	inf,NA	0.450989,NA	0.000173574	0.000186793
2	chr2:233419082:A:G	233419082	NA,G	NA,A	NA,1	NA,inf	NA,inf	NA,0.0376553	0.000173572	0.000187274
2	chr2:233503059:G:A	233503059	NA,A	NA,G	NA,1	NA,inf	NA,inf	NA,0.0380118	0.000173564	0.000187236
2	chr2:233376026:C:T	233376026	NA,T	NA,C	NA,1	NA,inf	NA,inf	NA,0.0383424	0.000173563	0.000187235
2	chr2:233552698:A:AAT	233552698	NA,AAT	NA,A	NA,1	NA,inf	NA,inf	NA,0.0375888	0.000173562	0.000187241
2	chr2:233327550:T:C	233327550	C,C	T,T	1,1	-inf,-inf	inf,inf	0.0182273,1.2222	0.000173562	0.000186825
2	chr2:233347497:T:C	233347497	NA,C	NA,T	NA,1	NA,-inf	NA,inf	NA,0.0383059	0.000173561	0.000187231
2	chr2:233524099:T:C	233524099	NA,C	NA,T	NA,1	NA,inf	NA,inf	NA,0.0390461	0.00017356	0.000187239
2	chr2:233367191:T:C	233367191	NA,C	NA,T	NA,1	NA,inf	NA,inf	NA,0.0354022	0.00017355	0.000187233
2	chr2:233532261:T:C	233532261	NA,C	NA,T	NA,1	NA,inf	NA,inf	NA,0.0409531	0.000173546	0.000187229
2	chr2:232911321:GT:G	232911321	NA,G	NA,GT	NA,1	NA,-inf	NA,inf	NA,0.0379272	0.000173546	0.000187223
```
