## Supplementary material for "Characterization of shared and ancestry-specific signals driving complex traits using multi-ancestry fine-mapping": susiex_nc2.cs80.snp

```
BP	SNP	PIP(CS1)	LogBF(CS1,Pop1)	LogBF(CS1,Pop2)	PIP(CS2)	LogBF(CS2,Pop1)	LogBF(CS2,Pop2)
232856055	chr2:232856055:C:A	6.21623e-06	-0.78393	-1.15142	8.89195e-05	-0.663702	-1.15146
232856070	chr2:232856070:A:G	1.19524e-05	-1.28158	-2.2556e-10	0.000152729	-1.27422	-2.2556e-10
232856315	chr2:232856315:ATC:A	8.74548e-05	-1.16939e-10	0.708608	0.0011939	-1.16939e-10	0.78209
232856668	chr2:232856668:G:A	1.04993e-05	-1.4112	-2.2556e-10	0.000133249	-1.41067	-2.2556e-10
232856815	chr2:232856815:G:A	9.51633e-06	-1.5095	-2.2556e-10	0.000122654	-1.49352	-2.2556e-10
232856859	chr2:232856859:G:A	1.72914e-05	-1.16939e-10	-0.912305	0.000220419	-1.16939e-10	-0.907361
232856974	chr2:232856974:A:C	2.87215e-05	-1.16939e-10	-0.404866	0.000369449	-1.16939e-10	-0.390877
232857214	chr2:232857214:GTCACTTTTTTTCTTC:G	8.95182e-06	-1.57066	-2.2556e-10	0.000114487	-1.56242	-2.2556e-10
232857383	chr2:232857383:C:T	4.51316e-06	-1.53713	-0.718389	5.7647e-05	-1.52678	-0.721767
232858173	chr2:232858173:T:C	3.01889e-05	-1.16939e-10	-0.355041	0.000387219	-1.16939e-10	-0.343899
232858472	chr2:232858472:G:A	3.21712e-06	-1.49279	-1.10124	4.17377e-05	-1.46969	-1.10179
232858863	chr2:232858863:A:C	1.36767e-05	-1.16939e-10	-1.14682	0.000173439	-1.16939e-10	-1.14707
232858890	chr2:232858890:G:A	1.98836e-05	-0.772617	-2.2556e-10	0.000257313	-0.752596	-2.2556e-10
232859100	chr2:232859100:T:A	0.000101664	-1.16939e-10	0.85916	0.00139188	-1.16939e-10	0.935523
232859276	chr2:232859276:C:T	9.28082e-05	-1.16939e-10	0.768022	0.00126843	-1.16939e-10	0.842647
232859603	chr2:232859603:T:C	1.82695e-05	-1.16939e-10	-0.857281	0.000233011	-1.16939e-10	-0.851803
232859826	chr2:232859826:A:G	7.38124e-06	-0.612928	-1.15064	0.000105529	-0.493086	-1.15082
232860125	chr2:232860125:A:G	6.03268e-06	-1.56264	-0.402681	7.70052e-05	-1.55579	-0.403226
232860654	chr2:232860654:G:A	3.60714e-06	-1.3283	-1.1513	4.6725e-05	-1.30727	-1.15134
232860757	chr2:232860757:C:T	1.753e-05	-1.16939e-10	-0.898598	0.000223862	-1.16939e-10	-0.89186
232860773	chr2:232860773:C:A	1.10525e-05	-0.410342	-0.949514	0.000163021	-0.266435	-0.942573
232861139	chr2:232861139:C:CCAA	3.22072e-05	-1.16939e-10	-0.290324	0.000413696	-1.16939e-10	-0.277759
232861295	chr2:232861295:C:T	1.84052e-05	-1.16939e-10	-0.849882	0.000232407	-1.16939e-10	-0.854401
232861444	chr2:232861444:A:G	9.44027e-06	-0.402528	-1.115	0.000139733	-0.249953	-1.1132
232861546	chr2:232861546:T:C	3.20783e-05	-1.16939e-10	-0.294334	0.000412028	-1.16939e-10	-0.281799
232861594	chr2:232861594:A:G	4.38812e-06	-1.57269	-0.710919	5.70229e-05	-1.54523	-0.714207
232861880	chr2:232861880:C:T	4.98513e-06	-1.53738	-0.618672	6.36661e-05	-1.52692	-0.622319
232862126	chr2:232862126:G:A	4.09772e-06	-1.20114	-1.15094	5.36679e-05	-1.169	-1.15107
232862133	chr2:232862133:G:A	1.85387e-05	-1.16939e-10	-0.842651	0.000234079	-1.16939e-10	-0.847229
232862316	chr2:232862316:T:G	9.34905e-06	-0.41372	-1.11352	0.000138481	-0.260469	-1.11169
232862361	chr2:232862361:C:T	7.22179e-06	-0.633941	-1.15147	0.000103274	-0.514065	-1.15144
232862607	chr2:232862607:A:G	3.51264e-06	-1.36182	-1.14433	4.59563e-05	-1.3316	-1.1436
232862651	chr2:232862651:A:G	1.5177e-05	-1.16939e-10	-1.04273	0.000193317	-1.16939e-10	-1.03856
232863041	chr2:232863041:C:T	0.00010262	-1.16939e-10	0.868523	0.00140523	-1.16939e-10	0.945064
232863103	chr2:232863103:A:G	1.11269e-05	-1.35314	-2.2556e-10	0.000125979	-1.46677	-2.2556e-10
232863330	chr2:232863330:A:T	0.000113528	-1.16939e-10	0.969535	0.0015575	-1.16939e-10	1.04795
232863353	chr2:232863353:T:C	1.2169e-05	-1.26362	-2.2556e-10	0.000153937	-1.26634	-2.2556e-10
232863610	chr2:232863610:AAAT:A	3.06817e-06	-1.54002	-1.10141	3.83483e-05	-1.55327	-1.10291
232864168	chr2:232864168:G:A	1.53421e-05	-1.16939e-10	-1.03191	0.000196287	-1.16939e-10	-1.02331
232864289	chr2:232864289:T:A	0.000101099	-1.16939e-10	0.853591	0.00138401	-1.16939e-10	0.929852
232864376	chr2:232864376:T:G	1.22582e-05	-1.25632	-2.2556e-10	0.000163751	-1.20455	-2.2556e-10
232864783	chr2:232864783:G:A	1.51849e-05	-1.16939e-10	-1.04221	0.000194131	-1.16939e-10	-1.03435
232865051	chr2:232865051:G:A	2.27576e-05	-1.16939e-10	-0.637615	0.000295748	-1.16939e-10	-0.613382
232865182	chr2:232865182:T:G	3.68754e-05	-1.16939e-10	-0.154969	0.000466984	-1.16939e-10	-0.156595
232865622	chr2:232865622:T:G	3.76518e-05	-1.16939e-10	-0.134133	0.000484173	-1.16939e-10	-0.120447
232865642	chr2:232865642:GT:G	4.95939e-06	-1.58035	-0.580878	6.29413e-05	-1.57783	-0.582861
232865776	chr2:232865776:A:G	4.37879e-06	-1.51975	-0.765995	5.60524e-05	-1.50666	-0.769944
232865791	chr2:232865791:ATATT:A	1.38128e-05	-1.16939e-10	-1.13692	0.000175363	-1.16939e-10	-1.13603
232866376	chr2:232866376:G:A	2.45152e-05	-1.16939e-10	-0.563218	0.000314495	-1.16939e-10	-0.551922
232866648	chr2:232866648:C:T	2.10766e-05	-1.16939e-10	-0.71435	0.000272262	-1.16939e-10	-0.696124
232866776	chr2:232866776:C:T	3.03453e-06	-1.52986	-1.1226	3.78848e-05	-1.54461	-1.12373
232867151	chr2:232867151:A:G	0.000101099	-1.16939e-10	0.853591	0.00138401	-1.16939e-10	0.929852
232867651	chr2:232867651:C:T	3.91507e-06	-1.31429	-1.08339	5.07453e-05	-1.29258	-1.08349
232867965	chr2:232867965:G:C	9.24134e-06	-1.53883	-2.2556e-10	0.000112217	-1.58245	-2.2556e-10
232868434	chr2:232868434:G:A	2.30272e-05	0.316865	-0.942701	0.000349311	0.491736	-0.938662
232868450	chr2:232868450:C:CT	9.05907e-06	-1.55875	-2.2556e-10	0.000115944	-1.54978	-2.2556e-10
232868509	chr2:232868509:A:G	1.42852e-05	-1.16939e-10	-1.10329	0.000181391	-1.16939e-10	-1.10224
232868611	chr2:232868611:T:C	4.91512e-05	0.132387	-2.2556e-10	0.000525303	-0.0389132	-2.2556e-10
232868642	chr2:232868642:A:G	2.0028e-05	0.245948	-1.01133	0.000302646	0.417702	-1.00803
232868847	chr2:232868847:G:A	4.34319e-05	-1.16939e-10	0.00868024	0.000559069	-1.16939e-10	0.0233835
232869373	chr2:232869373:G:A	2.00346e-05	0.326942	-1.09199	0.000300428	0.490533	-1.08822
232869908	chr2:232869908:C:G	1.87074e-05	-1.16939e-10	-0.833595	0.000236961	-1.16939e-10	-0.834992
232870093	chr2:232870093:C:CT	4.6601e-05	-1.16939e-10	0.0791077	0.000600096	-1.16939e-10	0.0942005
232870178	chr2:232870178:G:A	7.94267e-05	-1.16939e-10	0.612321	0.00101624	-1.16939e-10	0.620979
232870452	chr2:232870452:C:T	2.11395e-05	-0.71137	-2.2556e-10	0.000246624	-0.795026	-2.2556e-10
232870691	chr2:232870691:ACATGGGTATTG:A	9.74553e-05	-1.16939e-10	0.81688	0.00133328	-1.16939e-10	0.892506
232870833	chr2:232870833:T:C	1.64169e-05	0.187266	-1.15147	0.00024306	0.34189	-1.15147
232870983	chr2:232870983:C:T	1.63453e-05	0.182727	-1.1513	0.000241999	0.337464	-1.15142
232870999	chr2:232870999:G:A	1.64579e-05	0.186237	-1.14794	0.000243324	0.340079	-1.14857
232871111	chr2:232871111:G:A	9.52263e-06	-1.50884	-2.2556e-10	0.000120919	-1.50777	-2.2556e-10
232871246	chr2:232871246:G:A	3.86483e-05	-1.16939e-10	-0.108011	0.000497068	-1.16939e-10	-0.0941617
232871534	chr2:232871534:C:T	6.88467e-06	-0.692281	-1.14094	9.2668e-05	-0.633952	-1.13991
232871639	chr2:232871639:G:A	1.64935e-05	0.19151	-1.15106	0.000243908	0.345157	-1.15125
232871803	chr2:232871803:C:T	9.23292e-05	-1.16939e-10	0.762847	0.00126167	-1.16939e-10	0.8373
232872258	chr2:232872258:A:C	2.75249e-05	-1.16939e-10	-0.447421	0.000350266	-1.16939e-10	-0.444198
232872271	chr2:232872271:G:C	1.1968e-05	-1.28028	-2.2556e-10	0.000152295	-1.27707	-2.2556e-10
232872445	chr2:232872445:C:T	1.93253e-05	-1.16939e-10	-0.801097	0.000243943	-1.16939e-10	-0.805955
232872533	chr2:232872533:G:A	1.79222e-05	-1.16939e-10	-0.876475	0.000230241	-1.16939e-10	-0.863763
232872668	chr2:232872668:C:T	3.86483e-05	-1.16939e-10	-0.108011	0.000497068	-1.16939e-10	-0.0941617
232872745	chr2:232872745:G:A	1.36134e-05	-1.16939e-10	-1.15146	0.000172679	-1.16939e-10	-1.15145
232873010	chr2:232873010:C:T	9.46859e-06	-1.51453	-2.2556e-10	0.000113464	-1.57141	-2.2556e-10
232873037	chr2:232873037:A:AGCCTGTGAGGGAT	1.79978e-05	-1.16939e-10	-0.872266	0.000232364	-1.16939e-10	-0.854583
232873250	chr2:232873250:C:A	3.15091e-05	-1.16939e-10	-0.312236	0.000404258	-1.16939e-10	-0.300837
232873321	chr2:232873321:AG:A	9.40225e-06	-0.656857	-0.864708	0.000129121	-0.576229	-0.865909
232873518	chr2:232873518:G:A	1.36763e-05	-1.16939e-10	-1.14685	0.0001735	-1.16939e-10	-1.14671
232873579	chr2:232873579:C:G	4.31096e-06	-1.58819	-0.713166	5.46877e-05	-1.58675	-0.714499
232873607	chr2:232873607:T:C	3.55991e-05	-0.190193	-2.2556e-10	0.000457742	-0.176583	-2.2556e-10
232874175	chr2:232874175:C:T	1.56415e-05	-1.16939e-10	-1.01259	0.000199397	-1.16939e-10	-1.00759
232874261	chr2:232874261:G:A	4.51519e-06	-1.58207	-0.673	5.83075e-05	-1.56178	-0.675379
232874421	chr2:232874421:T:C	3.85842e-05	-1.16939e-10	-0.10967	0.000496239	-1.16939e-10	-0.0958326
232874742	chr2:232874742:G:A	1.36581e-05	-1.16939e-10	-1.14818	0.000173267	-1.16939e-10	-1.14806
232874968	chr2:232874968:T:C	1.23992e-05	-0.221845	-1.02304	0.000183736	-0.0696122	-1.01978
232875275	chr2:232875275:G:A	1.74602e-05	-1.16939e-10	-0.902588	0.000225188	-1.16939e-10	-0.885952
232875332	chr2:232875332:ACT:A	1.44666e-05	-1.16939e-10	-1.09067	0.000183652	-1.16939e-10	-1.08985
232875492	chr2:232875492:C:T	1.9882e-05	-1.16939e-10	-0.772701	0.000258119	-1.16939e-10	-0.74947
232875517	chr2:232875517:A:G	1.16693e-05	-0.172088	-1.13347	0.000173645	-0.011592	-1.13429
232876112	chr2:232876112:C:T	1.02124e-05	-1.43891	-2.2556e-10	0.000130279	-1.43321	-2.2556e-10
232876441	chr2:232876441:C:T	1.76619e-05	-1.16939e-10	-0.891104	0.000224563	-1.16939e-10	-0.888734
232876546	chr2:232876546:G:C	3.1276e-06	-1.51848	-1.10377	3.8976e-05	-1.53469	-1.10525
232876628	chr2:232876628:C:G	2.82209e-05	-1.16939e-10	-0.422452	0.000358066	-1.16939e-10	-0.422173
232876666	chr2:232876666:A:G	9.15634e-06	-1.54807	-2.2556e-10	0.000111802	-1.58616	-2.2556e-10
232876673	chr2:232876673:G:C	4.04386e-05	-1.16939e-10	-0.0627294	0.000520248	-1.16939e-10	-0.0485839
232876818	chr2:232876818:C:T	1.40071e-05	-1.16939e-10	-1.12295	0.00017774	-1.16939e-10	-1.12257
232877162	chr2:232877162:A:G	1.40647e-05	-1.16939e-10	-1.11885	0.000178266	-1.16939e-10	-1.11961
232877884	chr2:232877884:C:T	4.34601e-05	-1.16939e-10	0.00933006	0.000557624	-1.16939e-10	0.0207958
232877893	chr2:232877893:C:T	1.1809e-05	-1.29365	-2.2556e-10	0.000148762	-1.30054	-2.2556e-10
232877948	chr2:232877948:C:A	1.56046e-05	-1.16939e-10	-1.01495	0.000197883	-1.16939e-10	-1.01521
232878399	chr2:232878399:A:G	4.43298e-06	-1.12649	-1.14695	5.8587e-05	-1.08479	-1.14759
232878423	chr2:232878423:C:T	1.3619e-05	-1.16939e-10	-1.15104	0.000172755	-1.16939e-10	-1.15102
232878485	chr2:232878485:T:G	1.40467e-05	-1.16939e-10	-1.12012	0.000178247	-1.16939e-10	-1.11972
232878581	chr2:232878581:C:T	1.36284e-05	-1.16939e-10	-1.15036	0.000172876	-1.16939e-10	-1.15031
232878822	chr2:232878822:G:C	6.67144e-06	-0.721158	-1.14352	8.96491e-05	-0.66435	-1.14264
232878898	chr2:232878898:G:C	1.77575e-05	-1.16939e-10	-0.885707	0.000224493	-1.16939e-10	-0.889043
232879084	chr2:232879084:C:T	1.43369e-05	0.0373788	-1.13706	0.000163963	-0.066165	-1.13708
232879105	chr2:232879105:A:G	1.36133e-05	-1.16939e-10	-1.15147	0.000172681	-1.16939e-10	-1.15144
232879329	chr2:232879329:C:A	1.39287e-05	-1.16939e-10	-1.12856	0.000176568	-1.16939e-10	-1.12918
232879734	chr2:232879734:A:G	7.56669e-05	-1.16939e-10	0.563828	0.00101443	-1.16939e-10	0.619196
232879768	chr2:232879768:T:G	5.07135e-06	-1.59055	-0.548353	6.42069e-05	-1.59028	-0.550494
232879812	chr2:232879812:G:A	0.000121355	-1.16939e-10	1.0362	0.00156039	-1.16939e-10	1.0498
232879976	chr2:232879976:G:GC	4.69979e-06	-1.5623	-0.652701	5.98435e-05	-1.55588	-0.655272
232880025	chr2:232880025:G:A	3.79753e-05	-1.16939e-10	-0.125576	0.000488356	-1.16939e-10	-0.111844
232880034	chr2:232880034:G:A	8.4587e-05	-1.16939e-10	0.675267	0.00113598	-1.16939e-10	0.732363
232880046	chr2:232880046:G:A	3.5519e-06	-1.58228	-0.912748	4.51704e-05	-1.58154	-0.910908
232880312	chr2:232880312:T:C	1.10895e-05	-1.35651	-2.2556e-10	0.000140089	-1.36061	-2.2556e-10
232880417	chr2:232880417:A:G	0.000101642	-1.16939e-10	0.858945	0.00139163	-1.16939e-10	0.935345
232880562	chr2:232880562:T:C	3.79699e-06	-1.59027	-0.838038	4.79671e-05	-1.5906	-0.841778
232880685	chr2:232880685:G:A	8.56502e-06	-0.730159	-0.884668	0.000117892	-0.647209	-0.885912
232880777	chr2:232880777:T:TGGGTCAGGTCA	1.75504e-05	-1.16939e-10	-0.897438	0.000225221	-1.16939e-10	-0.885808
232881047	chr2:232881047:G:A	1.74272e-05	-0.904484	-2.2556e-10	0.000225783	-0.883315	-2.2556e-10
232881065	chr2:232881065:G:C	8.53819e-05	-1.16939e-10	0.684621	0.00114689	-1.16939e-10	0.741924
232881283	chr2:232881283:C:T	7.86502e-05	-1.16939e-10	0.602497	0.00107119	-1.16939e-10	0.673635
232882127	chr2:232882127:G:A	1.66171e-05	-1.16939e-10	-0.952079	0.000210194	-1.16939e-10	-0.95486
232882305	chr2:232882305:A:G	4.78405e-06	-1.28051	-0.916712	6.18554e-05	-1.26121	-0.916879
232882502	chr2:232882502:T:G	4.55639e-06	-1.58151	-0.664473	5.78806e-05	-1.57849	-0.666021
232882592	chr2:232882592:C:T	8.80136e-05	-1.16939e-10	0.714978	0.00118121	-1.16939e-10	0.771409
232882599	chr2:232882599:A:G	9.67286e-06	-1.49319	-2.2556e-10	0.000114623	-1.56124	-2.2556e-10
232882684	chr2:232882684:G:A	4.02906e-06	-1.53142	-0.837555	5.14388e-05	-1.52122	-0.841276
232882710	chr2:232882710:G:A	2.67501e-05	-1.16939e-10	-0.475974	0.000339393	-1.16939e-10	-0.47573
232883566	chr2:232883566:C:T	1.91012e-05	-1.16939e-10	-0.812762	0.000241137	-1.16939e-10	-0.817525
232883702	chr2:232883702:T:G	4.04218e-06	-1.52943	-0.8363	5.1618e-05	-1.51909	-0.839935
232883777	chr2:232883777:A:C	3.0338e-06	-1.51747	-1.13523	3.78046e-05	-1.53439	-1.13607
232884295	chr2:232884295:G:A	1.44101e-05	-1.16939e-10	-1.09459	0.000182912	-1.16939e-10	-1.09388
232884968	chr2:232884968:T:G	3.03095e-06	-1.50433	-1.1493	3.77576e-05	-1.52271	-1.14899
232885204	chr2:232885204:G:A	8.29609e-06	-0.814067	-0.832663	0.000113065	-0.740882	-0.834048
232885364	chr2:232885364:C:T	4.09045e-06	-1.46402	-0.889838	5.09093e-05	-1.47991	-0.89293
232885513	chr2:232885513:G:A	3.30645e-05	-1.16939e-10	-0.264052	0.000424336	-1.16939e-10	-0.252363
232885764	chr2:232885764:G:A	1.44219e-05	-1.16939e-10	-1.09376	0.000182897	-1.16939e-10	-1.09396
232885781	chr2:232885781:G:A	3.30645e-05	-1.16939e-10	-0.264052	0.000424336	-1.16939e-10	-0.252363
232885917	chr2:232885917:C:G	6.09272e-06	-0.80438	-1.15104	8.21774e-05	-0.742954	-1.15105
232885957	chr2:232885957:A:G	3.29887e-06	-1.41814	-1.15079	4.27093e-05	-1.39767	-1.1508
232885999	chr2:232885999:G:A	1.50832e-05	-1.16939e-10	-1.04893	0.00019152	-1.16939e-10	-1.0479
232886034	chr2:232886034:G:A	5.60513e-06	-1.43819	-0.600643	7.22235e-05	-1.41789	-0.605235
232886123	chr2:232886123:GTGTATATGCAGTGTGTGC:G	6.9174e-06	-0.770241	-1.05823	9.40872e-05	-0.703726	-1.05494
232886485	chr2:232886485:C:T	1.40584e-05	-1.16939e-10	-1.1193	0.000178443	-1.16939e-10	-1.11862
232886551	chr2:232886551:G:A	0.00013862	-1.16939e-10	1.16922	0.0018755	-1.16939e-10	1.23374
232886624	chr2:232886624:A:T	1.39001e-05	-0.14321	-0.987409	0.000203793	-0.00271118	-0.983074
232886667	chr2:232886667:A:G	1.76759e-05	0.213733	-1.10404	0.000267871	0.390112	-1.1025
232886923	chr2:232886923:G:T	9.17302e-06	-1.54625	-2.2556e-10	0.000117775	-1.53411	-2.2556e-10
232887170	chr2:232887170:T:C	9.27939e-06	-1.53472	-2.2556e-10	0.00011241	-1.58073	-2.2556e-10
232887386	chr2:232887386:A:G	9.77945e-06	-1.36087	-0.121364	0.000123251	-1.36542	-0.123249
232887611	chr2:232887611:A:G	3.26792e-06	-1.48936	-1.089	4.06984e-05	-1.5052	-1.0915
232887835	chr2:232887835:A:G	9.52942e-06	-1.57609	0.06796	0.000123248	-1.5711	0.0824084
232887929	chr2:232887929:A:T	1.36941e-05	-0.119	-1.02655	0.00020096	0.0230264	-1.02281
232888412	chr2:232888412:A:G	3.87253e-06	-1.45241	-0.956201	4.81164e-05	-1.46981	-0.959459
232888457	chr2:232888457:T:C	2.79527e-06	-1.58314	-1.15145	3.52632e-05	-1.5886	-1.15145
232888512	chr2:232888512:C:T	3.06785e-06	-1.52218	-1.11936	3.82219e-05	-1.53896	-1.12052
232888524	chr2:232888524:C:T	2.42761e-05	-1.16939e-10	-0.573023	0.000307414	-1.16939e-10	-0.574694
232888612	chr2:232888612:T:C	1.54177e-05	-1.16939e-10	-1.027	0.000196494	-1.16939e-10	-1.02226
232888630	chr2:232888630:G:A	7.46071e-06	-0.703108	-1.04976	0.000109343	-0.556784	-1.05161
232888996	chr2:232888996:C:G	2.30449e-05	-1.16939e-10	-0.625068	0.000293714	-1.16939e-10	-0.620284
232889262	chr2:232889262:C:T	5.68926e-05	-1.16939e-10	0.278653	0.000732221	-1.16939e-10	0.293192
232889317	chr2:232889317:G:A	6.71921e-05	-1.16939e-10	0.445042	0.000878887	-1.16939e-10	0.475767
232889588	chr2:232889588:A:G	4.03395e-06	-1.5696	-0.798167	5.13401e-05	-1.56315	-0.801267
232889654	chr2:232889654:C:T	1.64223e-05	0.0930248	-1.0569	0.000242206	0.240667	-1.05377
232889694	chr2:232889694:G:A	8.3539e-05	-1.16939e-10	0.6628	0.00107477	-1.16939e-10	0.676972
232890577	chr2:232890577:G:A	7.91486e-06	-1.01498	-0.678791	0.000102667	-0.995242	-0.676152
232891160	chr2:232891160:G:A	1.73746e-05	-1.16939e-10	-0.907503	0.000223111	-1.16939e-10	-0.89522
232891239	chr2:232891239:A:G	8.42094e-06	-1.58681	-0.0449826	0.000106402	-1.58873	-0.0469334
232891481	chr2:232891481:C:T	4.73025e-05	-1.16939e-10	0.0940489	0.000606282	-1.16939e-10	0.104456
232891557	chr2:232891557:A:G	1.59299e-05	-1.16939e-10	-0.994316	0.000202235	-1.16939e-10	-0.993461
232891900	chr2:232891900:C:G	2.0215e-05	-1.16939e-10	-0.756088	0.000260738	-1.16939e-10	-0.739372
232892060	chr2:232892060:G:A	0.000115938	-1.16939e-10	0.990546	0.00149035	-1.16939e-10	1.00387
232892269	chr2:232892269:C:T	3.29876e-06	-1.42551	-1.14346	4.09757e-05	-1.44652	-1.14339
232892525	chr2:232892525:C:T	3.3367e-06	-1.40708	-1.15045	4.11488e-05	-1.43503	-1.15066
232892733	chr2:232892733:C:T	6.21746e-06	-1.03466	-0.900495	8.34425e-05	-0.983038	-0.895694
232892853	chr2:232892853:C:T	2.10699e-05	-1.16939e-10	-0.71467	0.000272006	-1.16939e-10	-0.697065
232892969	chr2:232892969:G:A	1.25499e-05	-0.311688	-0.921112	0.000172854	-0.232195	-0.918247
232892987	chr2:232892987:A:G	0.000242351	1.72787	-2.2556e-10	0.00292789	1.67915	-2.2556e-10
232893150	chr2:232893150:T:C	8.26863e-06	-0.951578	-0.698467	9.77671e-05	-1.01943	-0.700871
232893163	chr2:232893163:G:A	1.3633e-05	-1.16939e-10	-1.15002	0.000172847	-1.16939e-10	-1.15048
232894174	chr2:232894174:G:T	5.71815e-06	-0.997004	-1.02186	7.73779e-05	-0.931136	-1.02305
232894652	chr2:232894652:G:C	4.43448e-06	-1.26805	-1.00505	5.84378e-05	-1.22993	-1.00499
232894704	chr2:232894704:C:T	4.15458e-05	-1.16939e-10	-0.0357162	0.000532117	-1.16939e-10	-0.026026
232894940	chr2:232894940:T:A	8.03836e-06	-0.702186	-0.976102	0.000110299	-0.622157	-0.977539
232894985	chr2:232894985:G:C	9.17392e-06	-0.574251	-0.971898	0.000125171	-0.506898	-0.966314
232895301	chr2:232895301:C:T	9.37365e-06	-1.52461	-2.2556e-10	0.00012028	-1.51307	-2.2556e-10
232895403	chr2:232895403:T:C	3.25091e-06	-1.43333	-1.15025	4.11592e-05	-1.43519	-1.15025
232895809	chr2:232895809:T:C	6.21374e-06	-1.2052	-0.73055	8.28755e-05	-1.16121	-0.72434
232896285	chr2:232896285:G:A	4.75359e-06	-1.54613	-0.657479	5.98935e-05	-1.55121	-0.659115
232897197	chr2:232897197:G:C	1.36452e-05	-1.16939e-10	-1.14913	0.000172984	-1.16939e-10	-1.14969
232897207	chr2:232897207:G:A	1.43048e-05	-1.16939e-10	-1.10192	0.00018115	-1.16939e-10	-1.10357
232897241	chr2:232897241:C:T	4.16239e-06	-1.26958	-1.06685	5.69501e-05	-1.19517	-1.06554
232897515	chr2:232897515:T:C	5.89955e-05	-1.16939e-10	0.314948	0.00074998	-1.16939e-10	0.317158
232898071	chr2:232898071:TC:T	3.35953e-06	-1.40171	-1.14901	4.13521e-05	-1.43141	-1.14936
232898354	chr2:232898354:C:G	3.43134e-06	-1.5015	-1.02806	4.50266e-05	-1.47271	-1.02292
232898616	chr2:232898616:G:A	1.36199e-05	-1.16939e-10	-1.15098	0.000172758	-1.16939e-10	-1.151
232898652	chr2:232898652:C:T	8.40522e-06	-0.509957	-1.1237	0.000113893	-0.447776	-1.11985
232899041	chr2:232899041:GGTGTGGAT:G	5.39051e-06	-1.52205	-0.55582	6.86365e-05	-1.52122	-0.552848
232899227	chr2:232899227:G:A	5.85583e-05	-1.16939e-10	0.30751	0.000744388	-1.16939e-10	0.309673
232899337	chr2:232899337:G:A	9.04528e-06	-1.56027	-2.2556e-10	0.000114035	-1.56639	-2.2556e-10
232899809	chr2:232899809:CTCAG:C	0.000382061	2.18307	-2.2556e-10	0.00469366	2.15108	-2.2556e-10
232901055	chr2:232901055:C:T	1.04147e-05	-1.41929	-2.2556e-10	0.000120843	-1.5084	-2.2556e-10
232901138	chr2:232901138:A:G	4.92969e-06	-1.04969	-1.11755	6.45166e-05	-1.02073	-1.11524
232901143	chr2:232901143:C:T	2.99982e-06	-1.57638	-1.08759	3.83253e-05	-1.57105	-1.08573
232901306	chr2:232901306:G:A	5.82217e-06	-1.32879	-0.672055	7.55146e-05	-1.3213	-0.657264
232901387	chr2:232901387:G:A	4.37322e-06	-1.13973	-1.14729	5.2103e-05	-1.20382	-1.14585
232901406	chr2:232901406:G:C	1.75441e-05	-1.16939e-10	-0.897796	0.000223596	-1.16939e-10	-0.893048
232901818	chr2:232901818:G:A	3.42062e-06	-1.4058	-1.12689	4.34327e-05	-1.40523	-1.12644
232902327	chr2:232902327:A:G	7.08273e-06	-0.814736	-0.990118	8.67514e-05	-0.851885	-0.987958
232902345	chr2:232902345:C:T	1.41726e-05	-1.16939e-10	-1.11121	0.000179699	-1.16939e-10	-1.11161
232902368	chr2:232902368:A:G	2.12e-05	-1.16939e-10	-0.708512	0.000275908	-1.16939e-10	-0.682823
232902538	chr2:232902538:G:A	2.03082e-05	-1.16939e-10	-0.751489	0.000258201	-1.16939e-10	-0.749151
232902605	chr2:232902605:C:T	3.89565e-06	-1.25122	-1.15144	5.10309e-05	-1.21902	-1.15144
232902728	chr2:232902728:C:T	1.36826e-05	-1.16939e-10	-1.14639	0.000173582	-1.16939e-10	-1.14624
232903244	chr2:232903244:G:A	1.40494e-05	-1.16939e-10	-1.11993	0.000178625	-1.16939e-10	-1.1176
232903269	chr2:232903269:G:A	1.56364e-05	-1.16939e-10	-1.01291	0.000198816	-1.16939e-10	-1.01051
232903566	chr2:232903566:T:C	1.38374e-05	-1.16939e-10	-1.13514	0.00017547	-1.16939e-10	-1.13542
232903861	chr2:232903861:A:T	2.47291e-05	-1.16939e-10	-0.554533	0.00031331	-1.16939e-10	-0.555695
232903874	chr2:232903874:T:C	1.37188e-05	-1.16939e-10	-1.14374	0.000174041	-1.16939e-10	-1.1436
232904075	chr2:232904075:G:A	2.44154e-05	-1.16939e-10	-0.567299	0.000309343	-1.16939e-10	-0.56844
232904078	chr2:232904078:G:A	5.70875e-06	-0.869184	-1.15133	6.95983e-05	-0.908808	-1.15134
232904095	chr2:232904095:C:T	1.40998e-05	-1.16939e-10	-1.11635	0.000178916	-1.16939e-10	-1.11597
232904614	chr2:232904614:G:A	3.89666e-06	-1.25111	-1.15129	5.10726e-05	-1.21837	-1.15127
232904717	chr2:232904717:G:A	1.02068e-05	-1.43946	-2.2556e-10	0.000129995	-1.4354	-2.2556e-10
232904785	chr2:232904785:A:T	1.59816e-05	-1.16939e-10	-0.991076	0.000202789	-1.16939e-10	-0.990721
232904823	chr2:232904823:G:A	1.9463e-05	-1.16939e-10	-0.793998	0.000247852	-1.16939e-10	-0.790057
232905209	chr2:232905209:G:C	1.024e-05	-1.43621	-2.2556e-10	0.000152502	-1.27571	-2.2556e-10
232905384	chr2:232905384:G:A	1.99853e-05	-1.16939e-10	-0.767518	0.000257656	-1.16939e-10	-0.751262
232905434	chr2:232905434:C:T	3.5656e-06	-1.34808	-1.14311	4.57546e-05	-1.3368	-1.14279
232905477	chr2:232905477:C:T	1.49421e-05	-1.16939e-10	-1.05833	0.000190204	-1.16939e-10	-1.05479
232905706	chr2:232905706:C:T	2.41928e-05	-1.16939e-10	-0.576457	0.000307519	-1.16939e-10	-0.574354
232905709	chr2:232905709:C:G	4.63535e-05	-1.16939e-10	0.0737836	0.000593289	-1.16939e-10	0.0827918
232905765	chr2:232905765:G:A	1.79954e-05	-1.16939e-10	-0.872397	0.000228725	-1.16939e-10	-0.870368
232905782	chr2:232905782:C:T	1.42912e-05	-1.16939e-10	-1.10287	0.000181529	-1.16939e-10	-1.10148
232906709	chr2:232906709:T:G	3.80625e-06	-1.3303	-1.09557	4.88373e-05	-1.31875	-1.09564
232906749	chr2:232906749:G:A	1.40003e-05	-1.16939e-10	-1.12344	0.000177651	-1.16939e-10	-1.12307
232907590	chr2:232907590:C:T	5.55472e-06	-0.939881	-1.10798	6.71862e-05	-0.984013	-1.11141
232907629	chr2:232907629:A:AAG	1.89832e-05	-1.16939e-10	-0.818959	0.000241711	-1.16939e-10	-0.815148
232907925	chr2:232907925:A:G	1.51856e-05	-1.16939e-10	-1.04217	0.000191736	-1.16939e-10	-1.04677
232907930	chr2:232907930:A:G	2.99043e-06	-1.58177	-1.08533	3.80761e-05	-1.57773	-1.08557
232908288	chr2:232908288:T:G	4.27188e-06	-1.23842	-1.07204	5.23258e-05	-1.26868	-1.07672
232908395	chr2:232908395:CATTT:C	1.0791e-05	-1.3838	-2.2556e-10	0.000123944	-1.48306	-2.2556e-10
232909147	chr2:232909147:T:C	8.80389e-06	-1.58732	-2.2556e-10	0.000111425	-1.58954	-2.2556e-10
232909192	chr2:232909192:T:C	1.86159e-05	-1.16939e-10	-0.838497	0.000237073	-1.16939e-10	-0.834521
232909270	chr2:232909270:C:G	1.51086e-05	-1.16939e-10	-1.04725	0.000192364	-1.16939e-10	-1.0435
232909387	chr2:232909387:T:C	4.01208e-06	-1.28008	-1.09312	4.92018e-05	-1.30992	-1.09704
232909473	chr2:232909473:G:A	6.85934e-06	-1.12796	-0.708944	9.00561e-05	-1.09483	-0.707626
232909717	chr2:232909717:C:T	3.9946e-05	-0.0749854	-2.2556e-10	0.000433416	-0.231192	-2.2556e-10
232910118	chr2:232910118:T:C	2.82409e-06	-1.58615	-1.13818	3.58693e-05	-1.58506	-1.13795
232910350	chr2:232910350:T:C	1.41955e-05	-1.16939e-10	-1.10959	0.00018	-1.16939e-10	-1.10993
232910561	chr2:232910561:G:A	1.87711e-05	-1.16939e-10	-0.830195	0.000238426	-1.16939e-10	-0.828829
232910601	chr2:232910601:AG:A	1.81977e-05	-1.16939e-10	-0.861218	0.00023405	-1.16939e-10	-0.847354
232911075	chr2:232911075:T:G	1.12275e-05	-1.34415	-2.2556e-10	0.000143569	-1.33607	-2.2556e-10
232911173	chr2:232911173:A:G	3.69869e-05	-1.16939e-10	-0.151949	0.000473293	-1.16939e-10	-0.143175
232911210	chr2:232911210:C:CAT	0.000232534	1.68652	-2.2556e-10	0.0029663	1.69218	-2.2556e-10
232911318	chr2:232911318:CTTG:C	2.87297e-06	-1.56731	-1.13986	3.64288e-05	-1.56912	-1.13841
232911321	chr2:232911321:GT:G	1.368e-05	-1.16939e-10	-1.14658	0.000173546	-1.16939e-10	-1.14645
232911446	chr2:232911446:T:C	1.36189e-05	-1.16939e-10	-1.15105	0.000172757	-1.16939e-10	-1.15101
232912494	chr2:232912494:C:T	3.64256e-06	-1.5774	-0.892429	4.69897e-05	-1.56985	-0.883115
232912622	chr2:232912622:T:C	1.98349e-05	-1.16939e-10	-0.77507	0.000251964	-1.16939e-10	-0.773604
232913149	chr2:232913149:C:T	3.69902e-06	-1.5427	-0.911749	4.67784e-05	-1.54641	-0.911056
232913150	chr2:232913150:G:A	1.8556e-05	-1.16939e-10	-0.84172	0.000235713	-1.16939e-10	-0.840272
232913187	chr2:232913187:C:T	1.60079e-05	-0.627691	-0.361739	0.000209055	-0.60693	-0.353364
232913311	chr2:232913311:C:T	7.31408e-06	-1.33047	-0.44224	9.23546e-05	-1.33313	-0.44412
232913374	chr2:232913374:G:A	1.54027e-05	-1.16939e-10	-1.02797	0.000195625	-1.16939e-10	-1.02669
232913646	chr2:232913646:C:T	2.80369e-06	-1.58354	-1.14804	3.54462e-05	-1.58656	-1.14831
232913884	chr2:232913884:C:T	2.81415e-06	-1.57883	-1.14902	3.55447e-05	-1.58285	-1.14925
232914186	chr2:232914186:A:G	3.40835e-06	-1.57069	-0.965596	4.31574e-05	-1.57316	-0.964877
232914610	chr2:232914610:C:T	2.15344e-05	-1.16939e-10	-0.692862	0.000277874	-1.16939e-10	-0.67572
232914617	chr2:232914617:T:C	1.54654e-05	-1.16939e-10	-1.02391	0.000196426	-1.16939e-10	-1.0226
232915070	chr2:232915070:C:T	1.83895e-05	-1.16939e-10	-0.850734	0.000233585	-1.16939e-10	-0.849344
232915237	chr2:232915237:TA:T	2.80954e-06	-1.58062	-1.14888	3.54993e-05	-1.58426	-1.14911
232915407	chr2:232915407:AT:A	1.62236e-05	-1.16939e-10	-0.976049	0.000207012	-1.16939e-10	-0.970112
232915476	chr2:232915476:C:T	3.04593e-06	-1.54332	-1.10539	3.79394e-05	-1.56262	-1.10428
232915534	chr2:232915534:G:A	2.92242e-06	-1.56418	-1.12592	3.69119e-05	-1.56959	-1.12476
232916372	chr2:232916372:G:A	3.07702e-06	-1.55262	-1.08593	3.87328e-05	-1.56391	-1.08229
232916857	chr2:232916857:G:A	3.52336e-06	-1.45627	-1.04683	4.59844e-05	-1.42867	-1.04592
232916969	chr2:232916969:C:T	1.36918e-05	-1.16939e-10	-1.14572	0.000173477	-1.16939e-10	-1.14684
232916994	chr2:232916994:G:A	1.20369e-05	-1.27454	-2.2556e-10	0.000149743	-1.29397	-2.2556e-10
232917154	chr2:232917154:T:A	4.87449e-06	-1.31944	-0.859057	5.94434e-05	-1.34966	-0.868206
232917451	chr2:232917451:G:A	2.82905e-06	-1.57511	-1.14746	3.62258e-05	-1.5666	-1.14652
232917723	chr2:232917723:C:T	2.8299e-06	-1.57686	-1.14541	3.61233e-05	-1.57055	-1.1454
232917820	chr2:232917820:C:A	1.0318e-05	-1.42862	-2.2556e-10	0.000130826	-1.42902	-2.2556e-10
232917823	chr2:232917823:G:A	7.44823e-06	-0.972398	-0.78214	9.44884e-05	-0.978235	-0.776177
232917845	chr2:232917845:C:T	1.06445e-05	-1.39747	-2.2556e-10	0.000134819	-1.39896	-2.2556e-10
232918016	chr2:232918016:C:T	1.95984e-05	-1.16939e-10	-0.787066	0.000248973	-1.16939e-10	-0.785543
232918103	chr2:232918103:T:C	3.05778e-06	-1.54154	-1.10328	3.83855e-05	-1.55494	-1.10027
232918325	chr2:232918325:T:G	4.83412e-06	-1.05672	-1.13009	5.76526e-05	-1.11739	-1.13107
232918359	chr2:232918359:C:T	1.86714e-05	-1.16939e-10	-0.83552	0.000237183	-1.16939e-10	-0.834058
232918558	chr2:232918558:C:G	2.96556e-06	-1.57316	-1.10229	3.72629e-05	-1.58377	-1.10112
232918636	chr2:232918636:T:G	3.51303e-06	-1.57736	-0.928677	4.43853e-05	-1.58185	-0.928129
232919144	chr2:232919144:A:C	3.10103e-05	-1.16939e-10	-0.328194	0.000399555	-1.16939e-10	-0.312538
232919801	chr2:232919801:C:T	4.43427e-05	0.0294346	-2.2556e-10	0.000480721	-0.127603	-2.2556e-10
232919838	chr2:232919838:G:A	2.11848e-05	-1.16939e-10	-0.709232	0.000273056	-1.16939e-10	-0.693214
232919872	chr2:232919872:T:C	3.31556e-05	-1.16939e-10	-0.261301	0.000427381	-1.16939e-10	-0.245214
232919908	chr2:232919908:G:A	2.8013e-06	-1.58439	-1.14804	3.54403e-05	-1.58704	-1.148
232919917	chr2:232919917:A:G	2.21371e-05	-1.16939e-10	-0.665258	0.00028128	-1.16939e-10	-0.663537
232920008	chr2:232920008:T:C	3.00119e-06	-1.56086	-1.10264	3.7804e-05	-1.57085	-1.09962
232920072	chr2:232920072:T:C	1.98671e-05	-1.16939e-10	-0.773447	0.000252394	-1.16939e-10	-0.7719
232920305	chr2:232920305:G:A	3.60684e-06	-1.5191	-0.960582	4.5183e-05	-1.53786	-0.954307
232921303	chr2:232921303:G:C	1.95661e-05	-1.16939e-10	-0.788716	0.000252023	-1.16939e-10	-0.773369
232921758	chr2:232921758:C:T	1.95347e-05	-1.16939e-10	-0.79032	0.000248082	-1.16939e-10	-0.789128
232921778	chr2:232921778:C:T	2.31432e-05	-1.16939e-10	-0.620814	0.000294066	-1.16939e-10	-0.619085
232922899	chr2:232922899:G:A	1.4022e-05	-1.16939e-10	-1.12188	0.000177881	-1.16939e-10	-1.12177
232922927	chr2:232922927:G:A	5.47168e-06	-1.56298	-0.499953	7.12287e-05	-1.5507	-0.48629
232923049	chr2:232923049:G:A	2.18813e-05	-1.16939e-10	-0.676879	0.000278009	-1.16939e-10	-0.675237
232923101	chr2:232923101:A:G	1.10127e-05	-1.36346	-2.2556e-10	0.000125345	-1.47182	-2.2556e-10
232923640	chr2:232923640:C:T	4.19439e-06	-1.29634	-1.03243	5.18241e-05	-1.32497	-1.03007
232924024	chr2:232924024:A:G	4.02371e-06	-1.33666	-1.03365	4.9809e-05	-1.36336	-1.03133
232924152	chr2:232924152:A:G	4.29888e-06	-1.25499	-1.04916	5.29998e-05	-1.28563	-1.04697
232924179	chr2:232924179:G:A	4.23985e-06	-1.27417	-1.04382	5.23269e-05	-1.3038	-1.04158
232924258	chr2:232924258:T:C	1.62023e-05	-1.16939e-10	-0.977361	0.000205259	-1.16939e-10	-0.978616
232924287	chr2:232924287:C:T	4.19987e-06	-1.2932	-1.03426	5.18855e-05	-1.32193	-1.03192
232924301	chr2:232924301:C:T	1.88552e-05	-1.16939e-10	-0.825726	0.000239441	-1.16939e-10	-0.824584
232924314	chr2:232924314:T:C	5.73676e-05	0.286965	-2.2556e-10	0.000787702	0.36623	-2.2556e-10
232924366	chr2:232924366:C:T	3.26029e-06	-1.43362	-1.14708	4.09771e-05	-1.44393	-1.14595
232924385	chr2:232924385:G:A	4.10808e-06	-1.31341	-1.03615	5.08044e-05	-1.34108	-1.03382
232924505	chr2:232924505:A:C	1.09898e-05	-1.36554	-2.2556e-10	0.000125165	-1.47326	-2.2556e-10
232924568	chr2:232924568:C:G	3.72025e-05	-1.16939e-10	-0.146138	0.000472612	-1.16939e-10	-0.144614
232924585	chr2:232924585:T:G	7.21425e-06	-1.04133	-0.745125	9.17813e-05	-1.04439	-0.739088
232924760	chr2:232924760:G:T	4.25384e-06	-1.28418	-1.03051	5.25299e-05	-1.31337	-1.02814
232924857	chr2:232924857:T:G	1.90788e-05	-1.16939e-10	-0.813937	0.000242277	-1.16939e-10	-0.81281
232925054	chr2:232925054:G:A	5.35858e-06	-0.948292	-1.13552	6.34324e-05	-1.01644	-1.13648
232925237	chr2:232925237:T:C	1.95137e-05	-1.16939e-10	-0.791399	0.000247819	-1.16939e-10	-0.790191
232925495	chr2:232925495:C:T	1.84731e-05	-1.16939e-10	-0.846196	0.000237642	-1.16939e-10	-0.832126
232925579	chr2:232925579:C:G	4.08117e-06	-1.33282	-1.02331	5.05346e-05	-1.35939	-1.02084
232925737	chr2:232925737:G:A	4.04954e-06	-1.33817	-1.02574	5.0177e-05	-1.36404	-1.02329
232925765	chr2:232925765:A:G	4.113e-06	-1.32796	-1.02041	5.09109e-05	-1.3549	-1.01791
232925813	chr2:232925813:G:T	4.27178e-06	-1.29953	-1.01095	5.29401e-05	-1.32562	-1.00811
232926050	chr2:232926050:GA:G	2.0304e-05	-1.16939e-10	-0.751693	0.000257826	-1.16939e-10	-0.750603
232926201	chr2:232926201:A:G	5.35455e-06	-0.951203	-1.13336	6.34087e-05	-1.0189	-1.13439
232926279	chr2:232926279:A:T	1.69458e-05	-1.16939e-10	-0.932493	0.000214627	-1.16939e-10	-0.933986
232926601	chr2:232926601:T:C	1.57379e-05	-1.16939e-10	-1.00644	0.000200689	-1.16939e-10	-1.00113
232926680	chr2:232926680:T:C	2.83324e-06	-1.58005	-1.14104	3.58061e-05	-1.5851	-1.13967
232926815	chr2:232926815:A:G	1.36162e-05	-1.16939e-10	-1.15125	0.000172762	-1.16939e-10	-1.15097
232926938	chr2:232926938:G:T	3.31607e-06	-1.41259	-1.15114	4.12789e-05	-1.43132	-1.15121
232927278	chr2:232927278:T:A	2.92504e-06	-1.57963	-1.10958	3.70633e-05	-1.58068	-1.10959
232927497	chr2:232927497:G:A	3.36408e-06	-1.40555	-1.14381	4.17921e-05	-1.42603	-1.14416
232927529	chr2:232927529:A:G	3.39371e-06	-1.47629	-1.0643	4.32977e-05	-1.46975	-1.06504
232927715	chr2:232927715:C:T	3.42377e-06	-1.41389	-1.11788	4.25531e-05	-1.43363	-1.11851
232927855	chr2:232927855:G:A	3.03143e-06	-1.57324	-1.08023	3.8397e-05	-1.57482	-1.08009
232928253	chr2:232928253:G:T	3.15267e-06	-1.48334	-1.13092	3.93752e-05	-1.49832	-1.13144
232928262	chr2:232928262:C:A	3.24479e-06	-1.44035	-1.14511	4.04207e-05	-1.45815	-1.1454
232928372	chr2:232928372:G:A	1.36635e-05	-1.16939e-10	-1.14778	0.00017343	-1.16939e-10	-1.14711
232928393	chr2:232928393:T:G	4.01468e-06	-1.29095	-1.08161	5.11457e-05	-1.28856	-1.07965
232928501	chr2:232928501:T:C	2.96456e-06	-1.56446	-1.11132	3.72485e-05	-1.57494	-1.11034
232928807	chr2:232928807:A:G	4.13299e-06	-1.348	-0.995515	5.08121e-05	-1.37083	-1.00392
232928844	chr2:232928844:C:T	3.50732e-06	-1.59013	-0.917529	4.50452e-05	-1.58809	-0.907137
232928954	chr2:232928954:C:T	2.90401e-06	-1.55041	-1.14601	3.67795e-05	-1.55176	-1.14619
232929026	chr2:232929026:C:T	2.9701e-06	-1.53878	-1.13514	3.75965e-05	-1.54054	-1.13544
232929118	chr2:232929118:C:T	1.64922e-05	-1.16939e-10	-0.959626	0.00021125	-1.16939e-10	-0.949849
232930111	chr2:232930111:C:T	2.83114e-06	-1.58627	-1.13556	3.58739e-05	-1.58706	-1.13582
232930131	chr2:232930131:C:T	1.09415e-05	-1.36995	-2.2556e-10	0.000124888	-1.47547	-2.2556e-10
232930175	chr2:232930175:A:G	1.3614e-05	-1.16939e-10	-1.15141	0.000172706	-1.16939e-10	-1.1513
232930546	chr2:232930546:T:A	2.82383e-06	-1.57397	-1.15045	3.64004e-05	-1.55785	-1.15046
232930724	chr2:232930724:C:T	5.31454e-06	-0.948969	-1.1431	6.27027e-05	-1.02072	-1.14377
232930763	chr2:232930763:C:T	5.21359e-06	-1.30868	-0.802562	6.79605e-05	-1.28072	-0.803241
232930764	chr2:232930764:G:A	1.67834e-05	-1.16939e-10	-0.94212	0.000213186	-1.16939e-10	-0.940727
232930826	chr2:232930826:C:T	5.00675e-06	-1.01047	-1.14125	5.92719e-05	-1.07876	-1.14199
232930866	chr2:232930866:A:T	2.84018e-06	-1.56717	-1.15147	3.61931e-05	-1.56255	-1.15147
232931377	chr2:232931377:T:C	6.86199e-05	0.466068	-2.2556e-10	0.000943692	0.546911	-2.2556e-10
232931542	chr2:232931542:G:A	6.01417e-06	-1.54592	-0.422478	7.69704e-05	-1.54311	-0.416356
232931548	chr2:232931548:C:A	1.67873e-05	-1.16939e-10	-0.941891	0.000213235	-1.16939e-10	-0.940495
232932353	chr2:232932353:G:A	1.36258e-05	-1.16939e-10	-1.15055	0.000172801	-1.16939e-10	-1.15075
232932655	chr2:232932655:A:G	9.83695e-06	-1.47637	-2.2556e-10	0.000124713	-1.47687	-2.2556e-10
232932832	chr2:232932832:G:A	1.57448e-05	-1.16939e-10	-1.006	0.000199973	-1.16939e-10	-1.00471
232933251	chr2:232933251:G:A	2.24263e-05	-1.16939e-10	-0.652281	0.000286403	-1.16939e-10	-0.64549
232933445	chr2:232933445:G:A	1.186e-05	-0.236578	-1.05276	0.000138523	-0.319041	-1.05281
232933553	chr2:232933553:C:T	1.14096e-05	-1.32806	-2.2556e-10	0.000128782	-1.44477	-2.2556e-10
232933947	chr2:232933947:A:C	1.16408e-05	-1.308	-2.2556e-10	0.000130746	-1.42964	-2.2556e-10
232933972	chr2:232933972:A:G	2.02838e-05	-1.16939e-10	-0.75269	0.00026108	-1.16939e-10	-0.738063
232934102	chr2:232934102:C:T	2.12185e-05	-1.16939e-10	-0.707641	0.000269555	-1.16939e-10	-0.706118
232934199	chr2:232934199:G:A	4.03152e-06	-1.55268	-0.815691	5.18544e-05	-1.53872	-0.815733
232934690	chr2:232934690:G:A	3.09401e-06	-1.5052	-1.12784	3.94838e-05	-1.49933	-1.12767
232934923	chr2:232934923:A:T	3.77541e-06	-1.56861	-0.865397	4.84327e-05	-1.55765	-0.86506
232935020	chr2:232935020:T:A	7.49099e-05	0.553773	-2.2556e-10	0.0010241	0.628677	-2.2556e-10
232935026	chr2:232935026:T:G	3.7476e-06	-1.50899	-0.93241	4.84398e-05	-1.49041	-0.932152
232935056	chr2:232935056:T:C	1.40989e-05	-1.16939e-10	-1.11642	0.000179612	-1.16939e-10	-1.11209
232935603	chr2:232935603:G:A	1.09884e-05	-1.36567	-2.2556e-10	0.000125174	-1.47318	-2.2556e-10
232935719	chr2:232935719:G:A	2.0395e-05	-1.16939e-10	-0.747226	0.000261129	-1.16939e-10	-0.737874
232935832	chr2:232935832:C:CT	2.97754e-06	-1.54954	-1.12188	3.82585e-05	-1.53647	-1.12205
232936126	chr2:232936126:G:C	2.01246e-05	-1.16939e-10	-0.760569	0.000256169	-1.16939e-10	-0.757053
232936235	chr2:232936235:T:A	2.03042e-05	-1.16939e-10	-0.751686	0.000257877	-1.16939e-10	-0.750408
232936646	chr2:232936646:A:G	4.20573e-06	-1.58485	-0.74122	5.36887e-05	-1.57911	-0.740576
232936699	chr2:232936699:G:T	9.33156e-06	-1.52911	-2.2556e-10	0.000119722	-1.51772	-2.2556e-10
232936876	chr2:232936876:AC:A	2.38854e-05	-1.16939e-10	-0.589248	0.000304235	-1.16939e-10	-0.585089
232937828	chr2:232937828:T:C	2.94638e-06	-1.54405	-1.13789	3.80405e-05	-1.52421	-1.14003
232937875	chr2:232937875:A:G	4.28007e-06	-1.58011	-0.728438	5.47989e-05	-1.57172	-0.727494
232937989	chr2:232937989:A:G	1.58485e-05	-1.16939e-10	-0.999436	0.000201093	-1.16939e-10	-0.999121
232938369	chr2:232938369:G:A	1.81145e-05	-1.16939e-10	-0.865799	0.000230051	-1.16939e-10	-0.864587
232938397	chr2:232938397:G:A	1.39457e-05	-1.16939e-10	-1.12734	0.000176924	-1.16939e-10	-1.12717
232938446	chr2:232938446:T:C	3.18056e-06	-1.54356	-1.0619	4.11041e-05	-1.52551	-1.06127
232938498	chr2:232938498:T:C	4.3404e-06	-1.5818	-0.712743	5.55272e-05	-1.5741	-0.711914
232939620	chr2:232939620:A:T	4.64404e-06	-1.57149	-0.655436	5.95989e-05	-1.56085	-0.654403
232940110	chr2:232940110:T:C	1.95875e-05	-1.16939e-10	-0.787622	0.000248781	-1.16939e-10	-0.786318
232940348	chr2:232940348:C:T	3.8909e-06	-1.32077	-1.08311	5.00513e-05	-1.30324	-1.0866
232940535	chr2:232940535:A:G	1.3809e-05	-1.16939e-10	-1.13719	0.00017514	-1.16939e-10	-1.13731
232940570	chr2:232940570:CAG:C	3.07208e-06	-1.50882	-1.13134	3.9929e-05	-1.4822	-1.13359
232940792	chr2:232940792:A:T	2.20325e-05	-1.16939e-10	-0.669994	0.000279888	-1.16939e-10	-0.668499
232941075	chr2:232941075:T:A	1.14887e-05	-1.32115	-2.2556e-10	0.000129396	-1.44001	-2.2556e-10
232941102	chr2:232941102:G:A	3.63923e-06	-1.4597	-1.01104	4.74347e-05	-1.43276	-1.01078
232941319	chr2:232941319:T:TC	4.19722e-06	-1.46512	-0.862967	5.46696e-05	-1.43937	-0.862213
232941522	chr2:232941522:T:G	3.52602e-06	-1.47101	-1.03133	4.59138e-05	-1.44503	-1.0311
232941587	chr2:232941587:G:A	4.28228e-06	-1.4468	-0.861232	5.58737e-05	-1.41932	-0.860476
232941937	chr2:232941937:T:TCCCTTTTCCAGAAATTC	3.02215e-06	-1.51641	-1.14014	3.92721e-05	-1.49028	-1.14209
232942061	chr2:232942061:C:A	4.46056e-06	-1.42821	-0.839034	5.83175e-05	-1.39876	-0.838231
232942255	chr2:232942255:T:C	4.36897e-06	-1.47453	-0.813452	5.25272e-05	-1.5158	-0.825757
232942608	chr2:232942608:A:G	1.13962e-05	-0.570375	-0.75886	0.000152696	-0.517072	-0.75737
232942659	chr2:232942659:G:A	8.87876e-06	-1.57885	-2.2556e-10	0.000111636	-1.58764	-2.2556e-10
232943075	chr2:232943075:T:C	1.5943e-05	-1.16939e-10	-0.993496	0.000202474	-1.16939e-10	-0.992277
232943477	chr2:232943477:C:T	1.53859e-05	-1.16939e-10	-1.02906	0.00019488	-1.16939e-10	-1.0305
232943584	chr2:232943584:C:T	1.44717e-05	-1.16939e-10	-1.09032	0.000182869	-1.16939e-10	-1.09412
232943709	chr2:232943709:T:A	2.03048e-05	0.248983	-1.00064	0.000263958	0.263656	-0.990754
232943731	chr2:232943731:G:A	7.55354e-06	-0.611493	-1.129	9.53897e-05	-0.620717	-1.1242
232944128	chr2:232944128:G:C	7.8202e-05	-1.16939e-10	0.596781	0.00100737	-1.16939e-10	0.612211
232944181	chr2:232944181:C:A	7.50467e-06	-0.61709	-1.1299	9.44847e-05	-0.629273	-1.12518
232944533	chr2:232944533:A:C	6.37144e-06	-1.31158	-0.59911	8.0111e-05	-1.33327	-0.586208
232944534	chr2:232944534:A:C	6.42655e-06	-1.28105	-0.621022	8.06976e-05	-1.30373	-0.608446
232944912	chr2:232944912:G:A	3.24226e-06	-1.54074	-1.0455	4.16134e-05	-1.53884	-1.03563
232945182	chr2:232945182:T:C	7.72887e-05	0.585034	-2.2556e-10	0.000864798	0.459607	-2.2556e-10
232945288	chr2:232945288:C:T	6.33115e-06	-1.30417	-0.612858	7.94803e-05	-1.32648	-0.600902
232945587	chr2:232945587:A:G	6.40669e-06	-1.26036	-0.64481	8.02928e-05	-1.28403	-0.633183
232945610	chr2:232945610:G:A	5.19716e-06	-1.05113	-1.06327	6.58302e-05	-1.05097	-1.06484
232945751	chr2:232945751:G:A	1.41173e-05	-1.16939e-10	-1.11511	0.000179246	-1.16939e-10	-1.11413
232945826	chr2:232945826:C:G	1.39933e-05	-1.16939e-10	-1.12394	0.000177049	-1.16939e-10	-1.12646
232945858	chr2:232945858:A:C	3.26594e-06	-1.58514	-0.993823	4.1895e-05	-1.58271	-0.98501
232945963	chr2:232945963:T:A	2.91414e-06	-1.58719	-1.10574	3.7043e-05	-1.58463	-1.10618
232946149	chr2:232946149:T:C	2.85989e-06	-1.58144	-1.13028	3.64095e-05	-1.57751	-1.13056
232946158	chr2:232946158:G:A	3.4986e-06	-1.58972	-0.920434	4.50204e-05	-1.58954	-0.906235
232946196	chr2:232946196:T:C	3.45372e-06	-1.59039	-0.93267	4.4417e-05	-1.59039	-0.918876
232946249	chr2:232946249:T:C	1.7815e-05	-1.16939e-10	-0.882471	0.000225213	-1.16939e-10	-0.885845
232946341	chr2:232946341:C:T	2.8291e-06	-1.58208	-1.14048	3.60177e-05	-1.57821	-1.14067
232946471	chr2:232946471:A:C	1.52574e-05	-1.16939e-10	-1.03745	0.00019409	-1.16939e-10	-1.03457
232946552	chr2:232946552:T:C	3.11382e-06	-1.56554	-1.06113	3.90523e-05	-1.57567	-1.06231
232947005	chr2:232947005:T:C	2.12476e-05	-1.16939e-10	-0.706269	0.00026863	-1.16939e-10	-0.709554
232947487	chr2:232947487:C:T	9.53002e-06	-1.50807	-2.2556e-10	0.000119402	-1.52039	-2.2556e-10
232947704	chr2:232947704:C:T	1.44148e-05	-1.16939e-10	-1.09426	0.000183652	-1.16939e-10	-1.08984
232947922	chr2:232947922:C:T	3.46817e-06	-1.58077	-0.938115	4.42731e-05	-1.57587	-0.936644
232948046	chr2:232948046:G:A	5.61312e-06	-1.02231	-1.01509	7.10362e-05	-1.03016	-1.00954
232948057	chr2:232948057:C:T	3.4883e-05	-0.210514	-2.2556e-10	0.000442334	-0.210825	-2.2556e-10
232948181	chr2:232948181:GTGTA:G	2.28887e-05	-1.16939e-10	-0.631869	0.000291376	-1.16939e-10	-0.628276
232948560	chr2:232948560:G:A	1.36267e-05	-1.16939e-10	-1.15048	0.000172861	-1.16939e-10	-1.1504
232948592	chr2:232948592:G:A	3.48751e-06	-1.58147	-0.931851	4.48999e-05	-1.58057	-0.917881
232948831	chr2:232948831:A:G	1.60116e-05	-1.16939e-10	-0.989202	0.000202878	-1.16939e-10	-0.990284
232948879	chr2:232948879:G:A	2.38703e-05	0.497788	-1.08767	0.00032542	0.566502	-1.08427
232949052	chr2:232949052:C:A	1.96173e-05	-1.16939e-10	-0.786101	0.00024944	-1.16939e-10	-0.783671
232949199	chr2:232949199:T:C	5.00787e-06	-1.18969	-0.961813	6.38344e-05	-1.19042	-0.956177
232949564	chr2:232949564:G:A	1.55969e-05	-1.01544	-2.2556e-10	0.000196345	-1.02302	-2.2556e-10
232949758	chr2:232949758:T:TG	4.76609e-06	-1.32438	-0.876603	6.0184e-05	-1.33031	-0.875172
232950149	chr2:232950149:A:G	1.47286e-05	-1.16939e-10	-1.07272	0.000186248	-1.16939e-10	-1.07581
232950168	chr2:232950168:C:A	4.16962e-06	-1.1839	-1.15079	5.30024e-05	-1.18214	-1.15041
232950567	chr2:232950567:T:A	1.15253e-05	-1.31797	-2.2556e-10	0.00014535	-1.32375	-2.2556e-10
232950643	chr2:232950643:C:T	1.03692e-05	-0.957793	-0.465876	0.000128037	-0.989717	-0.460854
232950927	chr2:232950927:C:T	5.32144e-05	-1.16939e-10	0.211816	0.00068345	-1.16939e-10	0.224264
232950950	chr2:232950950:T:C	1.53724e-05	-1.16939e-10	-1.02994	0.000195573	-1.16939e-10	-1.02696
232951139	chr2:232951139:G:A	5.78548e-06	-0.914077	-1.09309	7.48147e-05	-0.893837	-1.09404
232951205	chr2:232951205:C:T	1.52353e-05	-1.16939e-10	-1.0389	0.000193073	-1.16939e-10	-1.03982
232951407	chr2:232951407:G:A	1.65559e-05	-1.16939e-10	-0.955769	0.000211783	-1.16939e-10	-0.947326
232951794	chr2:232951794:C:T	3.6399e-06	-1.54472	-0.925839	4.65575e-05	-1.54146	-0.920738
232952019	chr2:232952019:G:A	1.37764e-05	-1.16939e-10	-1.13956	0.000174844	-1.16939e-10	-1.139
232952110	chr2:232952110:G:A	1.47961e-05	-1.16939e-10	-1.06815	0.00018791	-1.16939e-10	-1.06692
232952245	chr2:232952245:C:G	1.63241e-05	-1.16939e-10	-0.969873	0.00020651	-1.16939e-10	-0.972539
232953060	chr2:232953060:T:C	1.9161e-05	-0.809639	-2.2556e-10	0.000241628	-0.815488	-2.2556e-10
232953371	chr2:232953371:GAGAGA:G	9.17499e-06	-1.54641	0.000372899	0.000117989	-1.54182	0.00952167
232953621	chr2:232953621:G:A	4.16829e-06	-1.59034	-0.744672	5.24249e-05	-1.58817	-0.755334
232953628	chr2:232953628:C:G	0.000111957	-1.16939e-10	0.955599	0.00145836	-1.16939e-10	0.982179
232953640	chr2:232953640:G:A	1.36519e-05	-1.16939e-10	-1.14864	0.000173153	-1.16939e-10	-1.14872
232953921	chr2:232953921:G:A	3.02098e-06	-1.52602	-1.13091	3.80775e-05	-1.5306	-1.13267
232953927	chr2:232953927:G:T	1.45843e-05	-1.16939e-10	-1.08257	0.000183665	-1.16939e-10	-1.08977
232954049	chr2:232954049:G:A	1.54593e-05	-1.50363	0.479329	0.000202515	-1.49453	0.50245
232954065	chr2:232954065:C:T	3.01137e-05	-1.16939e-10	-0.357533	0.000383785	-1.16939e-10	-0.352807
232954143	chr2:232954143:G:A	1.80904e-05	-1.16939e-10	-0.867133	0.000230096	-1.16939e-10	-0.864392
232954213	chr2:232954213:G:T	1.71029e-05	-0.22693	-0.696337	0.000237531	-0.148967	-0.683624
232954505	chr2:232954505:C:T	3.24904e-06	-1.4942	-1.08995	4.07324e-05	-1.50363	-1.09223
232954800	chr2:232954800:G:A	9.77652e-05	-1.16939e-10	0.820055	0.00128726	-1.16939e-10	0.857379
232954899	chr2:232954899:G:A	2.28074e-05	-1.16939e-10	-0.635429	0.00029118	-1.16939e-10	-0.628946
232954957	chr2:232954957:C:T	2.60099e-05	-1.16939e-10	-0.504038	0.000332306	-1.16939e-10	-0.496832
232955171	chr2:232955171:G:A	2.908e-06	-1.55558	-1.13947	3.6714e-05	-1.55907	-1.14066
232955391	chr2:232955391:T:C	5.31596e-06	-0.980389	-1.11141	8.02184e-05	-0.803586	-1.11455
232955541	chr2:232955541:T:C	2.00167e-05	-1.16939e-10	-0.765945	0.000252397	-1.16939e-10	-0.771886
232955636	chr2:232955636:A:C	1.56442e-05	-0.214981	-0.797434	0.000208709	-0.174362	-0.787588
232955646	chr2:232955646:G:A	9.38566e-06	-1.52333	-2.2556e-10	0.000120909	-1.50785	-2.2556e-10
232955711	chr2:232955711:GT:G	1.442e-05	-1.16939e-10	-1.0939	0.000183134	-1.16939e-10	-1.09267
232955743	chr2:232955743:T:C	1.44162e-05	-1.16939e-10	-1.09416	0.000183084	-1.16939e-10	-1.09294
232955771	chr2:232955771:G:A	1.44137e-05	-1.16939e-10	-1.09434	0.000183053	-1.16939e-10	-1.09312
232955863	chr2:232955863:A:G	2.28465e-05	-1.16939e-10	-0.633714	0.000291684	-1.16939e-10	-0.627218
232955937	chr2:232955937:T:C	1.44145e-05	-1.16939e-10	-1.09428	0.000183063	-1.16939e-10	-1.09306
232955938	chr2:232955938:G:T	1.44145e-05	-1.16939e-10	-1.09428	0.000183063	-1.16939e-10	-1.09306
232956051	chr2:232956051:G:A	1.44145e-05	-1.16939e-10	-1.09428	0.000183063	-1.16939e-10	-1.09306
232956108	chr2:232956108:G:A	1.44219e-05	-1.16939e-10	-1.09377	0.000183158	-1.16939e-10	-1.09254
232956112	chr2:232956112:A:G	1.70346e-05	-1.16939e-10	-0.927269	0.000218303	-1.16939e-10	-0.917003
232956123	chr2:232956123:T:C	1.44193e-05	-1.16939e-10	-1.09395	0.000183125	-1.16939e-10	-1.09272
232956129	chr2:232956129:C:T	1.43923e-05	-1.16939e-10	-1.09582	0.000182778	-1.16939e-10	-1.09461
232956133	chr2:232956133:A:G	1.43928e-05	-1.16939e-10	-1.09579	0.000182785	-1.16939e-10	-1.09458
232956218	chr2:232956218:A:G	1.44332e-05	-1.16939e-10	-1.09298	0.000183304	-1.16939e-10	-1.09175
232956420	chr2:232956420:GT:G	1.16557e-05	-1.45568	0.148959	0.000152554	-1.44478	0.169407
232956492	chr2:232956492:G:T	1.47752e-05	-1.16939e-10	-1.06957	0.000186528	-1.16939e-10	-1.07431
232956858	chr2:232956858:A:G	3.18955e-06	-1.49053	-1.1121	4.00147e-05	-1.50004	-1.1136
232956905	chr2:232956905:G:A	9.91879e-06	-1.48211	0.014025	0.00012959	-1.47186	0.0333469
232956969	chr2:232956969:TA:T	1.43704e-05	-1.16939e-10	-1.09734	0.000182497	-1.16939e-10	-1.09615
232956978	chr2:232956978:A:G	1.41329e-05	-1.16939e-10	-1.11401	0.000179445	-1.16939e-10	-1.11302
232957321	chr2:232957321:C:A	1.4168e-05	-1.16939e-10	-1.11153	0.000179675	-1.16939e-10	-1.11174
232957345	chr2:232957345:T:C	1.31973e-05	-1.1825	-2.2556e-10	0.000163467	-1.20628	-2.2556e-10
232957540	chr2:232957540:C:T	0.000158009	-1.16939e-10	1.30014	0.00206971	-1.16939e-10	1.33227
232957574	chr2:232957574:C:T	3.01514e-06	-1.53597	-1.1229	3.79339e-05	-1.54267	-1.12438
232957603	chr2:232957603:G:A	3.00538e-06	-1.53926	-1.12285	3.78093e-05	-1.54597	-1.12436
232957726	chr2:232957726:G:T	3.73105e-05	-0.573749	0.430509	0.00052189	-0.49607	0.450636
232958085	chr2:232958085:T:C	0.000107369	-1.16939e-10	0.913756	0.00140279	-1.16939e-10	0.943328
232958310	chr2:232958310:G:A	0.000136046	-1.16939e-10	1.15048	0.00179967	-1.16939e-10	1.19247
232958389	chr2:232958389:C:T	9.34845e-06	-1.57275	0.0454521	0.000119788	-1.5656	0.0484308
232958444	chr2:232958444:T:C	3.67003e-06	-1.58011	-0.882198	4.72891e-05	-1.57419	-0.872418
232958448	chr2:232958448:G:T	1.41062e-05	-1.16939e-10	-1.1159	0.000178666	-1.16939e-10	-1.11737
232958475	chr2:232958475:C:T	6.45102e-06	-1.55104	-0.347237	8.2443e-05	-1.54364	-0.347146
232958694	chr2:232958694:C:T	1.5262e-05	-1.16939e-10	-1.03715	0.000194932	-1.16939e-10	-1.03024
232958985	chr2:232958985:A:G	4.38287e-06	-1.58032	-0.704486	5.66813e-05	-1.57476	-0.690689
232959140	chr2:232959140:C:T	1.142e-05	-1.48155	0.1544	0.00014937	-1.47138	0.174917
232959406	chr2:232959406:A:G	3.6511e-06	-1.58301	-0.884473	4.70163e-05	-1.5777	-0.874694
232959493	chr2:232959493:T:C	1.14721e-05	-1.47254	0.149944	0.000150186	-1.46136	0.170348
232959913	chr2:232959913:T:C	4.40921e-06	-1.58368	-0.695139	5.69838e-05	-1.57889	-0.681236
232960029	chr2:232960029:A:G	2.93124e-06	-1.53563	-1.15146	3.69486e-05	-1.54197	-1.15139
232960142	chr2:232960142:T:G	1.13938e-05	-1.49081	0.161364	0.000149024	-1.48069	0.181914
232960150	chr2:232960150:T:C	4.37058e-06	-1.5837	-0.703917	5.64786e-05	-1.57895	-0.690079
232960160	chr2:232960160:A:C	3.02087e-06	-1.58257	-1.0744	3.81096e-05	-1.58525	-1.07717
232960200	chr2:232960200:C:T	1.43778e-05	-1.14171	0.0448754	0.000206947	-1.01625	0.0458207
232960231	chr2:232960231:G:A	1.17171e-05	-1.49683	0.195358	0.000153236	-1.48701	0.216104
232960453	chr2:232960453:C:T	1.16689e-05	-1.49954	0.193959	0.000152589	-1.48983	0.214694
232960454	chr2:232960454:G:A	1.18063e-05	-1.49172	0.197847	0.000154447	-1.48165	0.218612
232960496	chr2:232960496:A:G	3.75189e-06	-1.58313	-0.857127	4.83322e-05	-1.57784	-0.846949
232960561	chr2:232960561:A:G	8.47167e-06	-1.58922	-0.0365701	0.000108098	-1.5885	-0.0313524
232960665	chr2:232960665:G:C	0.000136365	-1.16939e-10	1.15282	0.00180402	-1.16939e-10	1.19489
232960947	chr2:232960947:A:G	6.24389e-05	-1.16939e-10	0.371675	0.000816517	-1.16939e-10	0.402159
232961006	chr2:232961006:T:C	1.17001e-05	-1.49087	0.187954	0.00015301	-1.48103	0.208644
232961160	chr2:232961160:A:G	1.37819e-05	-1.16939e-10	-1.13916	0.000174929	-1.16939e-10	-1.13851
232961237	chr2:232961237:C:T	5.38095e-06	-1.54819	-0.531461	6.78313e-05	-1.55009	-0.535778
232961325	chr2:232961325:A:G	5.03536e-06	-1.55337	-0.59266	6.35151e-05	-1.55339	-0.598221
232961642	chr2:232961642:G:A	1.67306e-05	-1.16939e-10	-0.945277	0.000212064	-1.16939e-10	-0.946
232961916	chr2:232961916:G:A	1.13536e-05	-1.49725	0.164268	0.000148365	-1.48783	0.18461
232961970	chr2:232961970:G:A	1.6164e-05	-1.16939e-10	-0.979725	0.000204493	-1.16939e-10	-0.982354
232962077	chr2:232962077:T:C	0.000153787	-1.58705	2.86011	0.00205085	-1.58507	2.90819
232962091	chr2:232962091:C:T	1.87551e-05	-1.16939e-10	-0.831046	0.000240749	-1.16939e-10	-0.819134
232962147	chr2:232962147:T:C	1.32099e-05	-1.49681	0.315258	0.000172937	-1.48711	0.337144
232962230	chr2:232962230:G:A	1.28634e-05	-1.48789	0.279767	0.000168415	-1.47761	0.301154
232962556	chr2:232962556:G:A	3.6099e-06	-1.54172	-0.937111	4.61149e-05	-1.54037	-0.931385
232962763	chr2:232962763:A:G	3.36108e-06	-1.5474	-1.00285	4.28865e-05	-1.54623	-0.998104
232962772	chr2:232962772:A:C	5.71073e-06	-1.58958	-0.430582	7.27694e-05	-1.58891	-0.426687
232962855	chr2:232962855:T:C	2.29016e-05	-1.52528	0.893967	0.000300998	-1.51901	0.923225
232963727	chr2:232963727:T:C	1.42996e-05	-1.16939e-10	-1.10228	0.000181506	-1.16939e-10	-1.1016
232964138	chr2:232964138:T:A	1.37829e-05	-1.16939e-10	-1.13908	0.000174941	-1.16939e-10	-1.13844
232964414	chr2:232964414:C:T	1.37549e-05	-1.16939e-10	-1.14112	0.000174557	-1.16939e-10	-1.14064
232964420	chr2:232964420:C:T	3.06587e-06	-1.5234	-1.11878	3.85384e-05	-1.53072	-1.12052
232964643	chr2:232964643:T:G	1.08219e-05	-1.50794	0.126999	0.00014141	-1.49862	0.147399
232965173	chr2:232965173:T:C	3.3044e-05	-0.264673	-2.2556e-10	0.000373261	-0.380612	-2.2556e-10
232965391	chr2:232965391:C:T	1.38839e-05	-1.13179	-2.2556e-10	0.000164092	-1.20246	-2.2556e-10
232965529	chr2:232965529:G:A	8.13714e-06	-1.58256	-0.0835182	0.000104133	-1.5784	-0.0788141
232966087	chr2:232966087:C:T	3.13413e-06	-1.50751	-1.11266	3.90678e-05	-1.52319	-1.1144
232966240	chr2:232966240:G:A	3.00947e-06	-1.54931	-1.11143	3.76614e-05	-1.56096	-1.1133
232966344	chr2:232966344:C:T	1.60057e-05	-1.16939e-10	-0.98957	0.00020168	-1.16939e-10	-0.996205
232966768	chr2:232966768:C:T	1.53917e-05	-1.56351	0.534824	0.000201129	-1.56023	0.561293
232966866	chr2:232966866:G:A	1.75006e-05	-1.16939e-10	-0.900276	0.000222967	-1.16939e-10	-0.895867
232967018	chr2:232967018:C:T	3.20699e-06	-1.58288	-1.0143	4.08031e-05	-1.57767	-1.01646
232967110	chr2:232967110:C:T	3.388e-06	-1.51989	-1.02238	4.3473e-05	-1.5063	-1.02444
232967264	chr2:232967264:A:G	1.36769e-05	-1.16939e-10	-1.14681	0.000173481	-1.16939e-10	-1.14682
232967348	chr2:232967348:T:A	9.10228e-06	-1.55399	-2.2556e-10	0.000115039	-1.55762	-2.2556e-10
232967493	chr2:232967493:C:CTGTA	8.91554e-06	-1.53572	-0.0389977	0.000114703	-1.52936	-0.0311881
232967495	chr2:232967495:G:A	9.14345e-06	-1.51363	-0.0358418	0.000117786	-1.50602	-0.0279995
232967557	chr2:232967557:A:C	2.51433e-05	-1.16939e-10	-0.537924	0.000321153	-1.16939e-10	-0.530972
232967620	chr2:232967620:G:A	2.9626e-06	-1.58087	-1.09557	3.76333e-05	-1.58213	-1.09287
232967992	chr2:232967992:A:C	1.4059e-05	-1.16939e-10	-1.11925	0.000178395	-1.16939e-10	-1.11889
232968048	chr2:232968048:T:C	1.36175e-05	-1.16939e-10	-1.15116	0.000172739	-1.16939e-10	-1.15111
232968433	chr2:232968433:T:C	5.23136e-06	-1.54681	-0.561029	6.54052e-05	-1.56318	-0.559111
232968468	chr2:232968468:T:C	4.57418e-06	-1.54829	-0.693795	5.64355e-05	-1.57393	-0.695859
232968626	chr2:232968626:G:A	3.79157e-06	-1.32861	-1.10112	4.95364e-05	-1.30279	-1.09739
232968761	chr2:232968761:G:A	1.70821e-05	-1.16939e-10	-0.924483	0.000218047	-1.16939e-10	-0.918177
232968870	chr2:232968870:G:T	4.57514e-06	-1.57478	-0.667093	6.02755e-05	-1.55312	-0.650841
232968995	chr2:232968995:C:T	1.36398e-05	-1.16939e-10	-1.14952	0.000172979	-1.16939e-10	-1.14972
232969064	chr2:232969064:A:G	3.88311e-05	-0.0349571	-0.0683351	0.00051165	-0.000931595	-0.0643168
232969333	chr2:232969333:A:C	5.98532e-06	-0.885312	-1.08789	6.70092e-05	-1.01579	-1.08227
232969340	chr2:232969340:G:C	3.98484e-06	-1.22868	-1.15133	4.86711e-05	-1.26636	-1.15145
232969555	chr2:232969555:T:C	1.50711e-05	-1.16939e-10	-1.04973	0.0001925	-1.16939e-10	-1.04279
232969601	chr2:232969601:C:T	4.81446e-06	-1.58248	-0.608415	6.17891e-05	-1.5756	-0.603559
232969728	chr2:232969728:T:G	5.83193e-06	-0.910638	-1.08853	6.54215e-05	-1.0391	-1.08294
232969743	chr2:232969743:C:G	4.03557e-06	-1.58421	-0.783157	5.27263e-05	-1.56865	-0.769127
232969936	chr2:232969936:T:C	1.64232e-05	-0.281348	-0.682469	0.000211061	-0.274114	-0.67663
232970026	chr2:232970026:A:G	2.71278e-05	-1.16939e-10	-0.461955	0.000344163	-1.16939e-10	-0.461775
232970074	chr2:232970074:TA:T	6.93426e-06	-1.57664	-0.249402	8.92925e-05	-1.57171	-0.239262
232970096	chr2:232970096:A:G	1.33437e-05	-0.455793	-0.715678	0.00017129	-0.449474	-0.710058
232970110	chr2:232970110:T:C	1.4355e-05	-0.434484	-0.66393	0.000184379	-0.427912	-0.657986
232970142	chr2:232970142:C:T	1.97647e-05	-1.16939e-10	-0.778617	0.000251475	-1.16939e-10	-0.775547
232970192	chr2:232970192:C:T	2.19369e-05	-1.16939e-10	-0.674342	0.00028079	-1.16939e-10	-0.665282
232970378	chr2:232970378:T:C	1.35042e-05	-0.513051	-0.646464	0.000173322	-0.507316	-0.640422
232970440	chr2:232970440:A:C	1.37379e-05	-0.474661	-0.667692	0.000176357	-0.468604	-0.661778
232970504	chr2:232970504:T:A	1.53007e-05	-1.16939e-10	-1.03461	0.000194615	-1.16939e-10	-1.03187
232970689	chr2:232970689:C:T	1.33429e-05	-0.504293	-0.667237	0.000171275	-0.498298	-0.661318
232971044	chr2:232971044:C:A	1.36393e-05	-1.16939e-10	-1.14956	0.000173034	-1.16939e-10	-1.1494
232971328	chr2:232971328:G:A	6.15747e-06	-1.58568	-0.359165	7.91632e-05	-1.58292	-0.348459
232971355	chr2:232971355:G:A	2.31044e-05	-0.350559	-0.271931	0.000299127	-0.330708	-0.271313
232971379	chr2:232971379:G:A	1.38084e-05	-1.16939e-10	-1.13723	0.000175143	-1.16939e-10	-1.13728
232971975	chr2:232971975:C:T	1.86008e-05	-1.16939e-10	-0.83931	0.000236719	-1.16939e-10	-0.836017
232972015	chr2:232972015:A:G	4.91538e-06	-1.12354	-1.04661	6.03598e-05	-1.15479	-1.04777
232972541	chr2:232972541:T:C	3.5343e-06	-1.59026	-0.909732	4.52279e-05	-1.58924	-0.901935
232972917	chr2:232972917:C:T	1.48355e-05	-1.16939e-10	-1.06549	0.000188906	-1.16939e-10	-1.06164
232973036	chr2:232973036:T:C	5.02523e-06	-1.12313	-1.02491	6.15651e-05	-1.15661	-1.02618
232973046	chr2:232973046:T:A	1.23678e-05	-0.436324	-0.811096	0.000159738	-0.420837	-0.80852
232973318	chr2:232973318:T:C	3.44968e-06	-1.58901	-0.935222	4.41629e-05	-1.58713	-0.927875
232973358	chr2:232973358:C:T	3.28184e-06	-1.58888	-0.985231	4.19336e-05	-1.58752	-0.97928
232973564	chr2:232973564:T:A	3.46217e-06	-1.58838	-0.932233	4.43356e-05	-1.58627	-0.92483
232973586	chr2:232973586:A:G	4.91828e-06	-1.13312	-1.03644	6.0259e-05	-1.1666	-1.03763
232973737	chr2:232973737:A:G	4.81214e-06	-1.16623	-1.02514	5.90468e-05	-1.19816	-1.0264
232974005	chr2:232974005:C:T	1.29106e-05	-0.582241	-0.622221	0.0001659	-0.575512	-0.615991
232974092	chr2:232974092:C:T	4.74995e-06	-1.16199	-1.04239	5.8266e-05	-1.19431	-1.04356
232974108	chr2:232974108:G:A	4.81112e-06	-1.15923	-1.03236	5.90101e-05	-1.19162	-1.03357
232974342	chr2:232974342:C:T	3.49342e-06	-1.57751	-0.93412	4.49462e-05	-1.56795	-0.929476
232974366	chr2:232974366:G:C	1.57976e-05	-1.16939e-10	-1.00266	0.000201006	-1.16939e-10	-0.999555
232974464	chr2:232974464:G:A	4.78553e-06	-1.16434	-1.03257	5.87243e-05	-1.19625	-1.03378
232974529	chr2:232974529:C:T	3.7928e-06	-1.58776	-0.841654	4.8555e-05	-1.58253	-0.837663
232975000	chr2:232975000:A:C	1.35168e-05	-0.516691	-0.641888	0.000173515	-0.510805	-0.635819
232975113	chr2:232975113:C:T	3.57134e-06	-1.51378	-0.975795	4.58553e-05	-1.4993	-0.978101
232975142	chr2:232975142:G:A	1.58277e-05	-1.16939e-10	-1.00075	0.000200889	-1.16939e-10	-1.00014
232975353	chr2:232975353:A:G	4.87838e-06	-1.02845	-1.14925	5.90739e-05	-1.07399	-1.15011
232975611	chr2:232975611:A:G	1.54337e-05	-1.16939e-10	-1.02596	0.000196324	-1.16939e-10	-1.02312
232975817	chr2:232975817:A:C	5.36187e-06	-1.02993	-1.05327	6.55103e-05	-1.06625	-1.05443
232975972	chr2:232975972:G:A	4.90081e-06	-1.02165	-1.15147	5.99695e-05	-1.05758	-1.15147
232976453	chr2:232976453:C:T	6.84211e-06	-0.695832	-1.14359	7.94627e-05	-0.783669	-1.14393
232976590	chr2:232976590:G:A	8.50018e-06	-0.709744	-0.912683	0.000101515	-0.777536	-0.905145
232976656	chr2:232976656:A:G	7.80849e-06	-0.556433	-1.15087	8.98636e-05	-0.653821	-1.15077
232976845	chr2:232976845:C:T	3.51075e-05	0.685836	-0.889933	0.000445613	0.683376	-0.886815
232976990	chr2:232976990:A:G	3.81802e-06	-1.38406	-1.03872	4.9019e-05	-1.37655	-1.03413
232977058	chr2:232977058:T:C	8.80542e-06	-1.58715	-2.2556e-10	0.000112303	-1.58169	-2.2556e-10
232977274	chr2:232977274:G:A	1.57958e-05	-1.16939e-10	-1.00277	0.000200948	-1.16939e-10	-0.999841
232977339	chr2:232977339:A:G	8.91637e-06	-0.424643	-1.14998	0.000100786	-0.540062	-1.14983
232977348	chr2:232977348:T:C	1.05374e-05	-1.40758	-2.2556e-10	0.000135947	-1.39062	-2.2556e-10
232977373	chr2:232977373:A:G	3.07069e-06	-1.51268	-1.12793	3.96945e-05	-1.49373	-1.12794
232977512	chr2:232977512:T:C	6.00824e-05	1.28546	-0.952261	0.000729987	1.23396	-0.943819
232977606	chr2:232977606:A:G	2.62349e-05	0.122109	-0.61753	0.000330564	0.112454	-0.614543
232977714	chr2:232977714:C:T	5.50547e-06	-0.920724	-1.13605	7.00067e-05	-0.919034	-1.13526
232977774	chr2:232977774:C:T	1.6408e-05	-1.16939e-10	-0.964746	0.000209711	-1.16939e-10	-0.957158
232977803	chr2:232977803:T:C	4.94396e-06	-1.01587	-1.14848	6.30795e-05	-1.0102	-1.14829
232978017	chr2:232978017:C:T	9.68435e-06	-0.368723	-1.12328	0.000111527	-0.468006	-1.12062
232978023	chr2:232978023:T:A	1.69168e-05	-1.16939e-10	-0.934207	0.000216347	-1.16939e-10	-0.926004
232978237	chr2:232978237:G:A	3.97417e-06	-1.46035	-0.922347	5.13021e-05	-1.44926	-0.915897
232979116	chr2:232979116:T:C	7.73971e-06	-0.702958	-1.01319	8.49213e-05	-0.855825	-1.00534
232979299	chr2:232979299:G:A	1.10726e-05	-1.35804	-2.2556e-10	0.000142942	-1.34045	-2.2556e-10
232979999	chr2:232979999:C:T	1.39631e-05	-1.16939e-10	-1.12609	0.000177213	-1.16939e-10	-1.12554
232980009	chr2:232980009:G:A	1.64033e-05	-1.16939e-10	-0.965028	0.000208592	-1.16939e-10	-0.962509
232980440	chr2:232980440:C:T	5.63889e-06	-1.58126	-0.451564	7.31701e-05	-1.5707	-0.439401
232980560	chr2:232980560:G:A	2.44412e-05	0.0161143	-0.582359	0.000301729	-0.0168454	-0.576515
232981002	chr2:232981002:C:T	6.87986e-06	-1.57207	-0.261846	8.88739e-05	-1.56498	-0.25069
232981260	chr2:232981260:C:T	9.02921e-06	-1.56205	-2.2556e-10	0.000114194	-1.56499	-2.2556e-10
232981507	chr2:232981507:C:T	3.48445e-06	-1.50477	-1.00943	4.4464e-05	-1.49769	-1.01051
232982170	chr2:232982170:A:C	3.97727e-06	-1.31072	-1.0712	5.01808e-05	-1.31744	-1.06981
232982601	chr2:232982601:C:T	1.91407e-05	-1.16939e-10	-0.810698	0.000242706	-1.16939e-10	-0.811038
232982616	chr2:232982616:C:T	5.04971e-06	-1.57307	-0.570109	6.45915e-05	-1.57481	-0.56
232982803	chr2:232982803:T:G	1.55558e-05	-1.16939e-10	-1.01808	0.000197401	-1.16939e-10	-1.01765
232983094	chr2:232983094:C:T	3.50623e-06	-1.56174	-0.946235	4.49069e-05	-1.55493	-0.943368
232983406	chr2:232983406:C:T	1.74613e-05	-1.16939e-10	-0.902526	0.000221815	-1.16939e-10	-0.901045
232983481	chr2:232983481:A:T	2.34144e-05	-1.16939e-10	-0.609162	0.000298101	-1.16939e-10	-0.605458
232983674	chr2:232983674:T:C	2.81864e-06	-1.5753	-1.15096	3.58106e-05	-1.57371	-1.15093
232983826	chr2:232983826:G:A	1.36865e-05	-1.16939e-10	-1.1461	0.000173575	-1.16939e-10	-1.14628
232983925	chr2:232983925:T:C	1.56928e-05	-0.917005	-0.0923036	0.0001861	-0.999684	-0.0769184
232984793	chr2:232984793:T:C	1.95927e-05	-0.787358	-2.2556e-10	0.000216944	-0.923249	-2.2556e-10
232984941	chr2:232984941:C:T	3.01926e-06	-1.56185	-1.09566	3.74015e-05	-1.5888	-1.09238
232984987	chr2:232984987:C:T	1.7438e-05	-1.16939e-10	-0.903862	0.000223174	-1.16939e-10	-0.894936
232985749	chr2:232985749:C:T	1.73012e-05	-0.926663	0.0149264	0.000227613	-0.902231	0.0269881
232986171	chr2:232986171:C:T	3.02588e-06	-1.56107	-1.09424	3.74967e-05	-1.58823	-1.09041
232986229	chr2:232986229:G:A	1.36422e-05	-1.16939e-10	-1.14934	0.000173102	-1.16939e-10	-1.14901
232986298	chr2:232986298:A:G	3.83791e-06	-1.47395	-0.943638	4.92873e-05	-1.46413	-0.941094
232986784	chr2:232986784:A:G	3.35166e-06	-1.58808	-0.964976	4.29254e-05	-1.58445	-0.958971
232986949	chr2:232986949:A:AG	1.8786e-05	-1.16939e-10	-0.8294	0.000238371	-1.16939e-10	-0.82906
232987057	chr2:232987057:C:T	7.74688e-05	-0.894323	1.48168	0.00100036	-0.919105	1.52433
232987176	chr2:232987176:C:T	5.78447e-06	-1.49858	-0.508754	7.45772e-05	-1.48823	-0.502821
232987494	chr2:232987494:G:A	7.88295e-05	-0.932559	1.53733	0.0010202	-0.955709	1.58057
232987591	chr2:232987591:G:A	6.08406e-06	-1.48678	-0.470067	7.85174e-05	-1.47561	-0.46396
232988041	chr2:232988041:G:C	1.17187e-05	-1.30133	-2.2556e-10	0.000140959	-1.35442	-2.2556e-10
232988043	chr2:232988043:G:C	3.06929e-05	-0.338482	-2.2556e-10	0.000421045	-0.260149	-2.2556e-10
232988047	chr2:232988047:G:C	1.61723e-05	-1.16939e-10	-0.979216	0.000205174	-1.16939e-10	-0.979029
232988232	chr2:232988232:T:G	1.75699e-05	0.250182	-1.14651	0.000218566	0.230113	-1.14591
232988506	chr2:232988506:C:T	1.3962e-05	-1.16939e-10	-1.12617	0.000177154	-1.16939e-10	-1.12587
232988552	chr2:232988552:A:G	9.36881e-06	-0.96951	-0.555617	0.000110585	-1.05201	-0.545096
232988743	chr2:232988743:C:T	6.02231e-06	-1.5297	-0.437343	7.75596e-05	-1.52065	-0.431192
232989064	chr2:232989064:G:A	1.13712e-05	-1.02028	-0.311151	0.000137281	-1.09092	-0.289939
232989217	chr2:232989217:G:A	2.48434e-05	-1.16939e-10	-0.549919	0.000318548	-1.16939e-10	-0.539115
232989241	chr2:232989241:A:G	1.9512e-05	-1.04142	0.249934	0.000257211	-1.01586	0.262872
232989261	chr2:232989261:A:T	4.28014e-06	-1.58791	-0.720624	5.43415e-05	-1.58564	-0.721965
232989531	chr2:232989531:A:G	9.32412e-05	-1.00359	1.77627	0.00121487	-1.02214	1.82164
232989668	chr2:232989668:G:C	2.44657e-05	-1.16939e-10	-0.565243	0.000311525	-1.16939e-10	-0.561409
232989687	chr2:232989687:G:A	1.49496e-05	-0.940274	-0.117557	0.000176242	-1.02904	-0.10199
232990440	chr2:232990440:T:A	1.36682e-05	-1.16939e-10	-1.14744	0.000173326	-1.16939e-10	-1.14771
232990751	chr2:232990751:G:A	6.36339e-06	-1.5292	-0.382753	8.19928e-05	-1.51988	-0.376374
232990806	chr2:232990806:T:C	1.38572e-05	-1.16939e-10	-1.13371	0.000175453	-1.16939e-10	-1.13552
232991034	chr2:232991034:AC:A	3.33158e-06	-1.56304	-0.996024	4.1405e-05	-1.58905	-0.990438
232991340	chr2:232991340:G:GT	3.19031e-06	-1.58905	-1.01335	4.05359e-05	-1.5906	-1.0101
232991639	chr2:232991639:A:G	2.77375e-05	-1.13975	0.700028	0.000344202	-1.19542	0.733755
232991669	chr2:232991669:C:G	2.37174e-05	-1.16939e-10	-0.596306	0.000301953	-1.16939e-10	-0.592617
232991867	chr2:232991867:G:A	2.45335e-05	-1.16939e-10	-0.562474	0.000312392	-1.16939e-10	-0.558631
232992312	chr2:232992312:C:T	1.36292e-05	-1.16939e-10	-1.1503	0.000172853	-1.16939e-10	-1.15045
232992505	chr2:232992505:C:G	1.98336e-05	-1.16939e-10	-0.775137	0.00025162	-1.16939e-10	-0.77497
232992789	chr2:232992789:C:T	4.23245e-06	-1.58963	-0.730105	5.36985e-05	-1.58817	-0.731334
232992943	chr2:232992943:T:C	7.37353e-06	-1.50664	-0.257977	9.51858e-05	-1.49619	-0.250866
232993643	chr2:232993643:T:C	2.35932e-05	-1.16939e-10	-0.601555	0.000300364	-1.16939e-10	-0.597895
232993926	chr2:232993926:C:T	0.000101348	-0.998949	1.85499	0.00132028	-1.01852	1.90122
232994205	chr2:232994205:A:G	1.84866e-05	0.304543	-1.15001	0.000226124	0.267827	-1.14963
232994406	chr2:232994406:G:C	1.90947e-05	-1.16939e-10	-0.813105	0.000242247	-1.16939e-10	-0.812931
232994673	chr2:232994673:G:T	1.43427e-05	-1.16939e-10	-1.09927	0.000181636	-1.16939e-10	-1.10089
232994785	chr2:232994785:T:C	1.52114e-05	-1.04047	-2.2556e-10	0.00019969	-1.00613	-2.2556e-10
232994917	chr2:232994917:T:C	0.000168472	1.36425	-2.2556e-10	0.00195963	1.27762	-2.2556e-10
232995688	chr2:232995688:A:G	1.28794e-05	-1.20689	-2.2556e-10	0.000167663	-1.18093	-2.2556e-10
232995806	chr2:232995806:C:T	3.57967e-06	-1.5854	-0.901847	4.56319e-05	-1.58745	-0.894833
232995825	chr2:232995825:T:C	3.72071e-06	-1.57993	-0.868675	4.70718e-05	-1.58998	-0.861235
232995940	chr2:232995940:A:T	8.77605e-06	-1.59049	-2.2556e-10	0.000111476	-1.58908	-2.2556e-10
232996028	chr2:232996028:G:A	9.63181e-05	-1.16939e-10	0.805143	0.00123183	-1.16939e-10	0.81337
232996064	chr2:232996064:A:G	3.8145e-06	-1.58464	-0.839062	4.86036e-05	-1.58799	-0.831199
232996375	chr2:232996375:C:T	1.36151e-05	-1.16939e-10	-1.15134	0.000172714	-1.16939e-10	-1.15125
232996430	chr2:232996430:G:C	1.26693e-05	-1.00668	-0.216654	0.000153164	-1.07704	-0.194335
232996444	chr2:232996444:C:T	2.1511e-05	-1.59039	0.896445	0.000283655	-1.58996	0.934824
232996447	chr2:232996447:T:A	1.02872e-05	-1.57024	0.138629	0.000132076	-1.57682	0.157305
232997521	chr2:232997521:A:G	5.8167e-06	-1.53052	-0.47126	7.4884e-05	-1.52176	-0.465187
232997762	chr2:232997762:T:C	7.29948e-06	-1.50181	-0.272896	9.42685e-05	-1.49079	-0.265955
232997909	chr2:232997909:G:A	5.81722e-05	-1.16939e-10	0.300894	0.000744687	-1.16939e-10	0.310075
232997949	chr2:232997949:T:C	1.08466e-05	-1.03349	-0.345175	0.000131179	-1.10171	-0.324618
232998280	chr2:232998280:A:C	1.47524e-05	-1.09159	0.0204814	0.000176271	-1.16801	0.0371364
232998714	chr2:232998714:T:C	9.00768e-06	-1.00127	-0.56317	0.000106504	-1.08182	-0.552882
232998839	chr2:232998839:C:T	2.7171e-05	-1.56138	1.10102	0.00035491	-1.55609	1.12507
232998881	chr2:232998881:T:C	9.2068e-06	-0.981183	-0.561388	0.000110652	-1.05256	-0.543938
232999468	chr2:232999468:G:A	2.15604e-05	-1.16939e-10	-0.691657	0.00027362	-1.16939e-10	-0.69115
232999747	chr2:232999747:C:T	3.37786e-06	-1.54657	-0.998699	4.28253e-05	-1.55316	-0.992603
232999787	chr2:232999787:G:A	4.19627e-06	-1.49648	-0.831837	5.39678e-05	-1.47551	-0.838987
232999890	chr2:232999890:C:T	2.32137e-05	-0.617772	-2.2556e-10	0.000274746	-0.687041	-2.2556e-10
233000538	chr2:233000538:A:C	1.45665e-05	-1.16939e-10	-1.08379	0.000185633	-1.16939e-10	-1.07912
233000592	chr2:233000592:G:C	8.30479e-06	-0.887555	-0.758127	9.89511e-05	-0.965381	-0.742883
233000599	chr2:233000599:A:C	1.44004e-05	-1.16939e-10	-1.09526	0.000183444	-1.16939e-10	-1.09098
233000739	chr2:233000739:G:A	0.000127392	1.08476	-2.2556e-10	0.0015194	1.02318	-2.2556e-10
233000772	chr2:233000772:A:C	3.19788e-06	-1.54725	-1.05277	4.08566e-05	-1.53869	-1.05413
233000786	chr2:233000786:A:G	1.53933e-05	-1.16939e-10	-1.02858	0.000194687	-1.16939e-10	-1.0315
233000888	chr2:233000888:C:A	1.38323e-05	-1.16939e-10	-1.13551	0.000175467	-1.16939e-10	-1.13544
233001041	chr2:233001041:C:T	1.38405e-05	-1.16939e-10	-1.13491	0.000175568	-1.16939e-10	-1.13486
233001061	chr2:233001061:C:T	3.58474e-06	-1.34787	-1.13795	4.6739e-05	-1.3198	-1.13851
233001283	chr2:233001283:T:A	1.41752e-05	-1.16939e-10	-1.11102	0.000180006	-1.16939e-10	-1.1099
233001313	chr2:233001313:G:A	1.52572e-05	0.0980658	-1.13553	0.000185302	0.053115	-1.13401
233001319	chr2:233001319:C:G	4.30006e-06	-1.5906	-0.713289	5.5295e-05	-1.59029	-0.699913
233001377	chr2:233001377:C:T	1.32214e-05	-1.18068	-2.2556e-10	0.000173574	-1.14628	-2.2556e-10
233001939	chr2:233001939:C:T	4.89819e-05	-1.16939e-10	0.128938	0.000625867	-1.16939e-10	0.136249
233002286	chr2:233002286:A:G	1.45047e-05	-1.16939e-10	-1.08804	0.000184822	-1.16939e-10	-1.0835
233002292	chr2:233002292:G:C	1.46928e-05	0.0622836	-1.13744	0.00018222	0.0387728	-1.13645
233002502	chr2:233002502:A:G	1.39764e-05	-1.16939e-10	-1.12514	0.000177804	-1.16939e-10	-1.12221
233002967	chr2:233002967:C:T	2.62942e-05	-1.16939e-10	-0.493167	0.000334731	-1.16939e-10	-0.489563
233003169	chr2:233003169:G:A	6.12918e-06	-1.53624	-0.41321	7.60776e-05	-1.56766	-0.403474
233003968	chr2:233003968:A:G	3.86471e-06	-1.34806	-1.06257	4.76312e-05	-1.38059	-1.05881
233004078	chr2:233004078:C:A	7.02702e-06	-1.53955	-0.273203	8.97781e-05	-1.54651	-0.259037
233004615	chr2:233004615:A:G	1.40422e-05	-1.16939e-10	-1.12045	0.000178697	-1.16939e-10	-1.1172
233004743	chr2:233004743:C:G	1.69168e-05	-1.16939e-10	-0.934204	0.000214335	-1.16939e-10	-0.935347
233004770	chr2:233004770:G:A	9.12657e-06	-1.55132	-2.2556e-10	0.00011826	-1.53	-2.2556e-10
233004969	chr2:233004969:AC:A	7.52707e-06	-1.54884	-0.195168	9.62283e-05	-1.54486	-0.191311
233005488	chr2:233005488:C:T	1.94382e-05	-1.16939e-10	-0.795272	0.000246565	-1.16939e-10	-0.795262
233005555	chr2:233005555:A:C	1.42603e-05	-1.16939e-10	-1.10503	0.000180403	-1.16939e-10	-1.1077
233005656	chr2:233005656:G:C	2.98168e-06	-1.5505	-1.11953	3.78757e-05	-1.55077	-1.11781
233005765	chr2:233005765:T:C	1.56069e-05	-1.16939e-10	-1.0148	0.000198538	-1.16939e-10	-1.01191
233006129	chr2:233006129:G:A	1.3627e-05	-1.16939e-10	-1.15046	0.00017287	-1.16939e-10	-1.15035
233006263	chr2:233006263:C:T	1.36212e-05	-1.16939e-10	-1.15088	0.000172855	-1.16939e-10	-1.15044
233006757	chr2:233006757:A:C	6.4429e-06	-0.903852	-0.995682	7.43639e-05	-1.00288	-0.991037
233006771	chr2:233006771:A:G	2.06016e-05	-1.16939e-10	-0.737144	0.000261996	-1.16939e-10	-0.73456
233006909	chr2:233006909:A:G	2.93898e-06	-1.53661	-1.14784	3.72522e-05	-1.53758	-1.1476
233007015	chr2:233007015:G:A	1.3803e-05	-1.16939e-10	-1.13763	0.000175096	-1.16939e-10	-1.13756
233007314	chr2:233007314:C:T	1.45339e-05	-1.16939e-10	-1.08603	0.000185156	-1.16939e-10	-1.08169
233007339	chr2:233007339:A:G	3.87545e-06	-1.48401	-0.923842	4.90017e-05	-1.49006	-0.920979
233007390	chr2:233007390:C:T	6.4732e-06	-0.786239	-1.1086	7.50829e-05	-0.877695	-1.1066
233007431	chr2:233007431:C:T	1.05926e-05	-1.40236	-2.2556e-10	0.000134068	-1.40454	-2.2556e-10
233007556	chr2:233007556:C:T	9.40077e-06	-1.52172	-2.2556e-10	0.000118322	-1.52948	-2.2556e-10
233007577	chr2:233007577:C:T	2.23542e-05	-1.16939e-10	-0.6555	0.000284992	-1.16939e-10	-0.650429
233007608	chr2:233007608:C:T	1.8293e-05	-1.16939e-10	-0.855997	0.000232735	-1.16939e-10	-0.852988
233007698	chr2:233007698:T:C	3.70003e-06	-1.51264	-0.941532	4.66003e-05	-1.51916	-0.942117
233008352	chr2:233008352:G:A	2.92981e-05	-1.16939e-10	-0.384991	0.000376103	-1.16939e-10	-0.373026
233008488	chr2:233008488:A:G	2.18254e-05	-1.16939e-10	-0.679439	0.000279969	-1.16939e-10	-0.668209
233009144	chr2:233009144:T:C	1.50265e-05	-1.16939e-10	-1.0527	0.000192806	-1.16939e-10	-1.04121
233009159	chr2:233009159:C:T	3.05818e-05	0.611808	-0.953915	0.000358078	0.528406	-0.950544
233009252	chr2:233009252:C:T	1.44021e-05	-1.16939e-10	-1.09514	0.000183106	-1.16939e-10	-1.09282
233009639	chr2:233009639:A:C	1.42495e-05	-1.10579	-2.2556e-10	0.000172718	-1.15123	-2.2556e-10
233009689	chr2:233009689:T:C	5.98219e-06	-0.909731	-1.064	7.14788e-05	-0.967931	-1.06556
233009759	chr2:233009759:T:C	6.9e-06	-0.957814	-0.873177	8.09066e-05	-1.04188	-0.867715
233009968	chr2:233009968:G:A	1.40782e-05	-1.16939e-10	-1.11789	0.000178887	-1.16939e-10	-1.11613
233010077	chr2:233010077:G:C	1.36888e-05	-1.16939e-10	-1.14593	0.000173712	-1.16939e-10	-1.14549
233010255	chr2:233010255:G:T	9.05388e-06	-1.55932	-2.2556e-10	0.000114764	-1.56001	-2.2556e-10
233010284	chr2:233010284:T:G	1.40731e-05	-1.16939e-10	-1.11825	0.00017868	-1.16939e-10	-1.11729
233010948	chr2:233010948:A:G	1.20444e-05	-0.535823	-0.73809	0.000136855	-0.652438	-0.731526
233011006	chr2:233011006:C:T	1.5634e-05	-1.52474	0.511675	0.000200216	-1.53838	0.53489
233011022	chr2:233011022:A:G	1.43758e-05	-1.16939e-10	-1.09697	0.000182029	-1.16939e-10	-1.09873
233011111	chr2:233011111:T:G	3.72093e-05	-1.16939e-10	-0.145956	0.000480743	-1.16939e-10	-0.127557
233011134	chr2:233011134:G:A	2.8098e-05	0.494695	-0.921512	0.000336739	0.439138	-0.922719
233011265	chr2:233011265:G:A	2.8307e-05	0.700227	-1.11963	0.000336758	0.636978	-1.1205
233011669	chr2:233011669:C:T	1.49069e-05	-1.16939e-10	-1.06069	0.000188797	-1.16939e-10	-1.06222
233011828	chr2:233011828:T:C	9.07948e-06	-1.5565	-2.2556e-10	0.00011383	-1.56818	-2.2556e-10
233012355	chr2:233012355:T:C	1.04585e-05	-0.584744	-0.830358	0.000125188	-0.64861	-0.824459
233012462	chr2:233012462:G:A	1.36132e-05	-1.16939e-10	-1.15147	0.000172676	-1.16939e-10	-1.15147
233012511	chr2:233012511:G:A	1.61941e-05	-1.16939e-10	-0.977869	0.000207037	-1.16939e-10	-0.969994
233012874	chr2:233012874:G:A	1.36299e-05	-1.16939e-10	-1.15025	0.000172856	-1.16939e-10	-1.15043
233012891	chr2:233012891:G:A	1.89546e-05	-1.16939e-10	-0.820466	0.000241453	-1.16939e-10	-0.816213
233013167	chr2:233013167:C:T	1.38016e-05	-1.16939e-10	-1.13773	0.000174935	-1.16939e-10	-1.13848
233013260	chr2:233013260:G:A	8.86155e-06	-1.58079	-2.2556e-10	0.000112255	-1.58212	-2.2556e-10
233013354	chr2:233013354:C:G	1.39503e-05	-1.16939e-10	-1.12702	0.000177533	-1.16939e-10	-1.12373
233013491	chr2:233013491:G:A	1.41998e-05	-1.16939e-10	-1.10928	0.000179974	-1.16939e-10	-1.11008
233013551	chr2:233013551:C:T	1.41554e-05	-1.16939e-10	-1.11242	0.000179682	-1.16939e-10	-1.1117
233013910	chr2:233013910:G:T	1.53445e-05	-1.16939e-10	-1.03176	0.00019527	-1.16939e-10	-1.02851
233014356	chr2:233014356:G:A	3.38969e-06	-1.49156	-1.05021	4.24946e-05	-1.50339	-1.05012
233015561	chr2:233015561:A:G	3.90179e-06	-1.43544	-0.965636	4.93849e-05	-1.44299	-0.96025
233015798	chr2:233015798:A:G	7.32877e-06	-0.725405	-1.0453	8.59408e-05	-0.807377	-1.04185
233015899	chr2:233015899:G:A	7.20742e-06	-0.750861	-1.03654	8.45772e-05	-0.832224	-1.033
233015945	chr2:233015945:TGTGTGTGC:T	1.55779e-05	-1.16939e-10	-1.01666	0.000197443	-1.16939e-10	-1.01744
233016015	chr2:233016015:G:T	3.05778e-05	-0.342238	-2.2556e-10	0.000372277	-0.383251	-2.2556e-10
233016035	chr2:233016035:G:A	2.14293e-05	-1.16939e-10	-0.697754	0.000279243	-1.16939e-10	-0.670807
233016568	chr2:233016568:T:C	1.1992e-05	-0.591104	-0.687172	0.000139299	-0.687421	-0.678844
233016770	chr2:233016770:C:T	1.37789e-05	-1.16939e-10	-1.13937	0.000174917	-1.16939e-10	-1.13858
233016920	chr2:233016920:G:C	1.09265e-05	-0.705689	-0.665637	0.000127499	-0.797704	-0.657077
233016985	chr2:233016985:A:G	3.006e-06	-1.53687	-1.12504	3.80035e-05	-1.54175	-1.12346
233017009	chr2:233017009:A:G	1.36246e-05	-1.16939e-10	-1.15064	0.00017278	-1.16939e-10	-1.15087
233017766	chr2:233017766:G:A	1.36971e-05	-1.16939e-10	-1.14533	0.000173713	-1.16939e-10	-1.14549
233017783	chr2:233017783:A:G	3.69278e-06	-1.57166	-0.884473	4.71484e-05	-1.57827	-0.871321
233018002	chr2:233018002:T:C	3.64161e-06	-1.50382	-0.966265	4.67082e-05	-1.49679	-0.962178
233018238	chr2:233018238:T:A	1.37188e-05	-1.16939e-10	-1.14374	0.000174122	-1.16939e-10	-1.14313
233018355	chr2:233018355:A:C	1.42073e-05	-1.16939e-10	-1.10876	0.00018099	-1.16939e-10	-1.10445
233018423	chr2:233018423:G:A	2.97736e-06	-1.55592	-1.11555	3.76868e-05	-1.55987	-1.11371
233018609	chr2:233018609:C:T	9.51497e-06	-0.778249	-0.731397	0.000111386	-0.866311	-0.723576
233018948	chr2:233018948:C:T	1.01786e-05	-0.730216	-0.712015	0.000119092	-0.818939	-0.704055
233018958	chr2:233018958:T:C	3.34214e-06	-1.58973	-0.966172	4.25603e-05	-1.59054	-0.961431
233018993	chr2:233018993:T:G	2.98478e-06	-1.55501	-1.11398	3.77858e-05	-1.55887	-1.11209
233019516	chr2:233019516:A:G	3.36035e-06	-1.59039	-0.960081	4.28245e-05	-1.59057	-0.955212
233019643	chr2:233019643:C:T	1.8995e-05	-1.16939e-10	-0.818338	0.000246561	-1.16939e-10	-0.795278
233019877	chr2:233019877:C:T	3.81543e-05	-1.16939e-10	-0.120874	0.000491446	-1.16939e-10	-0.105537
233020441	chr2:233020441:C:A	1.43257e-05	-1.16939e-10	-1.10046	0.000181599	-1.16939e-10	-1.10109
233020716	chr2:233020716:T:C	3.39398e-06	-1.59008	-0.950427	4.3225e-05	-1.5906	-0.945873
233020785	chr2:233020785:C:T	3.29939e-06	-1.51201	-1.05676	4.1717e-05	-1.51826	-1.05373
233020952	chr2:233020952:A:G	3.68329e-05	0.995157	-1.15128	0.00044749	0.95201	-1.15125
233021729	chr2:233021729:G:A	1.39853e-05	-1.16939e-10	-1.12451	0.000178003	-1.16939e-10	-1.12109
233021992	chr2:233021992:C:A	2.12113e-05	-1.16939e-10	-0.707979	0.000276326	-1.16939e-10	-0.681309
233022022	chr2:233022022:G:A	1.22704e-05	-0.538664	-0.716658	0.000142136	-0.637598	-0.708511
233022051	chr2:233022051:G:A	1.53157e-05	-1.16939e-10	-1.03363	0.000193877	-1.16939e-10	-1.03567
233022453	chr2:233022453:G:A	1.36206e-05	-1.16939e-10	-1.15093	0.000172767	-1.16939e-10	-1.15094
233022512	chr2:233022512:C:T	2.17416e-05	-1.16939e-10	-0.683286	0.000283453	-1.16939e-10	-0.655844
233022561	chr2:233022561:G:A	8.94757e-06	-1.57113	-2.2556e-10	0.000116286	-1.54684	-2.2556e-10
233022568	chr2:233022568:G:A	3.49271e-05	0.928614	-1.13786	0.000418606	0.872278	-1.13824
233022899	chr2:233022899:C:T	8.88126e-06	-1.57857	-2.2556e-10	0.000113762	-1.56878	-2.2556e-10
233022951	chr2:233022951:C:T	2.30069e-05	-1.16939e-10	-0.626718	0.000300412	-1.16939e-10	-0.597735
233023144	chr2:233023144:T:C	1.39218e-05	-1.16939e-10	-1.12906	0.000176871	-1.16939e-10	-1.12747
233023317	chr2:233023317:C:T	4.01914e-06	-1.22012	-1.15133	4.76692e-05	-1.28724	-1.15136
233024160	chr2:233024160:C:T	1.04206e-05	-1.41873	-2.2556e-10	0.0001312	-1.42617	-2.2556e-10
233024304	chr2:233024304:C:T	5.66416e-05	-1.16939e-10	0.27423	0.000755282	-1.16939e-10	0.324202
233024364	chr2:233024364:C:T	1.11689e-05	-1.26563	-0.0837546	0.000139735	-1.27915	-0.0839909
233024395	chr2:233024395:A:G	3.49332e-06	-1.50779	-1.00387	4.56197e-05	-1.47961	-1.00294
233024443	chr2:233024443:A:C	1.7996e-05	-1.16939e-10	-0.872362	0.000227539	-1.16939e-10	-0.875567
233024513	chr2:233024513:C:T	4.18349e-05	-1.16939e-10	-0.0287834	0.000536011	-1.16939e-10	-0.0187346
233024853	chr2:233024853:G:A	3.71267e-06	-1.47659	-0.974172	4.85686e-05	-1.44664	-0.973275
233024866	chr2:233024866:T:C	4.21509e-06	-1.52945	-0.794388	5.41422e-05	-1.51892	-0.792357
233024966	chr2:233024966:G:A	3.00278e-05	-1.16939e-10	-0.360389	0.000389116	-1.16939e-10	-0.339012
233025159	chr2:233025159:G:C	2.5613e-05	-1.16939e-10	-0.519415	0.000335362	-1.16939e-10	-0.487677
233025378	chr2:233025378:T:C	2.01882e-05	-1.37926	0.621847	0.000252892	-1.40237	0.632444
233025424	chr2:233025424:C:T	2.53268e-05	-1.16939e-10	-0.530649	0.000331525	-1.16939e-10	-0.499186
233025607	chr2:233025607:A:G	1.86581e-05	-1.16939e-10	-0.836233	0.000239531	-1.16939e-10	-0.824208
233025768	chr2:233025768:GC:G	1.36744e-05	-1.16939e-10	-1.14699	0.000173486	-1.16939e-10	-1.14679
233025801	chr2:233025801:C:G	9.42578e-06	-1.51907	-2.2556e-10	0.000117117	-1.53972	-2.2556e-10
233025856	chr2:233025856:C:T	9.70226e-06	-0.483371	-1.00678	0.000114148	-0.560394	-1.005
233026160	chr2:233026160:T:C	2.07053e-05	-1.38672	0.654597	0.00025889	-1.41008	0.663597
233026431	chr2:233026431:C:T	9.42424e-06	-1.51923	-2.2556e-10	0.000117123	-1.53966	-2.2556e-10
233026454	chr2:233026454:G:A	2.95331e-06	-1.58802	-1.09156	3.74887e-05	-1.58667	-1.09218
233026505	chr2:233026505:T:C	1.79329e-05	-1.34619	0.470316	0.000223488	-1.3717	0.478167
233026633	chr2:233026633:C:T	4.04828e-06	-1.21755	-1.14667	5.35683e-05	-1.17638	-1.14556
233027159	chr2:233027159:C:G	3.66957e-06	-1.44461	-1.01783	4.81954e-05	-1.41066	-1.01696
233027297	chr2:233027297:G:A	2.25855e-05	-1.3562	0.710998	0.000281803	-1.38176	0.720078
233027645	chr2:233027645:G:A	1.4375e-05	-1.16939e-10	-1.09702	0.00018245	-1.16939e-10	-1.09641
233027660	chr2:233027660:G:C	5.81204e-06	-1.48303	-0.519551	7.24891e-05	-1.50976	-0.509692
233027701	chr2:233027701:C:T	5.0856e-06	-1.20057	-0.935527	6.88067e-05	-1.13485	-0.936734
233027722	chr2:233027722:G:C	1.37393e-05	-1.16939e-10	-1.14226	0.000174339	-1.16939e-10	-1.14189
233027812	chr2:233027812:C:T	3.88546e-06	-1.4074	-0.997867	5.12143e-05	-1.36991	-0.996963
233028111	chr2:233028111:T:A	1.44699e-05	-0.804077	-0.286365	0.000170619	-0.898161	-0.265295
233028201	chr2:233028201:G:T	1.97512e-05	-1.35139	0.57209	0.000245993	-1.37948	0.581893
233028492	chr2:233028492:G:A	1.57776e-05	-1.16939e-10	-1.00392	0.000199719	-1.16939e-10	-1.00598
233028533	chr2:233028533:C:T	3.45056e-06	-1.54765	-0.976325	4.4334e-05	-1.53714	-0.973994
233028572	chr2:233028572:C:T	3.69389e-05	-0.153247	-2.2556e-10	0.00044638	-0.201719	-2.2556e-10
233028677	chr2:233028677:T:G	4.82825e-05	-1.16939e-10	0.114555	0.000603741	-1.16939e-10	0.100256
233028950	chr2:233028950:T:C	1.4288e-05	-1.16939e-10	-1.1031	0.000181116	-1.16939e-10	-1.10375
233029142	chr2:233029142:A:T	1.41835e-05	-1.16939e-10	-1.11043	0.000179754	-1.16939e-10	-1.1113
233029249	chr2:233029249:A:G	6.32245e-06	-1.57765	-0.340761	7.93896e-05	-1.58364	-0.344879
233029285	chr2:233029285:TTTCACCGTTTTAGC:T	5.25593e-06	-1.53241	-0.570746	6.60433e-05	-1.55088	-0.561699
233029336	chr2:233029336:T:C	3.96909e-06	-1.59056	-0.793422	5.0361e-05	-1.58979	-0.793887
233029450	chr2:233029450:T:C	1.98595e-05	-1.16939e-10	-0.773831	0.000251075	-1.16939e-10	-0.777137
233029817	chr2:233029817:T:C	8.77681e-06	-1.5904	-2.2556e-10	0.000111349	-1.59022	-2.2556e-10
233029888	chr2:233029888:C:A	7.84177e-06	-1.48974	-0.213306	0.000103017	-1.45799	-0.210011
233029915	chr2:233029915:C:T	3.39967e-06	-1.46109	-1.07774	4.43426e-05	-1.43341	-1.07754
233029946	chr2:233029946:C:T	1.36134e-05	-1.16939e-10	-1.15146	0.000172704	-1.16939e-10	-1.15131
233030451	chr2:233030451:C:T	1.26698e-05	-1.22329	-2.2556e-10	0.000160326	-1.22568	-2.2556e-10
233030634	chr2:233030634:G:A	2.42164e-05	-1.16939e-10	-0.575485	0.000316642	-1.16939e-10	-0.545119
233030834	chr2:233030834:C:T	2.20344e-05	-1.16939e-10	-0.669907	0.000281564	-1.16939e-10	-0.662528
233030877	chr2:233030877:C:T	1.61443e-05	-1.16939e-10	-0.980946	0.000205149	-1.16939e-10	-0.979151
233031788	chr2:233031788:C:T	1.98092e-05	0.0689527	-0.845321	0.000217156	-0.088027	-0.834246
233031947	chr2:233031947:A:C	8.55853e-05	-1.16939e-10	0.687	0.00107979	-1.16939e-10	0.681634
233032323	chr2:233032323:C:T	9.05731e-06	-1.55894	-2.2556e-10	0.000114154	-1.56534	-2.2556e-10
233032793	chr2:233032793:G:A	9.37646e-06	-1.52431	-2.2556e-10	0.000123873	-1.48363	-2.2556e-10
233033400	chr2:233033400:C:T	2.28019e-05	-0.635668	-2.2556e-10	0.00024523	-0.800693	-2.2556e-10
233033589	chr2:233033589:C:G	1.44906e-05	-1.16939e-10	-1.08901	0.000183866	-1.16939e-10	-1.08868
233033694	chr2:233033694:G:A	1.70253e-05	-1.16939e-10	-0.927814	0.000216071	-1.16939e-10	-0.927283
233033707	chr2:233033707:C:G	1.39261e-05	-0.307461	-0.82129	0.000168135	-0.369025	-0.809096
233033981	chr2:233033981:G:A	9.37548e-06	-1.52442	-2.2556e-10	0.00011897	-1.52402	-2.2556e-10
233033992	chr2:233033992:T:C	5.85047e-05	-1.16939e-10	0.306594	0.00076288	-1.16939e-10	0.334211
233034347	chr2:233034347:G:A	4.65957e-05	-1.16939e-10	0.0789941	0.000589371	-1.16939e-10	0.0761662
233034416	chr2:233034416:C:A	3.3349e-06	-1.42611	-1.13197	4.31976e-05	-1.4075	-1.1296
233034667	chr2:233034667:C:T	1.11718e-05	-0.528929	-0.820188	0.000135505	-0.586	-0.807884
233035222	chr2:233035222:G:A	3.18355e-05	-1.16939e-10	-0.301932	0.000413307	-1.16939e-10	-0.278698
233035379	chr2:233035379:A:C	1.86644e-05	-0.835897	-2.2556e-10	0.000263342	-0.729438	-2.2556e-10
233035676	chr2:233035676:T:C	1.96195e-05	-0.785988	-2.2556e-10	0.000231268	-0.859312	-2.2556e-10
233036018	chr2:233036018:T:C	1.71481e-05	-1.16939e-10	-0.920624	0.000217627	-1.16939e-10	-0.920108
233036144	chr2:233036144:G:T	1.17597e-05	-0.824053	-0.473783	0.000139738	-0.909588	-0.453534
233036147	chr2:233036147:G:A	4.24829e-06	-1.58181	-0.734183	5.36144e-05	-1.58266	-0.738411
233036589	chr2:233036589:G:A	1.3635e-05	-1.16939e-10	-1.14987	0.000172927	-1.16939e-10	-1.15002
233036796	chr2:233036796:C:T	1.74769e-05	-1.16939e-10	-0.901633	0.000224106	-1.16939e-10	-0.890771
233037639	chr2:233037639:G:A	1.40402e-05	-1.16939e-10	-1.12059	0.000178038	-1.16939e-10	-1.12089
233038754	chr2:233038754:C:T	1.67729e-05	-1.16939e-10	-0.942746	0.000212869	-1.16939e-10	-0.942213
233038879	chr2:233038879:T:G	1.43237e-05	-1.16939e-10	-1.1006	0.000181544	-1.16939e-10	-1.10139
233039549	chr2:233039549:C:T	4.13358e-05	1.05382	-1.0946	0.000480121	0.961539	-1.09039
233039752	chr2:233039752:A:G	1.37823e-05	-1.16939e-10	-1.13913	0.000174915	-1.16939e-10	-1.13859
233040292	chr2:233040292:C:T	1.00304e-05	-0.463939	-0.992952	0.0001127	-0.586822	-0.991335
233040627	chr2:233040627:A:G	5.43122e-05	0.232235	-2.2556e-10	0.000670951	0.205807	-2.2556e-10
233040692	chr2:233040692:G:T	2.92307e-06	-1.53868	-1.1512	3.73891e-05	-1.53064	-1.15087
233040778	chr2:233040778:G:C	1.36463e-05	-1.16939e-10	-1.14904	0.000172964	-1.16939e-10	-1.14981
233040780	chr2:233040780:T:C	1.02188e-05	-0.665137	-0.773148	0.000127404	-0.693373	-0.762155
233040781	chr2:233040781:T:C	1.46985e-05	-1.16939e-10	-1.07477	0.000185643	-1.16939e-10	-1.07906
233041094	chr2:233041094:T:C	5.61592e-06	-0.896589	-1.14032	7.08472e-05	-0.901177	-1.14119
233041296	chr2:233041296:G:A	3.94884e-05	1.02523	-1.11173	0.000458386	0.934568	-1.10974
233041546	chr2:233041546:G:A	1.99316e-05	-1.16939e-10	-0.770209	0.000256218	-1.16939e-10	-0.756859
233041617	chr2:233041617:C:G	3.66943e-05	-1.16939e-10	-0.159891	0.00047485	-1.16939e-10	-0.139891
233041641	chr2:233041641:G:A	9.18256e-06	-1.22558	-0.319629	0.000113259	-1.25906	-0.314158
233041722	chr2:233041722:G:A	3.76621e-05	-1.16939e-10	-0.13386	0.00048083	-1.16939e-10	-0.127376
233041890	chr2:233041890:A:G	1.85804e-05	-1.16939e-10	-0.840409	0.000235881	-1.16939e-10	-0.839561
233042797	chr2:233042797:G:A	2.26132e-05	-1.16939e-10	-0.643982	0.000287808	-1.16939e-10	-0.640595
233042848	chr2:233042848:T:A	1.86347e-05	-1.16939e-10	-0.837489	0.000236608	-1.16939e-10	-0.836484
233043047	chr2:233043047:G:A	1.2636e-05	-0.404198	-0.821766	0.000161104	-0.411364	-0.809479
233043440	chr2:233043440:C:T	1.59687e-05	-1.16939e-10	-0.991883	0.000204841	-1.16939e-10	-0.980658
233043614	chr2:233043614:G:A	2.97166e-06	-1.58675	-1.08664	3.77484e-05	-1.58577	-1.08618
233043860	chr2:233043860:C:T	3.92822e-05	-1.16939e-10	-0.0917432	0.000508733	-1.16939e-10	-0.0709661
233044027	chr2:233044027:G:C	3.23171e-05	-1.16939e-10	-0.286917	0.000418164	-1.16939e-10	-0.267015
233044097	chr2:233044097:A:G	1.47656e-05	-1.16939e-10	-1.07021	0.000187163	-1.16939e-10	-1.07091
233044603	chr2:233044603:G:T	8.80493e-06	-1.5872	-2.2556e-10	0.000111604	-1.58793	-2.2556e-10
233044838	chr2:233044838:T:C	3.95642e-06	-1.48238	-0.904793	4.93138e-05	-1.49852	-0.906164
233045117	chr2:233045117:G:A	1.45745e-05	-1.16939e-10	-1.08324	0.000184808	-1.16939e-10	-1.08357
233045161	chr2:233045161:G:C	8.08204e-05	-1.16939e-10	0.629716	0.00106103	-1.16939e-10	0.664107
233045407	chr2:233045407:C:T	2.44235e-05	-1.16939e-10	-0.566969	0.000311433	-1.16939e-10	-0.561704
233045408	chr2:233045408:A:G	7.80155e-06	-1.46303	-0.245164	9.91092e-05	-1.47712	-0.229551
233045823	chr2:233045823:C:T	0.000392989	-1.16939e-10	2.21127	0.00560814	-1.16939e-10	2.32909
233046265	chr2:233046265:G:T	2.09688e-05	-1.16939e-10	-0.71948	0.000269724	-1.16939e-10	-0.70549
233046313	chr2:233046313:G:A	2.11394e-05	-1.16939e-10	-0.711373	0.000266037	-1.16939e-10	-0.719254
233046368	chr2:233046368:C:G	0.000352291	-1.16939e-10	2.10194	0.00501711	-1.16939e-10	2.21772
233046389	chr2:233046389:C:A	2.95102e-06	-1.58373	-1.09663	3.76822e-05	-1.58035	-1.09335
233046706	chr2:233046706:T:G	1.43973e-05	-1.16939e-10	-1.09547	0.000182564	-1.16939e-10	-1.09579
233046830	chr2:233046830:T:C	8.34357e-06	-1.44486	-0.196162	0.000105765	-1.46202	-0.179654
233046832	chr2:233046832:A:G	8.75206e-06	-1.41526	-0.177968	0.000110949	-1.43248	-0.161337
233047024	chr2:233047024:T:C	2.73004e-05	-1.16939e-10	-0.45561	0.000352346	-1.16939e-10	-0.438275
233047097	chr2:233047097:A:G	4.45662e-05	-1.16939e-10	0.0344623	0.000569285	-1.16939e-10	0.0414927
233047122	chr2:233047122:C:T	1.53104e-05	-1.16939e-10	-1.03398	0.000193966	-1.16939e-10	-1.03521
233047400	chr2:233047400:G:A	2.30835e-05	-0.623396	-2.2556e-10	0.000306187	-0.578694	-2.2556e-10
233047689	chr2:233047689:C:T	1.63644e-05	-1.16939e-10	-0.967407	0.000207439	-1.16939e-10	-0.968052
233047912	chr2:233047912:G:A	1.91807e-05	-1.16939e-10	-0.808607	0.000246404	-1.16939e-10	-0.795917
233048045	chr2:233048045:C:T	8.09858e-06	-1.488	-0.182828	0.00010319	-1.50494	-0.161373
233048187	chr2:233048187:A:G	8.20277e-06	-1.59002	-0.0680227	0.000106606	-1.58994	-0.0438167
233048258	chr2:233048258:G:A	1.22025e-05	-0.739985	-0.520892	0.000146357	-0.7946	-0.522237
233048645	chr2:233048645:G:A	2.84208e-06	-1.5906	-1.12738	3.6159e-05	-1.59011	-1.12485
233048993	chr2:233048993:C:T	1.4475e-05	-1.16939e-10	-1.09009	0.000184898	-1.16939e-10	-1.08308
233049237	chr2:233049237:C:T	3.12722e-06	-1.54161	-1.08075	3.9256e-05	-1.54971	-1.08308
233049859	chr2:233049859:G:A	3.68473e-06	-1.49696	-0.961354	4.62983e-05	-1.50375	-0.964033
233050334	chr2:233050334:G:A	4.26898e-05	-1.16939e-10	-0.00855344	0.00057195	-1.16939e-10	0.0461623
233050353	chr2:233050353:A:C	1.38213e-05	-1.16939e-10	-1.1363	0.000175367	-1.16939e-10	-1.13601
233050421	chr2:233050421:G:A	3.69596e-06	-1.47779	-0.977484	4.64207e-05	-1.48506	-0.980087
233050676	chr2:233050676:G:A	1.36284e-05	-1.16939e-10	-1.15036	0.000172903	-1.16939e-10	-1.15016
233050825	chr2:233050825:C:T	3.76203e-06	-1.47074	-0.966814	4.72387e-05	-1.47819	-0.969488
233050933	chr2:233050933:A:G	5.44118e-06	-1.37617	-0.692344	6.84368e-05	-1.38507	-0.691904
233051083	chr2:233051083:C:T	4.38109e-06	-1.45097	-0.834248	5.49152e-05	-1.4593	-0.837803
233051181	chr2:233051181:G:A	4.09959e-06	-1.43275	-0.918876	5.14072e-05	-1.44123	-0.921886
233051766	chr2:233051766:G:A	1.09664e-05	-0.474876	-0.892802	0.000129748	-0.560086	-0.877205
233052255	chr2:233052255:A:C	3.16656e-06	-1.4586	-1.15127	3.97976e-05	-1.46795	-1.15113
233052342	chr2:233052342:C:T	4.09191e-05	-0.0509171	-2.2556e-10	0.000478951	-0.13129	-2.2556e-10
233052453	chr2:233052453:G:A	1.5707e-05	-1.16939e-10	-1.0084	0.00019906	-1.16939e-10	-1.00928
233052570	chr2:233052570:C:T	1.20775e-05	-1.27117	-2.2556e-10	0.00015634	-1.25086	-2.2556e-10
233053005	chr2:233053005:G:A	1.74426e-05	-1.16939e-10	-0.903598	0.000220473	-1.16939e-10	-0.907115
233053107	chr2:233053107:AAACCCTT:A	2.44888e-05	-1.16939e-10	-0.564296	0.00031198	-1.16939e-10	-0.559951
233054375	chr2:233054375:A:G	1.38523e-05	-1.16939e-10	-1.13407	0.000175646	-1.16939e-10	-1.13442
233054760	chr2:233054760:G:A	1.39895e-05	-1.16939e-10	-1.12421	0.000177513	-1.16939e-10	-1.12384
233054771	chr2:233054771:A:T	3.0394e-06	-1.52947	-1.12138	3.83592e-05	-1.53466	-1.12124
233055089	chr2:233055089:C:T	1.57504e-05	-1.16939e-10	-1.00565	0.00020045	-1.16939e-10	-1.00233
233055570	chr2:233055570:A:G	1.37886e-05	-1.16939e-10	-1.13867	0.000174844	-1.16939e-10	-1.139
233055803	chr2:233055803:AATAG:A	1.70705e-05	-0.925163	-2.2556e-10	0.000195209	-1.02882	-2.2556e-10
233056108	chr2:233056108:G:A	1.37377e-05	-1.16939e-10	-1.14237	0.000174127	-1.16939e-10	-1.14311
233056734	chr2:233056734:T:C	8.00765e-05	-1.16939e-10	0.620469	0.00104989	-1.16939e-10	0.653549
233057449	chr2:233057449:T:C	3.04173e-06	-1.53534	-1.11475	3.82094e-05	-1.54471	-1.1151
233057947	chr2:233057947:A:G	5.63337e-06	-0.884707	-1.1491	7.11844e-05	-0.888713	-1.1489
233058100	chr2:233058100:G:A	2.89569e-06	-1.59051	-1.10878	3.67168e-05	-1.5905	-1.10916
233058863	chr2:233058863:A:G	3.06807e-06	-1.49655	-1.14492	3.84314e-05	-1.50886	-1.14515
233059299	chr2:233059299:A:G	6.8614e-06	-0.725517	-1.11108	8.50134e-05	-0.753761	-1.10632
233059598	chr2:233059598:G:A	3.01041e-05	-1.16939e-10	-0.357852	0.000382287	-1.16939e-10	-0.356717
233059871	chr2:233059871:A:G	3.69515e-06	-1.53943	-0.916062	4.68984e-05	-1.54195	-0.912955
233060213	chr2:233060213:C:T	2.98542e-06	-1.54413	-1.12465	3.75524e-05	-1.55253	-1.12462
233060456	chr2:233060456:G:A	9.7309e-06	-1.58016	0.0929573	0.000125612	-1.58089	0.111196
233060598	chr2:233060598:C:T	1.37757e-05	-1.16939e-10	-1.13961	0.000174729	-1.16939e-10	-1.13965
233060685	chr2:233060685:G:C	1.82569e-05	-1.16939e-10	-0.857971	0.000232586	-1.16939e-10	-0.853627
233060781	chr2:233060781:A:G	5.67581e-05	1.36811	-1.09182	0.000621418	1.21894	-1.08982
233061401	chr2:233061401:G:A	1.42463e-05	-1.16939e-10	-1.10602	0.000180523	-1.16939e-10	-1.10703
233061411	chr2:233061411:T:C	1.61947e-05	-1.16939e-10	-0.977828	0.000206364	-1.16939e-10	-0.973246
233061472	chr2:233061472:G:A	5.19166e-06	-1.40815	-0.707311	6.52378e-05	-1.41826	-0.706593
233061491	chr2:233061491:G:A	4.67537e-06	-1.53594	-0.684266	5.94338e-05	-1.53849	-0.67954
233061546	chr2:233061546:C:T	1.93171e-05	-1.16939e-10	-0.801524	0.00024788	-1.16939e-10	-0.789946
233061564	chr2:233061564:T:C	5.37443e-06	-1.46691	-0.613954	6.77046e-05	-1.47335	-0.614389
233061751	chr2:233061751:G:T	1.48974e-05	-1.16939e-10	-1.06133	0.000188622	-1.16939e-10	-1.06314
233061847	chr2:233061847:C:T	1.57237e-05	-1.16939e-10	-1.00735	0.000200275	-1.16939e-10	-1.0032
233062329	chr2:233062329:C:T	1.7028e-05	-1.16939e-10	-0.927655	0.000218151	-1.16939e-10	-0.917701
233062732	chr2:233062732:C:T	1.54933e-05	-1.16939e-10	-1.02211	0.000197385	-1.16939e-10	-1.01773
233062918	chr2:233062918:T:C	9.34324e-06	-1.52786	-2.2556e-10	0.000119013	-1.52366	-2.2556e-10
233063384	chr2:233063384:C:T	2.90291e-05	-1.16939e-10	-0.394215	0.00036985	-1.16939e-10	-0.389793
233063908	chr2:233063908:A:G	1.36451e-05	-1.16939e-10	-1.14913	0.000173015	-1.16939e-10	-1.14951
233064066	chr2:233064066:T:C	3.93366e-06	-1.2415	-1.15144	4.91297e-05	-1.25696	-1.15146
233064573	chr2:233064573:T:C	3.53237e-06	-1.4942	-1.00635	4.42184e-05	-1.50693	-1.00682
233064741	chr2:233064741:AGAGG:A	2.20516e-05	-1.16939e-10	-0.669126	0.000280879	-1.16939e-10	-0.664965
233064768	chr2:233064768:A:C	0.000100303	0.845684	-2.2556e-10	0.0011498	0.744451	-2.2556e-10
233064800	chr2:233064800:T:C	3.24062e-06	-1.43751	-1.14924	4.02052e-05	-1.45943	-1.14946
233064835	chr2:233064835:G:A	4.24254e-06	-1.41363	-0.903721	5.24429e-05	-1.43895	-0.904217
233064852	chr2:233064852:T:G	1.39864e-05	-1.16939e-10	-1.12443	0.000177451	-1.16939e-10	-1.1242
233064970	chr2:233064970:C:T	5.50864e-05	-1.16939e-10	0.246389	0.000742214	-1.16939e-10	0.306749
233065088	chr2:233065088:G:A	1.4189e-05	-1.16939e-10	-1.11004	0.000180257	-1.16939e-10	-1.10851
233065265	chr2:233065265:G:A	2.9704e-06	-1.56116	-1.11266	3.75644e-05	-1.56589	-1.11094
233065428	chr2:233065428:C:T	1.61483e-05	-1.16939e-10	-0.980699	0.00020476	-1.16939e-10	-0.981051
233065558	chr2:233065558:A:G	3.04818e-05	-1.16939e-10	-0.345383	0.000388935	-1.16939e-10	-0.339478
233065867	chr2:233065867:A:G	2.96935e-06	-1.56948	-1.10469	3.7965e-05	-1.56046	-1.10576
233065952	chr2:233065952:A:T	0.00010733	0.913394	-2.2556e-10	0.00115698	0.750677	-2.2556e-10
233066203	chr2:233066203:C:T	3.91423e-06	-1.51261	-0.885281	5.17702e-05	-1.48685	-0.869228
233066751	chr2:233066751:C:T	6.78587e-06	-1.30771	-0.539957	8.68032e-05	-1.32903	-0.510218
233066852	chr2:233066852:C:T	3.56939e-06	-1.58932	-0.900799	4.5631e-05	-1.5901	-0.892205
233066867	chr2:233066867:T:C	6.44586e-06	-1.34594	-0.553139	8.25899e-05	-1.36522	-0.52378
233066892	chr2:233066892:C:T	6.29943e-06	-1.34939	-0.572663	8.06892e-05	-1.3685	-0.543782
233066929	chr2:233066929:C:T	1.3619e-05	-1.16939e-10	-1.15105	0.000172886	-1.16939e-10	-1.15025
233066931	chr2:233066931:T:C	6.26945e-06	-1.35499	-0.571833	8.03275e-05	-1.37383	-0.542946
233066936	chr2:233066936:C:T	9.45583e-06	-0.448857	-1.06703	0.000106578	-0.571992	-1.06202
233066962	chr2:233066962:G:A	2.89302e-06	-1.58676	-1.11345	3.65626e-05	-1.5895	-1.11437
233066996	chr2:233066996:C:T	1.06235e-05	-0.329372	-1.07008	0.000115018	-0.489909	-1.06789
233067057	chr2:233067057:C:T	3.23709e-05	-1.16939e-10	-0.285254	0.000415803	-1.16939e-10	-0.272677
233067058	chr2:233067058:G:A	1.77921e-05	-1.16939e-10	-0.883758	0.000228135	-1.16939e-10	-0.872952
233067111	chr2:233067111:A:G	6.23086e-06	-1.34864	-0.584362	7.97852e-05	-1.36778	-0.555771
233067376	chr2:233067376:C:T	6.06302e-06	-1.35171	-0.608599	7.76204e-05	-1.37055	-0.580512
233067380	chr2:233067380:T:C	6.0892e-06	-1.352	-0.603998	7.79654e-05	-1.37083	-0.575792
233067409	chr2:233067409:T:C	1.4271e-05	-1.16939e-10	-1.10428	0.000181001	-1.16939e-10	-1.10439
233067548	chr2:233067548:G:C	4.57387e-05	-1.16939e-10	0.0604316	0.000613648	-1.16939e-10	0.116532
233067650	chr2:233067650:T:C	6.03682e-06	-1.35837	-0.606267	7.72889e-05	-1.37721	-0.578124
233067740	chr2:233067740:G:A	6.04107e-06	-1.35803	-0.605899	7.73443e-05	-1.37688	-0.577743
233067779	chr2:233067779:C:T	6.00504e-06	-1.35851	-0.611403	7.68736e-05	-1.37734	-0.583388
233067794	chr2:233067794:G:A	1.95586e-05	-1.16939e-10	-0.789097	0.000249869	-1.16939e-10	-0.781954
233067853	chr2:233067853:T:C	6.09972e-06	-1.35773	-0.596541	7.81128e-05	-1.37659	-0.568148
233067904	chr2:233067904:A:G	6.05361e-06	-1.35773	-0.604133	7.75079e-05	-1.37658	-0.575932
233067911	chr2:233067911:C:T	6.05332e-06	-0.846024	-1.11588	8.10781e-05	-0.788458	-1.11902
233067948	chr2:233067948:T:G	6.20731e-06	-1.3382	-0.598583	7.94229e-05	-1.35785	-0.570253
233068093	chr2:233068093:A:C	5.87156e-06	-0.889599	-1.10279	7.83139e-05	-0.835691	-1.10647
233068155	chr2:233068155:T:C	5.72179e-06	-1.35724	-0.660987	7.3145e-05	-1.37616	-0.634284
233068193	chr2:233068193:C:G	5.88082e-06	-0.891451	-1.09937	7.83847e-05	-0.838081	-1.10318
233068242	chr2:233068242:A:G	6.02417e-06	-1.38571	-0.581019	7.7195e-05	-1.40434	-0.552212
233068367	chr2:233068367:A:G	5.91389e-06	-1.34759	-0.637615	7.56031e-05	-1.36713	-0.610261
233068412	chr2:233068412:G:A	2.91345e-06	-1.59009	-1.10308	3.69144e-05	-1.59055	-1.10373
233068709	chr2:233068709:A:G	6.09245e-06	-0.845281	-1.11018	7.07273e-05	-0.93638	-1.10768
233068717	chr2:233068717:G:A	7.5263e-06	-1.56993	-0.174176	9.99154e-05	-1.5482	-0.150367
233068755	chr2:233068755:T:C	5.58842e-06	-1.39592	-0.645894	7.15771e-05	-1.41379	-0.618326
233068864	chr2:233068864:G:A	1.44608e-05	-1.16939e-10	-1.09107	0.000183407	-1.16939e-10	-1.09118
233068979	chr2:233068979:G:A	5.31726e-06	-1.40682	-0.684733	6.81757e-05	-1.42264	-0.65816
233068991	chr2:233068991:AG:A	7.85785e-06	-1.34283	-0.358176	0.00010004	-1.35136	-0.345958
233069095	chr2:233069095:C:T	8.67759e-06	-1.13822	-0.46355	0.000109782	-1.15199	-0.452402
233069100	chr2:233069100:G:A	1.56389e-05	-1.16939e-10	-1.01275	0.000198498	-1.16939e-10	-1.01211
233069136	chr2:233069136:G:A	4.67018e-06	-1.47658	-0.744736	5.9938e-05	-1.48966	-0.719923
233069256	chr2:233069256:C:T	6.3772e-05	-1.16939e-10	0.392801	0.000825899	-1.16939e-10	0.413583
233069298	chr2:233069298:G:A	1.46881e-05	-1.16939e-10	-1.07548	0.000186221	-1.16939e-10	-1.07595
233069888	chr2:233069888:G:A	2.42033e-05	-0.791514	0.215491	0.000323574	-0.773024	0.249562
233070106	chr2:233070106:A:G	5.20507e-06	-1.1066	-1.00628	6.98955e-05	-1.05198	-1.0039
233070118	chr2:233070118:T:C	3.39321e-05	-1.16939e-10	-0.238152	0.00043631	-1.16939e-10	-0.224537
233070139	chr2:233070139:C:T	1.84525e-05	-1.16939e-10	-0.847315	0.000233453	-1.16939e-10	-0.849911
233070289	chr2:233070289:T:C	5.19266e-06	-1.12101	-0.994255	6.97079e-05	-1.06678	-0.991794
233070456	chr2:233070456:TTC:T	5.4703e-06	-1.34594	-0.717238	6.84338e-05	-1.36308	-0.713943
233070466	chr2:233070466:T:A	5.0692e-06	-0.990442	-1.14889	6.54041e-05	-0.974206	-1.1481
233070472	chr2:233070472:T:A	4.93416e-06	-1.01736	-1.14897	6.36182e-05	-1.00035	-1.14964
233070480	chr2:233070480:A:G	5.20778e-06	-0.961218	-1.15114	6.72347e-05	-0.943345	-1.15135
233070669	chr2:233070669:C:T	1.8204e-05	-1.16939e-10	-0.860874	0.000231824	-1.16939e-10	-0.856911
233070781	chr2:233070781:C:T	5.46279e-06	-1.41574	-0.64881	6.85529e-05	-1.43038	-0.644902
233070799	chr2:233070799:C:G	1.86769e-05	-1.16939e-10	-0.835227	0.000238634	-1.16939e-10	-0.827957
233070906	chr2:233070906:T:C	3.18592e-06	-1.45354	-1.15024	4.06504e-05	-1.44801	-1.14987
233071115	chr2:233071115:G:A	0.000105515	-0.855816	1.75215	0.00149135	-0.799459	1.80401
233071515	chr2:233071515:A:G	5.82036e-06	-1.36438	-0.636772	7.29047e-05	-1.3809	-0.632837
233072957	chr2:233072957:G:A	1.76296e-05	-1.16939e-10	-0.892933	0.00022604	-1.16939e-10	-0.882177
233073186	chr2:233073186:G:A	3.09216e-06	-1.54056	-1.09308	3.85195e-05	-1.55941	-1.09232
233073360	chr2:233073360:C:T	1.41784e-05	-1.16939e-10	-1.1108	0.00018028	-1.16939e-10	-1.10838
233073377	chr2:233073377:C:T	4.26095e-05	-1.16939e-10	-0.0104353	0.00055186	-1.16939e-10	0.0104047
233073966	chr2:233073966:C:T	5.61819e-06	-1.50409	-0.532417	7.06626e-05	-1.51679	-0.528182
233074069	chr2:233074069:A:C	5.74035e-06	-1.23087	-0.784124	7.72129e-05	-1.18346	-0.772863
233074283	chr2:233074283:C:T	3.60104e-06	-1.35607	-1.12522	4.70643e-05	-1.32733	-1.12404
233074543	chr2:233074543:C:T	2.47506e-05	-1.16939e-10	-0.553666	0.000317051	-1.16939e-10	-0.543826
233074633	chr2:233074633:G:T	5.01399e-06	-1.05118	-1.09911	6.73257e-05	-0.995808	-1.09754
233074905	chr2:233074905:T:C	3.17905e-06	-1.49091	-1.11502	3.95556e-05	-1.50732	-1.11786
233075036	chr2:233075036:GGGTTGACCT:G	4.41196e-05	-1.16939e-10	0.0243916	0.000568541	-1.16939e-10	0.0401845
233075308	chr2:233075308:G:A	1.44804e-05	-1.16939e-10	-1.08972	0.00018422	-1.16939e-10	-1.08676
233075315	chr2:233075315:C:T	3.88584e-06	-1.5319	-0.873275	4.84119e-05	-1.55257	-0.870573
233075323	chr2:233075323:A:G	1.36781e-05	-1.16939e-10	-1.14672	0.000173376	-1.16939e-10	-1.14742
233075569	chr2:233075569:T:A	1.43333e-05	-1.16939e-10	-1.09992	0.000182307	-1.16939e-10	-1.0972
233075619	chr2:233075619:A:G	3.5943e-06	-1.35266	-1.13051	4.52277e-05	-1.36112	-1.13006
233076241	chr2:233076241:A:T	1.04181e-05	-1.41897	-2.2556e-10	0.000130073	-1.43479	-2.2556e-10
233076310	chr2:233076310:G:A	2.40965e-05	-0.580446	-2.2556e-10	0.000329958	-0.503925	-2.2556e-10
233076570	chr2:233076570:T:C	1.42782e-05	-1.16939e-10	-1.10378	0.000181587	-1.16939e-10	-1.10115
233076678	chr2:233076678:A:G	2.88096e-06	-1.57036	-1.13403	3.61461e-05	-1.58044	-1.13488
233077426	chr2:233077426:C:T	5.95593e-06	-0.938894	-1.03923	8.0648e-05	-0.873972	-1.03882
233077989	chr2:233077989:G:A	9.68179e-06	-1.26125	-0.231017	0.000121964	-1.28122	-0.217947
233078023	chr2:233078023:T:C	7.50595e-06	-0.848092	-0.898725	9.29831e-05	-0.873584	-0.896888
233078320	chr2:233078320:G:A	9.87027e-06	-1.47299	-2.2556e-10	0.00012585	-1.4678	-2.2556e-10
233078469	chr2:233078469:G:A	1.37548e-05	-1.16939e-10	-1.14113	0.000174285	-1.16939e-10	-1.1422
233078501	chr2:233078501:G:A	1.87949e-05	-1.16939e-10	-0.828929	0.000240183	-1.16939e-10	-0.821487
233078637	chr2:233078637:G:A	3.04444e-06	-1.59047	-1.05873	3.88209e-05	-1.58569	-1.05825
233078772	chr2:233078772:T:G	1.40065e-05	-1.16939e-10	-1.12299	0.000177623	-1.16939e-10	-1.12323
233078858	chr2:233078858:T:G	1.39976e-05	-1.16939e-10	-1.12363	0.000177904	-1.16939e-10	-1.12164
233078998	chr2:233078998:G:C	3.41369e-06	-1.39277	-1.14195	4.2628e-05	-1.40782	-1.14256
233079151	chr2:233079151:A:G	1.36141e-05	-1.16939e-10	-1.15141	0.000172768	-1.16939e-10	-1.15094
233079600	chr2:233079600:C:T	8.0322e-06	-1.21655	-0.462507	0.000106433	-1.17041	-0.464968
233079758	chr2:233079758:G:A	3.4252e-06	-1.58889	-0.942468	4.32672e-05	-1.5906	-0.944891
233079775	chr2:233079775:T:C	1.36856e-05	-1.16939e-10	-1.14617	0.000173749	-1.16939e-10	-1.14528
233079860	chr2:233079860:G:A	9.2931e-06	-1.53324	-2.2556e-10	0.000113985	-1.56683	-2.2556e-10
233079966	chr2:233079966:G:A	3.84901e-06	-1.56184	-0.852854	4.79915e-05	-1.57757	-0.854294
233080277	chr2:233080277:G:A	1.95542e-05	-0.789321	-2.2556e-10	0.000248149	-0.788861	-2.2556e-10
233080610	chr2:233080610:T:G	1.05841e-05	-1.00985	-0.393308	0.000128248	-1.06929	-0.379634
233080611	chr2:233080611:T:C	2.03248e-05	-1.35727	0.606603	0.00026585	-1.33032	0.61036
233080834	chr2:233080834:T:C	3.69304e-06	-1.58903	-0.867035	4.66658e-05	-1.58991	-0.869969
233080855	chr2:233080855:C:T	5.90684e-06	-1.35454	-0.631859	7.22111e-05	-1.3916	-0.631694
233080905	chr2:233080905:C:T	5.96268e-06	-1.30189	-0.6751	7.85021e-05	-1.26942	-0.670348
233080999	chr2:233080999:C:T	1.99679e-05	-1.16939e-10	-0.768389	0.000256482	-1.16939e-10	-0.75583
233081618	chr2:233081618:A:G	5.61188e-05	-1.16939e-10	0.264957	0.00073906	-1.16939e-10	0.30249
233081790	chr2:233081790:A:G	4.66155e-06	-1.4788	-0.744363	5.72379e-05	-1.51581	-0.739864
233082174	chr2:233082174:C:T	1.37578e-05	-1.16939e-10	-1.14091	0.000174734	-1.16939e-10	-1.13962
233082226	chr2:233082226:T:A	1.65986e-05	-0.723176	-0.230019	0.000209115	-0.753034	-0.206973
233082227	chr2:233082227:C:T	1.61532e-05	-0.724344	-0.256052	0.000203468	-0.754049	-0.233333
233082866	chr2:233082866:T:C	1.38444e-05	-1.16939e-10	-1.13463	0.000176084	-1.16939e-10	-1.13193
233083424	chr2:233083424:T:C	2.79518e-05	-1.16939e-10	-0.43203	0.000360316	-1.16939e-10	-0.415908
233084107	chr2:233084107:T:G	2.93713e-06	-1.54175	-1.14333	3.66842e-05	-1.55807	-1.14247
233084438	chr2:233084438:T:G	1.60983e-05	-1.16939e-10	-0.983799	0.000206584	-1.16939e-10	-0.972182
233084545	chr2:233084545:G:A	7.47832e-06	-1.36203	-0.388476	9.87296e-05	-1.33866	-0.371847
233085243	chr2:233085243:G:A	4.96459e-06	-1.37491	-0.785275	6.38153e-05	-1.35896	-0.787941
233085263	chr2:233085263:G:A	1.09145e-05	-1.37242	-2.2556e-10	0.000138066	-1.37516	-2.2556e-10
233085555	chr2:233085555:C:A	4.00551e-06	-1.28815	-1.08669	5.11424e-05	-1.27697	-1.0913
233086022	chr2:233086022:G:A	9.38691e-06	-1.32189	-0.201312	0.000125057	-1.29319	-0.180934
233086667	chr2:233086667:T:TG	3.39343e-06	-1.39129	-1.14938	4.30413e-05	-1.39069	-1.15004
233087332	chr2:233087332:TA:T	1.84267e-05	-1.16939e-10	-0.848714	0.000235335	-1.16939e-10	-0.841878
233087413	chr2:233087413:G:A	0.000170427	-1.16939e-10	1.3758	0.00220235	-1.16939e-10	1.39439
233087888	chr2:233087888:C:G	2.0175e-05	-1.16939e-10	-0.758068	0.000263209	-1.16939e-10	-0.729939
233088435	chr2:233088435:T:C	1.08678e-05	-1.37671	-2.2556e-10	0.000143299	-1.33795	-2.2556e-10
233088734	chr2:233088734:G:A	1.37133e-05	-1.16939e-10	-1.14414	0.000174198	-1.16939e-10	-1.1427
233088746	chr2:233088746:C:T	3.05986e-06	-1.50384	-1.14031	3.84714e-05	-1.51342	-1.13955
233088877	chr2:233088877:G:A	1.79474e-05	-1.16939e-10	-0.875067	0.000229168	-1.16939e-10	-0.868435
233089200	chr2:233089200:G:A	2.38008e-05	-1.16939e-10	-0.592793	0.000305082	-1.16939e-10	-0.582308
233089230	chr2:233089230:G:A	4.79494e-06	-1.1531	-1.04186	5.92676e-05	-1.17831	-1.04252
233089640	chr2:233089640:T:G	1.8787e-05	-1.16939e-10	-0.82935	0.000239774	-1.16939e-10	-0.823192
233089672	chr2:233089672:C:T	1.00888e-05	-1.45109	-2.2556e-10	0.000132106	-1.41928	-2.2556e-10
233089727	chr2:233089727:G:A	1.99518e-05	-1.16939e-10	-0.769194	0.000255639	-1.16939e-10	-0.759122
233090036	chr2:233090036:G:A	5.25137e-05	-1.16939e-10	0.19856	0.0006608	-1.16939e-10	0.190562
233090259	chr2:233090259:T:A	1.45594e-05	-1.03059	-0.0536889	0.000184493	-1.02378	-0.0615038
233090953	chr2:233090953:C:T	1.82377e-05	-1.16939e-10	-0.859021	0.000232215	-1.16939e-10	-0.855227
233091013	chr2:233091013:T:C	2.96901e-06	-1.5363	-1.13799	3.69027e-05	-1.55722	-1.13738
233091148	chr2:233091148:C:T	3.14468e-06	-1.4654	-1.1514	3.93827e-05	-1.47821	-1.15135
233091708	chr2:233091708:C:T	1.07992e-05	-1.15045	-0.232591	0.000137369	-1.15236	-0.227854
233091714	chr2:233091714:A:G	1.24775e-05	-1.49098	0.252393	0.000156515	-1.49192	0.242185
233092306	chr2:233092306:C:G	6.09981e-05	-1.16939e-10	0.34833	0.000786893	-1.16939e-10	0.365203
233092333	chr2:233092333:G:A	2.37925e-05	-0.593141	-2.2556e-10	0.000293824	-0.619909	-2.2556e-10
233092412	chr2:233092412:A:G	3.12379e-05	-1.16939e-10	-0.320882	0.000400237	-1.16939e-10	-0.310833
233092543	chr2:233092543:A:T	3.32188e-06	-1.54775	-1.01423	4.2532e-05	-1.53729	-1.01534
233092575	chr2:233092575:A:G	2.43952e-05	-1.16939e-10	-0.568126	0.000312795	-1.16939e-10	-0.557341
233092754	chr2:233092754:A:G	1.25165e-05	-0.963987	-0.271475	0.000141967	-1.06791	-0.279381
233092846	chr2:233092846:G:A	1.48923e-05	-1.16939e-10	-1.06167	0.000189016	-1.16939e-10	-1.06106
233093117	chr2:233093117:T:C	6.28228e-06	-1.56544	-0.359343	8.09837e-05	-1.55008	-0.358563
233093550	chr2:233093550:GT:G	4.21378e-06	-1.18467	-1.13948	5.33775e-05	-1.18545	-1.14005
233093980	chr2:233093980:C:G	4.67515e-06	-1.13688	-1.08337	6.09215e-05	-1.11521	-1.0781
233094092	chr2:233094092:CCCT:C	2.22216e-05	-1.16939e-10	-0.661449	0.000284586	-1.16939e-10	-0.651853
233094093	chr2:233094093:CCT:C	1.99824e-05	-1.16939e-10	-0.767664	0.000256727	-1.16939e-10	-0.754875
233094200	chr2:233094200:T:C	2.77751e-05	-1.16939e-10	-0.438374	0.000359596	-1.16939e-10	-0.417909
233094318	chr2:233094318:G:A	2.5777e-05	-1.16939e-10	-0.513029	0.000330696	-1.16939e-10	-0.501691
233094342	chr2:233094342:G:A	3.28331e-05	-1.16939e-10	-0.271078	0.000426178	-1.16939e-10	-0.248033
233094561	chr2:233094561:G:A	2.81616e-06	-1.57737	-1.14977	3.54696e-05	-1.58439	-1.14983
233094674	chr2:233094674:A:G	2.79487e-06	-1.5899	-1.14483	3.54296e-05	-1.59041	-1.14493
233094729	chr2:233094729:G:A	2.78899e-06	-1.5904	-1.14643	3.53911e-05	-1.58991	-1.14652
233094819	chr2:233094819:A:G	3.0436e-05	-1.16939e-10	-0.346886	0.000391005	-1.16939e-10	-0.334169
233094895	chr2:233094895:G:A	2.78485e-06	-1.5883	-1.15002	3.52438e-05	-1.59053	-1.15007
233095060	chr2:233095060:G:A	9.43647e-06	-1.51793	-2.2556e-10	0.000123578	-1.48601	-2.2556e-10
233095296	chr2:233095296:A:G	2.77774e-06	-1.58941	-1.15146	3.51935e-05	-1.59057	-1.15146
233095561	chr2:233095561:C:T	1.5843e-05	-1.16939e-10	-0.999785	0.000200957	-1.16939e-10	-0.999799
233095578	chr2:233095578:C:T	1.40126e-05	-1.16939e-10	-1.12256	0.000177677	-1.16939e-10	-1.12292
233095882	chr2:233095882:A:T	2.77833e-06	-1.58956	-1.1511	3.52065e-05	-1.59053	-1.15113
233096230	chr2:233096230:C:T	1.17679e-05	-0.998211	-0.298926	0.000144145	-1.05564	-0.276433
233096309	chr2:233096309:A:G	1.4015e-05	-1.16939e-10	-1.12238	0.000178228	-1.16939e-10	-1.11982
233096450	chr2:233096450:G:A	4.28739e-06	-1.19381	-1.11302	5.56686e-05	-1.17404	-1.10943
233096638	chr2:233096638:C:T	2.77861e-06	-1.59042	-1.15015	3.53657e-05	-1.58708	-1.15007
233096720	chr2:233096720:C:T	4.03602e-06	-1.45175	-0.9155	5.11534e-05	-1.45539	-0.912671
233096765	chr2:233096765:C:T	2.78132e-06	-1.59039	-1.1492	3.5309e-05	-1.58983	-1.14892
233096810	chr2:233096810:T:C	1.37839e-05	-1.16939e-10	-1.13901	0.000174819	-1.16939e-10	-1.13914
233096880	chr2:233096880:T:C	3.5102e-05	-0.204256	-2.2556e-10	0.000332013	-0.497716	-2.2556e-10
233097188	chr2:233097188:G:C	1.40658e-05	-1.16939e-10	-1.11877	0.00017861	-1.16939e-10	-1.11769
233097238	chr2:233097238:G:A	2.77939e-06	-1.58892	-1.15136	3.51952e-05	-1.5906	-1.15138
233097336	chr2:233097336:T:A	2.78757e-06	-1.58591	-1.15143	3.52198e-05	-1.58984	-1.15144
233097379	chr2:233097379:A:G	2.78825e-06	-1.58613	-1.15097	3.52323e-05	-1.58992	-1.15101
233097549	chr2:233097549:T:G	2.19663e-05	-1.16939e-10	-0.673004	0.000280468	-1.16939e-10	-0.66643
233097805	chr2:233097805:G:A	2.79326e-06	-1.58424	-1.15107	3.52595e-05	-1.58906	-1.1511
233097841	chr2:233097841:G:A	4.06623e-06	-1.58991	-0.769886	5.17841e-05	-1.59049	-0.765318
233098164	chr2:233098164:A:G	2.80699e-06	-1.58171	-1.14869	3.53902e-05	-1.58768	-1.14877
233098182	chr2:233098182:T:C	2.8293e-06	-1.58123	-1.14125	3.5661e-05	-1.58742	-1.14141
233098267	chr2:233098267:A:G	2.78417e-06	-1.59023	-1.14833	3.53983e-05	-1.58782	-1.1484
233098297	chr2:233098297:G:A	2.90343e-05	-1.16939e-10	-0.394037	0.000375987	-1.16939e-10	-0.373334
233098330	chr2:233098330:A:G	2.80565e-06	-1.58367	-1.14721	3.54027e-05	-1.5888	-1.1473
233098381	chr2:233098381:T:C	2.81792e-06	-1.58005	-1.14646	3.55033e-05	-1.5867	-1.14657
233098392	chr2:233098392:C:T	2.79688e-06	-1.58525	-1.14876	3.53221e-05	-1.58954	-1.14884
233098476	chr2:233098476:C:T	2.88404e-05	-1.16939e-10	-0.400735	0.000373833	-1.16939e-10	-0.379081
233098502	chr2:233098502:C:T	2.78223e-06	-1.58973	-1.14954	3.52569e-05	-1.59045	-1.14978
233098540	chr2:233098540:A:C	2.81789e-06	-1.58596	-1.14057	3.56012e-05	-1.58983	-1.14068
233098699	chr2:233098699:C:T	1.27672e-05	-1.21564	-2.2556e-10	0.000156434	-1.25025	-2.2556e-10
233098727	chr2:233098727:C:G	1.93226e-05	-0.826316	0.0250764	0.000215457	-0.963318	0.0331888
233099082	chr2:233099082:T:C	7.33153e-06	-1.48025	-0.290075	9.30731e-05	-1.48075	-0.288749
233099091	chr2:233099091:T:C	7.53306e-06	-1.42994	-0.313275	9.56222e-05	-1.43047	-0.312009
233099170	chr2:233099170:C:T	1.40276e-05	-1.16939e-10	-1.12149	0.000178393	-1.16939e-10	-1.1189
233099463	chr2:233099463:C:T	2.73143e-05	-1.16939e-10	-0.455102	0.000353097	-1.16939e-10	-0.436147
233099579	chr2:233099579:A:G	1.47606e-05	-1.16939e-10	-1.07055	0.000189993	-1.16939e-10	-1.0559
233099622	chr2:233099622:A:T	3.48903e-05	-1.16939e-10	-0.210305	0.000445806	-1.16939e-10	-0.203006
233099900	chr2:233099900:T:C	4.80382e-06	-1.05165	-1.14145	6.23937e-05	-1.02817	-1.14125
233099922	chr2:233099922:G:A	9.10641e-06	-1.49636	-0.0571721	0.000112416	-1.54033	-0.0403519
233100275	chr2:233100275:A:G	6.15041e-06	-1.22032	-0.725669	7.3441e-05	-1.28614	-0.720262
233100399	chr2:233100399:G:A	1.36499e-05	-1.16939e-10	-1.14878	0.000173145	-1.16939e-10	-1.14876
233100634	chr2:233100634:A:C	1.88558e-05	-1.16939e-10	-0.825692	0.000240479	-1.16939e-10	-0.820256
233100950	chr2:233100950:CTCACTGAACGGTAATCCCCTCCGTGTGCCCCCAACGAGTCAT:C	1.50412e-05	-0.906133	-0.145587	0.000198924	-0.873592	-0.136374
233101223	chr2:233101223:C:T	9.09094e-06	-1.55524	-2.2556e-10	0.000117751	-1.53432	-2.2556e-10
233101488	chr2:233101488:C:T	1.14579e-05	-0.669174	-0.654656	0.000159489	-0.579594	-0.651322
233101676	chr2:233101676:ATAT:A	1.137e-05	-0.627468	-0.704069	0.000158442	-0.53657	-0.700933
233101815	chr2:233101815:A:AT	3.5884e-06	-1.33472	-1.15009	4.0401e-05	-1.45436	-1.14968
233102012	chr2:233102012:T:C	6.29976e-06	-0.934033	-0.987969	8.50452e-05	-0.874598	-0.985109
233102140	chr2:233102140:C:T	1.20283e-05	-0.660701	-0.614551	0.000167211	-0.572492	-0.611138
233102314	chr2:233102314:G:T	1.54379e-05	-1.16939e-10	-1.02569	0.000195835	-1.16939e-10	-1.02561
233102620	chr2:233102620:G:A	9.08339e-06	-0.669941	-0.886124	0.000125857	-0.583619	-0.884122
233102657	chr2:233102657:G:C	1.41651e-05	-0.362402	-0.749333	0.000165016	-0.440276	-0.756573
233102695	chr2:233102695:A:G	6.47757e-05	0.470772	-0.0623542	0.00111666	0.722423	-0.00721746
233102702	chr2:233102702:T:TAGCTGGAC	7.12501e-05	0.546638	-0.0429552	0.00123458	0.802925	0.0126725
233102718	chr2:233102718:C:T	7.28574e-05	0.605041	-0.0790498	0.00126359	0.863146	-0.024324
233103059	chr2:233103059:A:C	1.66856e-05	-1.16939e-10	-0.947969	0.000212774	-1.16939e-10	-0.942657
233103223	chr2:233103223:T:A	7.04884e-05	0.699949	-0.207014	0.0012211	0.960263	-0.155647
233103243	chr2:233103243:A:G	1.24516e-05	-1.24067	-2.2556e-10	0.000148751	-1.30061	-2.2556e-10
233103320	chr2:233103320:G:A	0.00038037	0.918846	1.25979	0.00684809	1.16662	1.36221
233103443	chr2:233103443:C:T	3.59643e-06	-1.33114	-1.15144	4.26905e-05	-1.39747	-1.15144
233103530	chr2:233103530:C:T	1.3779e-05	-0.374863	-0.764507	0.000160842	-0.451046	-0.771423
233103653	chr2:233103653:C:T	9.10838e-06	-1.55332	-2.2556e-10	0.000115436	-1.55418	-2.2556e-10
233104106	chr2:233104106:G:T	9.4007e-06	-1.52173	-2.2556e-10	0.00012551	-1.4705	-2.2556e-10
233104163	chr2:233104163:A:AC	0.000675621	0.918288	1.83483	0.0133731	1.2193	1.97881
233104671	chr2:233104671:C:A	5.13605e-06	-1.49028	-0.635952	6.30871e-05	-1.51199	-0.646385
233104733	chr2:233104733:G:A	1.9485e-05	0.0432178	-0.836085	0.000254535	0.0676052	-0.831054
233104981	chr2:233104981:C:T	9.15954e-06	-1.54772	-2.2556e-10	0.000114827	-1.55947	-2.2556e-10
233105106	chr2:233105106:T:G	1.74547e-05	-1.16939e-10	-0.902906	0.000222251	-1.16939e-10	-0.899084
233105179	chr2:233105179:A:G	3.15797e-06	-1.46111	-1.15147	4.1877e-05	-1.41671	-1.15144
233105252	chr2:233105252:G:A	1.90861e-05	-1.16939e-10	-0.813553	0.000245849	-1.16939e-10	-0.798173
233105253	chr2:233105253:C:T	1.60455e-05	-1.16939e-10	-0.987085	0.000204224	-1.16939e-10	-0.983671
233105789	chr2:233105789:A:G	5.1623e-06	-1.13946	-0.981668	7.60264e-05	-0.990473	-0.981336
233106024	chr2:233106024:T:C	1.57877e-05	-1.16939e-10	-1.00328	0.000200892	-1.16939e-10	-1.00012
233106078	chr2:233106078:T:C	1.61904e-05	-1.16939e-10	-0.978095	0.000206696	-1.16939e-10	-0.971639
233106107	chr2:233106107:G:A	6.03453e-05	0.107745	0.229825	0.000987191	0.303773	0.288201
233106130	chr2:233106130:C:G	1.3882e-05	-1.16939e-10	-1.13192	0.000176009	-1.16939e-10	-1.13236
233106388	chr2:233106388:G:A	1.37156e-05	-1.16939e-10	-1.14398	0.00017392	-1.16939e-10	-1.14429
233106754	chr2:233106754:C:T	1.67283e-05	-1.16939e-10	-0.945411	0.000215362	-1.16939e-10	-0.930569
233107029	chr2:233107029:A:G	6.68547e-05	0.440008	-2.2556e-10	0.000811689	0.396228	-2.2556e-10
233107094	chr2:233107094:G:A	0.000131518	0.34381	0.772817	0.00224485	0.56766	0.845843
233107381	chr2:233107381:C:T	1.38754e-05	-1.16939e-10	-1.13239	0.000175901	-1.16939e-10	-1.13297
233107763	chr2:233107763:G:A	1.37112e-05	-1.16939e-10	-1.1443	0.000173857	-1.16939e-10	-1.14466
233107884	chr2:233107884:T:C	1.62674e-05	-1.16939e-10	-0.97335	0.000206591	-1.16939e-10	-0.97215
233107896	chr2:233107896:C:G	1.47793e-05	-1.16939e-10	-1.06929	0.00018756	-1.16939e-10	-1.06879
233108013	chr2:233108013:C:T	0.000107924	0.091652	0.827266	0.00182154	0.302979	0.90157
233108035	chr2:233108035:C:T	1.5006e-05	-1.16939e-10	-1.05406	0.000190461	-1.16939e-10	-1.05344
233108251	chr2:233108251:A:C	1.37923e-05	-1.16939e-10	-1.13841	0.000175147	-1.16939e-10	-1.13727
233108454	chr2:233108454:G:A	1.70818e-05	-1.16939e-10	-0.9245	0.000217659	-1.16939e-10	-0.919957
233108486	chr2:233108486:T:C	2.36569e-05	0.398382	-0.997242	0.00039856	0.671469	-0.9865
233108564	chr2:233108564:C:T	1.56469e-05	-1.16939e-10	-1.01224	0.000199139	-1.16939e-10	-1.00889
233108724	chr2:233108724:A:G	1.37905e-05	-1.16939e-10	-1.13853	0.000175102	-1.16939e-10	-1.13752
233108750	chr2:233108750:G:A	1.39217e-05	-1.16939e-10	-1.12906	0.000176817	-1.16939e-10	-1.12778
233108816	chr2:233108816:A:C	1.37984e-05	-1.16939e-10	-1.13796	0.000175205	-1.16939e-10	-1.13693
233108820	chr2:233108820:C:T	1.39233e-05	-1.16939e-10	-1.12895	0.000176844	-1.16939e-10	-1.12762
233109047	chr2:233109047:G:GA	3.61363e-06	-1.4957	-0.982101	4.65122e-05	-1.48296	-0.980218
233109181	chr2:233109181:A:G	2.65492e-05	0.0916284	-0.575141	0.000440957	0.328302	-0.542244
233109188	chr2:233109188:G:C	6.38355e-06	-0.954277	-0.954512	8.7002e-05	-0.888651	-0.948307
233109346	chr2:233109346:G:C	1.3794e-05	-1.16939e-10	-1.13828	0.000175084	-1.16939e-10	-1.13762
233109369	chr2:233109369:C:T	1.7e-05	-1.16939e-10	-0.929301	0.000215241	-1.16939e-10	-0.931133
233109371	chr2:233109371:T:C	1.38206e-05	-1.16939e-10	-1.13635	0.000175498	-1.16939e-10	-1.13526
233109381	chr2:233109381:T:C	1.37941e-05	-1.16939e-10	-1.13827	0.000175148	-1.16939e-10	-1.13726
233109431	chr2:233109431:G:A	1.37984e-05	-1.16939e-10	-1.13796	0.000175205	-1.16939e-10	-1.13693
233109601	chr2:233109601:T:C	1.37138e-05	-1.16939e-10	-1.14411	0.000174083	-1.16939e-10	-1.14335
233109648	chr2:233109648:G:A	1.38084e-05	-1.16939e-10	-1.13724	0.000175338	-1.16939e-10	-1.13618
233109773	chr2:233109773:A:G	1.36641e-05	-1.16939e-10	-1.14774	0.000173417	-1.16939e-10	-1.14719
233109866	chr2:233109866:A:G	1.37601e-05	-1.16939e-10	-1.14074	0.0001747	-1.16939e-10	-1.13982
233109885	chr2:233109885:A:G	1.37502e-05	-1.16939e-10	-1.14146	0.000174568	-1.16939e-10	-1.14057
233110371	chr2:233110371:T:A	8.06385e-05	0.627462	-2.2556e-10	0.00130822	0.873537	-2.2556e-10
233110659	chr2:233110659:C:T	1.39131e-05	-1.16939e-10	-1.12968	0.00017671	-1.16939e-10	-1.12838
233110839	chr2:233110839:T:C	3.25352e-05	0.624016	-0.904209	0.000559055	0.913953	-0.890593
233110911	chr2:233110911:C:T	2.04416e-05	-1.16939e-10	-0.744942	0.000261984	-1.16939e-10	-0.734606
233110932	chr2:233110932:A:AAC	9.79494e-05	0.821938	-2.2556e-10	0.00168524	1.12677	-2.2556e-10
233110938	chr2:233110938:AAC:A	2.22421e-05	-0.660528	-2.2556e-10	0.000321523	-0.529821	-2.2556e-10
233110939	chr2:233110939:AC:A	5.06906e-05	0.163227	-2.2556e-10	0.000830227	0.41881	-2.2556e-10
233110962	chr2:233110962:C:T	1.37204e-05	-1.16939e-10	-1.14363	0.000174144	-1.16939e-10	-1.14301
233111013	chr2:233111013:C:T	1.36136e-05	-1.16939e-10	-1.15144	0.000172678	-1.16939e-10	-1.15146
233111513	chr2:233111513:A:G	2.55321e-05	-1.16939e-10	-0.522576	0.000322666	-1.16939e-10	-0.526271
233111801	chr2:233111801:C:T	5.9251e-06	-1.41432	-0.568997	7.70595e-05	-1.39109	-0.567222
233111873	chr2:233111873:C:A	3.91698e-06	-1.54314	-0.854049	5.06508e-05	-1.52753	-0.850404
233111883	chr2:233111883:A:C	2.83851e-06	-1.57253	-1.14671	3.66625e-05	-1.55537	-1.14577
233111913	chr2:233111913:T:A	2.87946e-06	-1.58871	-1.1162	3.67416e-05	-1.5844	-1.11458
233112081	chr2:233112081:A:G	1.36806e-05	-1.16939e-10	-1.14653	0.000173454	-1.16939e-10	-1.14698
233112135	chr2:233112135:A:G	1.37806e-05	-1.16939e-10	-1.13925	0.000174749	-1.16939e-10	-1.13954
233112254	chr2:233112254:C:T	9.71352e-06	-1.48899	-2.2556e-10	0.000125471	-1.47082	-2.2556e-10
233112697	chr2:233112697:C:A	3.90875e-06	-1.2587	-1.14059	5.20885e-05	-1.21045	-1.13949
233112813	chr2:233112813:A:G	2.47947e-05	-1.16939e-10	-0.551885	0.000317405	-1.16939e-10	-0.542712
233112815	chr2:233112815:G:A	3.01323e-06	-1.55782	-1.10168	3.79818e-05	-1.56121	-1.10457
233112910	chr2:233112910:G:A	1.4541e-05	-1.16939e-10	-1.08554	0.000184697	-1.16939e-10	-1.08417
233112984	chr2:233112984:C:G	1.60198e-05	-1.16939e-10	-0.988685	0.000202613	-1.16939e-10	-0.991594
233113215	chr2:233113215:C:G	9.61569e-06	-1.49912	-2.2556e-10	0.00011861	-1.52705	-2.2556e-10
233113289	chr2:233113289:C:G	9.14097e-06	-1.54975	-2.2556e-10	0.000114622	-1.56125	-2.2556e-10
233113515	chr2:233113515:C:T	3.5354e-06	-1.56855	-0.931137	4.45497e-05	-1.57717	-0.929114
233113678	chr2:233113678:T:C	4.51046e-06	-1.56749	-0.688629	5.71416e-05	-1.56598	-0.691373
233113683	chr2:233113683:C:T	3.37112e-06	-1.57403	-0.973241	4.31637e-05	-1.5638	-0.974088
233113816	chr2:233113816:A:G	4.55274e-06	-1.54953	-0.697259	5.75815e-05	-1.54902	-0.700671
233114025	chr2:233114025:T:C	4.22159e-06	-1.2008	-1.1215	5.58751e-05	-1.15719	-1.12258
233114036	chr2:233114036:A:G	3.66361e-06	-1.48262	-0.98144	4.78956e-05	-1.44992	-0.983947
233114150	chr2:233114150:T:C	1.32194e-05	-0.247416	-0.933409	0.000206026	-0.0469233	-0.927965
233114198	chr2:233114198:G:A	0.00011046	1.18696	-0.244823	0.00185828	1.43026	-0.205746
233114328	chr2:233114328:T:C	1.88047e-05	-1.16939e-10	-0.828408	0.000237805	-1.16939e-10	-0.831437
233114468	chr2:233114468:A:G	5.63294e-05	1.37464	-1.10593	0.00097872	1.68205	-1.09869
233114493	chr2:233114493:C:G	1.36389e-05	-1.16939e-10	-1.14959	0.00017292	-1.16939e-10	-1.15006
233114525	chr2:233114525:C:T	1.38057e-05	-1.16939e-10	-1.13743	0.000174883	-1.16939e-10	-1.13877
233114700	chr2:233114700:G:A	1.36501e-05	-1.16939e-10	-1.14876	0.000173045	-1.16939e-10	-1.14934
233115109	chr2:233115109:C:T	3.01616e-06	-1.58986	-1.06867	3.82745e-05	-1.59053	-1.06758
233115449	chr2:233115449:G:C	3.84163e-06	-1.28797	-1.12864	5.22525e-05	-1.21763	-1.12917
233115842	chr2:233115842:C:T	2.16202e-05	0.452111	-1.14099	0.000402275	0.83456	-1.14031
233116114	chr2:233116114:G:A	1.40099e-05	-1.16939e-10	-1.12275	0.000177818	-1.16939e-10	-1.12213
233116527	chr2:233116527:A:G	4.98231e-06	-1.57975	-0.576866	6.31228e-05	-1.57556	-0.582244
233116529	chr2:233116529:C:T	8.81669e-06	-1.58587	-2.2556e-10	0.000112001	-1.58438	-2.2556e-10
233116573	chr2:233116573:C:A	5.38746e-06	-0.927881	-1.15056	7.6069e-05	-0.820805	-1.15044
233116689	chr2:233116689:T:C	3.71516e-06	-1.49758	-0.952517	4.97757e-05	-1.45027	-0.945093
233116708	chr2:233116708:C:T	4.97085e-06	-1.14437	-1.01455	6.3276e-05	-1.13856	-1.01683
233116745	chr2:233116745:T:C	2.62861e-05	0.122214	-0.615686	0.00043802	0.370556	-0.59118
233116830	chr2:233116830:C:T	3.75026e-06	-1.50321	-0.937474	4.77818e-05	-1.50024	-0.936005
233116842	chr2:233116842:A:G	1.36154e-05	-1.16939e-10	-1.15131	0.000172714	-1.16939e-10	-1.15125
233117202	chr2:233117202:G:C	4.32629e-06	-1.58908	-0.708721	5.5671e-05	-1.57912	-0.704309
233117495	chr2:233117495:T:C	9.0774e-06	-1.2999	-0.256826	0.000101817	-1.4187	-0.261019
233117534	chr2:233117534:C:A	2.70416e-05	-1.16939e-10	-0.465137	0.000344319	-1.16939e-10	-0.461322
233117897	chr2:233117897:C:T	1.48424e-05	-1.16939e-10	-1.06502	0.000188276	-1.16939e-10	-1.06498
233118131	chr2:233118131:C:T	4.02326e-06	-1.58585	-0.784568	5.09688e-05	-1.58961	-0.782065
233118209	chr2:233118209:C:T	9.7082e-06	-1.48824	-0.00130312	0.000122074	-1.50007	0.00180925
233118642	chr2:233118642:G:C	4.13078e-05	-1.16939e-10	-0.0414616	0.000538886	-1.16939e-10	-0.0133844
233118797	chr2:233118797:A:G	1.36428e-05	-1.16939e-10	-1.1493	0.000173043	-1.16939e-10	-1.14935
233118826	chr2:233118826:C:T	9.49176e-06	-1.51209	-2.2556e-10	0.000121514	-1.50286	-2.2556e-10
233118886	chr2:233118886:G:A	2.01168e-05	-1.16939e-10	-0.760956	0.00025549	-1.16939e-10	-0.759707
233118896	chr2:233118896:C:T	2.3083e-05	-1.16939e-10	-0.623416	0.000293011	-1.16939e-10	-0.62268
233118926	chr2:233118926:G:C	2.37607e-05	-1.16939e-10	-0.59448	0.000301623	-1.16939e-10	-0.593712
233119094	chr2:233119094:G:C	1.37023e-05	-1.16939e-10	-1.14495	0.000173949	-1.16939e-10	-1.14413
233119354	chr2:233119354:C:T	1.42829e-05	-1.16939e-10	-1.10345	0.000181002	-1.16939e-10	-1.10438
233119593	chr2:233119593:TACTA:T	5.06836e-06	-1.54392	-0.595575	6.53969e-05	-1.53703	-0.585389
233119626	chr2:233119626:G:C	4.21081e-06	-1.53761	-0.787244	5.07848e-05	-1.58638	-0.788916
233120349	chr2:233120349:T:C	3.06471e-06	-1.49126	-1.1513	3.81838e-05	-1.50908	-1.15139
233120905	chr2:233120905:A:G	1.43748e-05	-1.16939e-10	-1.09704	0.000182145	-1.16939e-10	-1.09808
233120911	chr2:233120911:AAAAAATAAAAT:A	1.64043e-05	-1.16939e-10	-0.964971	0.000208424	-1.16939e-10	-0.963315
233120950	chr2:233120950:A:C	1.37335e-05	-1.16939e-10	-1.14268	0.000174319	-1.16939e-10	-1.142
233120989	chr2:233120989:G:A	9.01135e-06	-1.56403	-2.2556e-10	0.000113819	-1.56828	-2.2556e-10
233121203	chr2:233121203:T:C	3.81007e-06	-1.31762	-1.10725	4.7194e-05	-1.34274	-1.10589
233121427	chr2:233121427:T:C	4.06777e-06	-1.55221	-0.807211	5.29812e-05	-1.53306	-0.799893
233121886	chr2:233121886:C:T	4.95531e-06	-1.3774	-0.784653	6.20207e-05	-1.39539	-0.780032
233122297	chr2:233122297:G:A	1.69595e-05	-1.16939e-10	-0.931683	0.000214732	-1.16939e-10	-0.933501
233122302	chr2:233122302:T:TACTTTTGG	1.42936e-05	-1.16939e-10	-1.1027	0.000181572	-1.16939e-10	-1.10124
233122304	chr2:233122304:C:A	1.44122e-05	-1.16939e-10	-1.09444	0.000183098	-1.16939e-10	-1.09287
233122307	chr2:233122307:T:TACAA	1.43017e-05	-1.16939e-10	-1.10213	0.000181676	-1.16939e-10	-1.10066
233122404	chr2:233122404:T:C	5.01824e-06	-1.45141	-0.698021	6.80837e-05	-1.40428	-0.677875
233122848	chr2:233122848:A:C	7.01601e-06	-1.46672	-0.347594	9.55122e-05	-1.4232	-0.320439
233123012	chr2:233123012:T:C	3.82028e-06	-1.585	-0.837187	4.9038e-05	-1.57887	-0.831422
233123066	chr2:233123066:C:A	1.5964e-05	-1.16939e-10	-0.992178	0.000201052	-1.16939e-10	-0.999327
233123188	chr2:233123188:G:C	5.74965e-06	-0.940311	-1.07306	7.27241e-05	-0.941123	-1.07509
233123439	chr2:233123439:G:A	1.74864e-05	-1.16939e-10	-0.901092	0.000221362	-1.16939e-10	-0.903089
233123633	chr2:233123633:G:A	4.70921e-06	-1.56424	-0.648757	5.96143e-05	-1.57371	-0.641285
233123955	chr2:233123955:A:C	4.44814e-05	-1.16939e-10	0.032558	0.000571151	-1.16939e-10	0.0447647
233124460	chr2:233124460:GT:G	1.51523e-05	-1.16939e-10	-1.04436	0.000192424	-1.16939e-10	-1.04319
233124465	chr2:233124465:A:C	1.51486e-05	-1.16939e-10	-1.04461	0.000192376	-1.16939e-10	-1.04344
233124872	chr2:233124872:C:T	4.50951e-06	-1.2363	-1.02002	5.94315e-05	-1.19639	-1.02168
233125108	chr2:233125108:T:A	4.62683e-06	-1.30713	-0.923512	6.07026e-05	-1.27121	-0.92569
233125223	chr2:233125223:G:A	1.3796e-05	-1.16939e-10	-1.13814	0.000174899	-1.16939e-10	-1.13868
233125585	chr2:233125585:G:A	1.36187e-05	-1.16939e-10	-1.15107	0.000172724	-1.16939e-10	-1.1512
233125702	chr2:233125702:C:T	8.35112e-06	-1.43165	-0.208473	0.000113524	-1.39456	-0.176308
233125884	chr2:233125884:A:G	2.74313e-05	-0.450828	-2.2556e-10	0.000286782	-0.644169	-2.2556e-10
233126172	chr2:233126172:G:A	8.84244e-06	-1.58295	-2.2556e-10	0.000111607	-1.58791	-2.2556e-10
233126512	chr2:233126512:A:G	9.02372e-05	0.169656	0.570272	0.0014235	0.36303	0.594956
233126647	chr2:233126647:C:T	4.03799e-05	-0.0641814	-2.2556e-10	0.000543289	-0.00524761	-2.2556e-10
233126655	chr2:233126655:C:T	3.36892e-06	-1.48281	-1.06511	4.36103e-05	-1.4666	-1.061
233126668	chr2:233126668:T:C	1.46936e-05	-1.16939e-10	-1.0751	0.000186075	-1.16939e-10	-1.07674
233126715	chr2:233126715:C:G	2.23614e-05	-1.16939e-10	-0.655176	0.000286894	-1.16939e-10	-0.643778
233126937	chr2:233126937:C:A	4.29219e-06	-1.45539	-0.850327	5.59773e-05	-1.43517	-0.842772
233127037	chr2:233127037:T:C	9.68415e-06	-1.49202	-2.2556e-10	0.00012147	-1.50322	-2.2556e-10
233127247	chr2:233127247:C:T	2.7923e-05	-1.16939e-10	-0.433062	0.000356968	-1.16939e-10	-0.425242
233127255	chr2:233127255:A:C	3.48109e-05	-1.16939e-10	-0.212584	0.000440924	-1.16939e-10	-0.214018
233127368	chr2:233127368:T:G	3.06102e-06	-1.55667	-1.08709	3.87721e-05	-1.56158	-1.08361
233127516	chr2:233127516:G:A	2.87045e-06	-1.58172	-1.12633	3.64911e-05	-1.5769	-1.12892
233127523	chr2:233127523:C:CTTAG	2.74385e-05	-1.16939e-10	-0.450567	0.000347719	-1.16939e-10	-0.451495
233127638	chr2:233127638:T:C	2.74385e-05	-1.16939e-10	-0.450567	0.000347719	-1.16939e-10	-0.451495
233127721	chr2:233127721:G:C	1.97199e-05	0.36995	-1.15084	0.000272616	0.456081	-1.1509
233127823	chr2:233127823:G:A	1.95501e-05	-1.16939e-10	-0.789533	0.000247712	-1.16939e-10	-0.790622
233127855	chr2:233127855:G:A	2.36146e-05	-1.16939e-10	-0.600647	0.000306221	-1.16939e-10	-0.578582
233127983	chr2:233127983:T:A	3.09206e-06	-1.55093	-1.08275	3.91571e-05	-1.55613	-1.07917
233128049	chr2:233128049:G:T	4.41189e-05	-1.16939e-10	0.0243749	0.00057891	-1.16939e-10	0.058257
233128096	chr2:233128096:T:C	1.99723e-05	-1.16939e-10	-0.768167	0.00025308	-1.16939e-10	-0.769182
233128131	chr2:233128131:C:CAT	2.74385e-05	-1.16939e-10	-0.450567	0.000347719	-1.16939e-10	-0.451495
233128158	chr2:233128158:T:C	2.74773e-05	-1.16939e-10	-0.449153	0.00034821	-1.16939e-10	-0.450083
233128163	chr2:233128163:T:G	2.74128e-05	-1.16939e-10	-0.451504	0.000347394	-1.16939e-10	-0.452431
233128186	chr2:233128186:T:C	3.02716e-06	-1.50421	-1.15068	3.92312e-05	-1.48316	-1.15026
233128345	chr2:233128345:T:C	1.56244e-05	-1.16939e-10	-1.01368	0.000199598	-1.16939e-10	-1.00658
233128867	chr2:233128867:C:G	4.3287e-05	-1.16939e-10	0.00533997	0.000546832	-1.16939e-10	0.00125177
233128881	chr2:233128881:A:G	2.7407e-05	-1.16939e-10	-0.451715	0.00034732	-1.16939e-10	-0.452642
233128928	chr2:233128928:C:G	2.83739e-06	-1.58545	-1.13418	3.60628e-05	-1.58167	-1.13595
233128944	chr2:233128944:C:G	2.75153e-05	-1.16939e-10	-0.447771	0.000348691	-1.16939e-10	-0.448703
233129366	chr2:233129366:A:G	2.00207e-05	-1.16939e-10	-0.765746	0.000255781	-1.16939e-10	-0.758569
233129449	chr2:233129449:T:C	1.43785e-05	-1.16939e-10	-1.09678	0.000182157	-1.16939e-10	-1.09802
233129504	chr2:233129504:G:C	2.74385e-05	-1.16939e-10	-0.450567	0.000347719	-1.16939e-10	-0.451495
233129768	chr2:233129768:A:C	2.75029e-05	-1.16939e-10	-0.448223	0.000348535	-1.16939e-10	-0.44915
233130218	chr2:233130218:C:T	2.87464e-06	-1.57122	-1.13536	3.64026e-05	-1.57463	-1.13361
233131351	chr2:233131351:A:AC	2.38283e-05	0.299899	-0.89154	0.000352124	0.455008	-0.893915
233131381	chr2:233131381:G:C	3.88356e-05	-1.16939e-10	-0.103175	0.000505645	-1.16939e-10	-0.0770553
233131394	chr2:233131394:C:A	1.41682e-05	-1.16939e-10	-1.11152	0.000179764	-1.16939e-10	-1.11125
233131434	chr2:233131434:C:T	6.65604e-05	-1.16939e-10	0.435597	0.000872273	-1.16939e-10	0.468213
233131689	chr2:233131689:G:A	2.16257e-05	0.208282	-0.896914	0.000318319	0.35945	-0.899285
233131691	chr2:233131691:C:T	2.24516e-05	0.244831	-0.895984	0.000330973	0.397506	-0.898358
233131719	chr2:233131719:G:A	2.13676e-05	0.199828	-0.900465	0.000314439	0.350726	-0.902823
233131742	chr2:233131742:T:C	5.00437e-06	-1.39205	-0.760151	7.49442e-05	-1.24708	-0.739063
233131927	chr2:233131927:G:A	2.34129e-05	0.249174	-0.858402	0.000345161	0.402064	-0.860942
233131999	chr2:233131999:A:G	2.21134e-05	0.189384	-0.855713	0.000325015	0.339242	-0.858258
233132224	chr2:233132224:G:A	2.23062e-05	0.22873	-0.88638	0.000328569	0.380622	-0.888765
233132267	chr2:233132267:G:A	2.28773e-05	0.208655	-0.841026	0.000336641	0.359768	-0.843641
233132273	chr2:233132273:T:A	2.24157e-05	0.205649	-0.858402	0.000329813	0.356579	-0.860942
233132347	chr2:233132347:A:C	3.16493e-05	0.541735	-0.849534	0.000470079	0.702112	-0.852101
233132429	chr2:233132429:T:C	2.30265e-05	0.213806	-0.839675	0.000339041	0.365521	-0.84229
233132857	chr2:233132857:A:G	1.96302e-05	-1.16939e-10	-0.785442	0.000250406	-1.16939e-10	-0.779805
233133189	chr2:233133189:C:T	1.20256e-05	-1.3569	0.0814178	0.000185778	-1.20899	0.130656
233133302	chr2:233133302:A:G	4.39268e-05	0.0487314	-0.028721	0.000624982	0.151961	-0.0171278
233133398	chr2:233133398:G:T	1.19281e-05	-1.35151	0.0678906	0.000184423	-1.20248	0.116827
233133698	chr2:233133698:C:T	2.67541e-05	-1.16939e-10	-0.475827	0.000344814	-1.16939e-10	-0.459884
233133731	chr2:233133731:A:G	1.38102e-05	-1.1371	-2.2556e-10	0.000176364	-1.13034	-2.2556e-10
233133771	chr2:233133771:C:A	1.45852e-05	-1.32056	0.238053	0.000228178	-1.16312	0.290356
233133936	chr2:233133936:C:T	1.36235e-05	-1.32802	0.177305	0.000212432	-1.1728	0.228527
233134041	chr2:233134041:C:T	1.49166e-05	-1.16939e-10	-1.06004	0.000188872	-1.16939e-10	-1.06182
233134073	chr2:233134073:A:C	6.88651e-05	-1.16939e-10	0.469636	0.000892899	-1.16939e-10	0.491585
233134310	chr2:233134310:G:A	1.38666e-05	-1.16939e-10	-1.13303	0.000175712	-1.16939e-10	-1.13404
233134371	chr2:233134371:A:G	1.52537e-05	-1.3367	0.299009	0.000237773	-1.18387	0.352293
233134491	chr2:233134491:G:A	1.41613e-05	-1.31476	0.202765	0.000221564	-1.15642	0.254244
233134520	chr2:233134520:C:G	1.39208e-05	-1.31348	0.18435	0.00021771	-1.15522	0.235496
233134543	chr2:233134543:C:T	1.32003e-05	-1.3069	0.12462	0.000206507	-1.14715	0.174595
233134553	chr2:233134553:G:A	1.31943e-05	-1.2976	0.114878	0.000206868	-1.13545	0.16464
233134685	chr2:233134685:T:A	7.58902e-05	-1.16939e-10	0.566774	0.000984609	-1.16939e-10	0.589355
233134876	chr2:233134876:G:A	1.3254e-05	-1.3208	0.142585	0.0002068	-1.16407	0.192929
233134956	chr2:233134956:T:C	8.24012e-05	-1.16939e-10	0.649086	0.00110976	-1.16939e-10	0.709013
233134970	chr2:233134970:AT:A	3.00413e-06	-1.55519	-1.10734	3.8575e-05	-1.54599	-1.1043
233134987	chr2:233134987:A:G	1.43251e-05	-1.32797	0.227467	0.000223398	-1.1733	0.279366
233135389	chr2:233135389:T:C	2.46181e-05	-1.16939e-10	-0.559031	0.000319612	-1.16939e-10	-0.53578
233135574	chr2:233135574:T:G	1.29972e-05	-1.29834	0.10056	0.000210973	-1.09346	0.142297
233135576	chr2:233135576:T:C	1.4965e-05	-1.16939e-10	-1.0568	0.000189469	-1.16939e-10	-1.05866
233135580	chr2:233135580:C:T	1.44117e-05	-1.30547	0.210994	0.000226026	-1.1449	0.262659
233135794	chr2:233135794:A:C	1.45351e-05	-1.31737	0.231427	0.000227362	-1.15978	0.283431
233136076	chr2:233136076:C:T	1.45134e-05	0.0639117	-1.15135	0.00019947	0.14415	-1.15138
233136337	chr2:233136337:A:G	1.44311e-05	-1.30316	0.210036	0.000233498	-1.10308	0.253366
233136395	chr2:233136395:C:T	1.64337e-05	-1.36758	0.4044	0.000254447	-1.2222	0.458408
233136656	chr2:233136656:T:C	2.30205e-05	-1.37043	0.744304	0.000358519	-1.2251	0.80419
233136837	chr2:233136837:G:A	1.57407e-05	-1.36087	0.354611	0.000244032	-1.21332	0.407728
233136865	chr2:233136865:T:C	1.4026e-05	-1.30433	0.182722	0.000227874	-1.09842	0.22432
233137237	chr2:233137237:C:T	1.7387e-05	-1.32239	0.415597	0.000272723	-1.16423	0.469799
233137315	chr2:233137315:A:C	8.35908e-06	-0.893215	-0.74595	0.000111564	-0.84001	-0.748281
233137476	chr2:233137476:TG:T	2.91474e-06	-1.57101	-1.12172	3.73169e-05	-1.5642	-1.11924
233137604	chr2:233137604:C:T	1.39118e-05	-1.16939e-10	-1.12978	0.000176384	-1.16939e-10	-1.13022
233137657	chr2:233137657:T:C	3.01377e-06	-1.56167	-1.09765	3.87016e-05	-1.55242	-1.09459
233137702	chr2:233137702:C:T	3.14472e-06	-1.54943	-1.06736	4.04718e-05	-1.53874	-1.06354
233138094	chr2:233138094:C:G	3.16498e-06	-1.57057	-1.03979	4.06264e-05	-1.56309	-1.03538
233138103	chr2:233138103:G:A	4.4708e-06	-1.28254	-0.982409	5.97809e-05	-1.23858	-0.973626
233138127	chr2:233138127:G:A	2.54384e-05	-1.16939e-10	-0.526254	0.00032191	-1.16939e-10	-0.528618
233138232	chr2:233138232:C:T	1.42597e-05	-1.16939e-10	-1.10507	0.000181378	-1.16939e-10	-1.10231
233138286	chr2:233138286:C:A	2.92993e-06	-1.58465	-1.10289	3.73761e-05	-1.58189	-1.09996
233138298	chr2:233138298:T:C	1.96285e-05	-1.16939e-10	-0.785529	0.000252121	-1.16939e-10	-0.772981
233138407	chr2:233138407:A:C	3.07749e-06	-1.57447	-1.06393	3.94644e-05	-1.56747	-1.06002
233138497	chr2:233138497:A:T	5.26683e-05	-1.16939e-10	0.2015	0.000681466	-1.16939e-10	0.221357
233138649	chr2:233138649:T:C	3.05e-06	-1.56431	-1.08306	3.91438e-05	-1.55638	-1.07926
233138785	chr2:233138785:G:A	1.36246e-05	-1.16939e-10	-1.15064	0.000172913	-1.16939e-10	-1.1501
233139105	chr2:233139105:A:G	1.16098e-05	-0.168185	-1.14248	0.000160857	-0.0802937	-1.14208
233139305	chr2:233139305:T:C	5.77607e-05	-1.16939e-10	0.293795	0.000752288	-1.16939e-10	0.32023
233140163	chr2:233140163:C:G	1.38736e-05	-1.16939e-10	-1.13252	0.000176193	-1.16939e-10	-1.13131
233140251	chr2:233140251:AGAG:A	1.5907e-05	-1.16939e-10	-0.995755	0.000203212	-1.16939e-10	-0.988639
233140482	chr2:233140482:G:A	1.53249e-05	-1.16939e-10	-1.03304	0.000194163	-1.16939e-10	-1.03419
233140891	chr2:233140891:G:A	1.37245e-05	-1.16939e-10	-1.14333	0.000173956	-1.16939e-10	-1.14409
233141293	chr2:233141293:G:A	2.60122e-05	-1.16939e-10	-0.503948	0.000335086	-1.16939e-10	-0.488503
233141364	chr2:233141364:T:C	3.34024e-06	-1.58796	-0.968511	4.24784e-05	-1.58425	-0.969639
233141503	chr2:233141503:G:A	3.24044e-05	-1.16939e-10	-0.284219	0.000419527	-1.16939e-10	-0.263761
233141560	chr2:233141560:C:A	4.33912e-05	-1.16939e-10	0.00774242	0.000558014	-1.16939e-10	0.021494
233141881	chr2:233141881:G:A	4.00015e-06	-1.38273	-0.993448	5.88407e-05	-1.24265	-0.985406
233141900	chr2:233141900:G:A	1.36165e-05	-1.16939e-10	-1.15123	0.00017274	-1.16939e-10	-1.1511
233141959	chr2:233141959:T:C	1.76295e-05	-1.16939e-10	-0.89294	0.000224839	-1.16939e-10	-0.887507
233142015	chr2:233142015:G:A	5.42764e-05	-1.16939e-10	0.231575	0.000709926	-1.16939e-10	0.262272
233142175	chr2:233142175:G:A	1.84561e-05	-1.16939e-10	-0.847121	0.000235485	-1.16939e-10	-0.841241
233142192	chr2:233142192:A:G	3.16983e-06	-1.46485	-1.14399	3.96867e-05	-1.47791	-1.14396
233142302	chr2:233142302:A:G	2.86775e-05	-1.16939e-10	-0.406402	0.000371919	-1.16939e-10	-0.384214
233142360	chr2:233142360:A:G	1.48e-05	-1.16939e-10	-1.06789	0.000187655	-1.16939e-10	-1.06828
233143130	chr2:233143130:CAT:C	1.38061e-05	-1.16939e-10	-1.1374	0.000174949	-1.16939e-10	-1.13839
233143973	chr2:233143973:GGTGGTAGTGATGGTGATGGTGGAGGTGGTCATGATTATGGTGAGAGTGGTAGGGGTGGAGATGGTGGTGGTGATGGCGATGGTGGAGGTGGTCATGATCATGGAAAATAATAGGTGTGGAGATA:G	5.08798e-06	-1.57581	-0.55982	6.57573e-05	-1.56635	-0.550564
233145061	chr2:233145061:T:C	1.37632e-05	-1.16939e-10	-1.14051	0.00017445	-1.16939e-10	-1.14125
233145336	chr2:233145336:T:C	1.53105e-05	-1.16939e-10	-1.03397	0.000194709	-1.16939e-10	-1.03138
233145340	chr2:233145340:C:T	9.20366e-06	-1.54291	-2.2556e-10	0.000117177	-1.53921	-2.2556e-10
233145591	chr2:233145591:T:G	7.48386e-06	-1.44038	-0.309383	9.74369e-05	-1.43269	-0.290991
233145761	chr2:233145761:C:T	2.04034e-05	-1.16939e-10	-0.74681	0.000257884	-1.16939e-10	-0.750379
233146253	chr2:233146253:G:A	1.4039e-05	-1.16939e-10	-1.12067	0.000177876	-1.16939e-10	-1.1218
233146261	chr2:233146261:C:T	2.60381e-05	-1.16939e-10	-0.502954	0.000330059	-1.16939e-10	-0.503619
233146324	chr2:233146324:C:T	2.73677e-05	-1.16939e-10	-0.453152	0.000346892	-1.16939e-10	-0.453875
233146358	chr2:233146358:T:C	9.12766e-06	-1.589	0.0378008	0.000118099	-1.58888	0.0575151
233146630	chr2:233146630:A:G	3.14127e-06	-1.58949	-1.02839	3.9815e-05	-1.58904	-1.02961
233146632	chr2:233146632:A:G	7.47518e-06	-1.28323	-0.46769	9.78731e-05	-1.26767	-0.451546
233146790	chr2:233146790:T:TC	1.12595e-05	-0.218659	-1.12264	0.00015381	-0.147732	-1.11944
233147236	chr2:233147236:A:G	1.54117e-05	-1.16939e-10	-1.02738	0.000196001	-1.16939e-10	-1.02477
233147445	chr2:233147445:C:G	1.22029e-05	-0.225492	-1.03534	0.000167883	-0.150979	-1.02864
233147646	chr2:233147646:C:A	1.38923e-05	-1.16939e-10	-1.13118	0.000176487	-1.16939e-10	-1.12964
233147776	chr2:233147776:A:G	1.21963e-05	-0.222783	-1.0386	0.000167519	-0.149802	-1.03199
233147799	chr2:233147799:G:A	3.79145e-05	-1.16939e-10	-0.12718	0.000494268	-1.16939e-10	-0.0998115
233148065	chr2:233148065:T:A	1.41171e-05	-1.16939e-10	-1.11512	0.000178843	-1.16939e-10	-1.11638
233148088	chr2:233148088:A:G	3.11855e-05	-1.16939e-10	-0.32256	0.000402189	-1.16939e-10	-0.305967
233148098	chr2:233148098:C:T	5.28871e-06	-1.31772	-0.779218	6.81387e-05	-1.3099	-0.771439
233148168	chr2:233148168:G:A	1.46941e-05	-1.371	0.295938	0.000194392	-1.36228	0.329263
233148247	chr2:233148247:A:G	3.17673e-05	-1.16939e-10	-0.304076	0.00040997	-1.16939e-10	-0.286805
233148317	chr2:233148317:C:T	5.41325e-06	-1.2922	-0.781467	6.97893e-05	-1.28374	-0.773667
233148426	chr2:233148426:G:A	1.45168e-05	-1.16939e-10	-1.08721	0.000183817	-1.16939e-10	-1.08895
233148455	chr2:233148455:C:T	1.43415e-05	-1.16939e-10	-1.09935	0.000182364	-1.16939e-10	-1.09689
233148532	chr2:233148532:C:T	1.41645e-05	-1.39438	0.282603	0.00018712	-1.38694	0.315801
233148968	chr2:233148968:G:A	2.8996e-06	-1.58918	-1.10876	3.67951e-05	-1.58855	-1.10898
233149156	chr2:233149156:T:C	1.40891e-05	-1.16939e-10	-1.11711	0.000178689	-1.16939e-10	-1.11724
233149213	chr2:233149213:T:C	5.43254e-06	-1.29119	-0.778918	6.99781e-05	-1.28346	-0.771249
233149259	chr2:233149259:G:A	4.99142e-06	-1.31831	-0.836483	6.42137e-05	-1.31133	-0.82934
233149420	chr2:233149420:G:A	5.79615e-06	-1.2845	-0.720815	7.47067e-05	-1.27677	-0.712547
233149800	chr2:233149800:AGCAGCATCTT:A	0.000157848	-1.16939e-10	1.29912	0.0020921	-1.16939e-10	1.34303
233150446	chr2:233150446:T:C	1.41421e-05	-1.16939e-10	-1.11336	0.000178997	-1.16939e-10	-1.11552
233150505	chr2:233150505:G:A	1.82682e-05	-1.16939e-10	-0.857353	0.000233321	-1.16939e-10	-0.850475
233150518	chr2:233150518:GC:G	1.23021e-05	-1.575	0.322257	0.000157496	-1.57911	0.335617
233150565	chr2:233150565:C:T	4.17545e-06	-1.34805	-0.985245	5.37084e-05	-1.33947	-0.979848
233150700	chr2:233150700:C:T	9.22988e-06	-1.54007	-2.2556e-10	0.000117028	-1.54047	-2.2556e-10
233150931	chr2:233150931:G:T	4.18588e-06	-1.42191	-0.908881	5.37688e-05	-1.41545	-0.902743
233150991	chr2:233150991:A:G	4.23576e-06	-1.41574	-0.903215	5.44221e-05	-1.40915	-0.89697
233151079	chr2:233151079:T:C	4.14807e-06	-1.41827	-0.921595	5.32754e-05	-1.41184	-0.915573
233151091	chr2:233151091:T:G	4.22659e-06	-1.40159	-0.919532	5.4283e-05	-1.39519	-0.913485
233151131	chr2:233151131:A:G	7.10521e-06	-0.652925	-1.14876	9.58757e-05	-0.59188	-1.14796
233151175	chr2:233151175:G:C	4.19085e-06	-1.4078	-0.921815	5.3842e-05	-1.40103	-0.9158
233151209	chr2:233151209:G:A	1.80919e-05	-1.16939e-10	-0.867051	0.000231135	-1.16939e-10	-0.859886
233151323	chr2:233151323:TAATAATAAC:T	4.49542e-06	-1.32055	-0.938903	5.71034e-05	-1.32482	-0.933208
233151424	chr2:233151424:A:G	4.0728e-06	-1.41013	-0.948057	5.23046e-05	-1.40341	-0.942395
233151537	chr2:233151537:G:A	8.78728e-06	-1.58921	-2.2556e-10	0.000111626	-1.58773	-2.2556e-10
233151840	chr2:233151840:C:T	4.42062e-06	-1.34092	-0.935314	5.61774e-05	-1.34479	-0.929581
233152188	chr2:233152188:T:C	1.49634e-05	-1.16939e-10	-1.05691	0.000189527	-1.16939e-10	-1.05836
233152199	chr2:233152199:C:T	3.9605e-06	-1.5739	-0.812241	4.92203e-05	-1.58995	-0.816633
233152271	chr2:233152271:T:C	1.92177e-05	-1.16939e-10	-0.806682	0.000245694	-1.16939e-10	-0.798804
233152588	chr2:233152588:T:C	4.35501e-06	-1.33673	-0.954451	5.53214e-05	-1.34074	-0.948991
233152671	chr2:233152671:C:A	8.0463e-06	-1.43495	-0.242356	0.000105935	-1.40951	-0.23056
233152877	chr2:233152877:T:C	4.31581e-06	-1.33327	-0.966958	5.48229e-05	-1.33716	-0.961621
233152984	chr2:233152984:T:C	3.01933e-06	-1.58639	-1.07109	3.83795e-05	-1.58323	-1.07214
233153037	chr2:233153037:C:T	1.67915e-05	-1.16939e-10	-0.94164	0.00021403	-1.16939e-10	-0.936772
233153217	chr2:233153217:G:A	4.33274e-06	-1.34667	-0.949641	5.50409e-05	-1.3507	-0.944108
233153331	chr2:233153331:G:A	4.08369e-06	-1.34453	-1.01099	5.18469e-05	-1.348	-1.0066
233153349	chr2:233153349:G:C	1.38361e-05	-1.16939e-10	-1.13523	0.000175823	-1.16939e-10	-1.13341
233153390	chr2:233153390:T:C	0.000146694	-1.16939e-10	1.22583	0.00194267	-1.16939e-10	1.26893
233153405	chr2:233153405:C:T	3.8501e-06	-1.50452	-0.90989	4.90647e-05	-1.50595	-0.903797
233153509	chr2:233153509:A:G	6.56323e-06	-0.734924	-1.14611	8.62707e-05	-0.699274	-1.14613
233153591	chr2:233153591:A:G	4.19782e-06	-1.3773	-0.950651	5.3341e-05	-1.38105	-0.945131
233153609	chr2:233153609:C:A	1.916e-05	-1.16939e-10	-0.80969	0.000244949	-1.16939e-10	-0.801837
233153905	chr2:233153905:C:A	4.08975e-06	-1.34634	-1.00769	5.19178e-05	-1.35029	-1.00293
233153907	chr2:233153907:C:T	4.31573e-06	-1.35766	-0.94259	5.48372e-05	-1.36156	-0.936961
233154110	chr2:233154110:A:G	4.29049e-06	-1.35625	-0.949861	5.45039e-05	-1.36027	-0.944344
233154309	chr2:233154309:C:T	4.32438e-06	-1.34245	-0.955797	5.49392e-05	-1.34629	-0.950373
233154527	chr2:233154527:G:A	4.14518e-06	-1.37504	-0.965529	5.26885e-05	-1.37931	-0.959182
233154638	chr2:233154638:G:C	1.39213e-05	-1.16939e-10	-1.12909	0.000176304	-1.16939e-10	-1.13068
233154965	chr2:233154965:A:C	4.09741e-06	-1.37315	-0.979006	5.20643e-05	-1.3775	-0.972913
233154992	chr2:233154992:G:A	3.7537e-06	-1.45307	-0.986701	4.81565e-05	-1.44777	-0.980663
233155134	chr2:233155134:A:G	4.00319e-06	-1.57594	-0.799484	5.09244e-05	-1.57423	-0.798317
233155264	chr2:233155264:C:T	3.75098e-06	-1.57897	-0.861527	4.77022e-05	-1.57746	-0.860454
233155358	chr2:233155358:C:T	4.71228e-06	-1.47847	-0.733872	6.1206e-05	-1.46304	-0.7256
233155479	chr2:233155479:G:A	3.72499e-06	-1.58039	-0.867058	4.73672e-05	-1.57898	-0.86598
233155514	chr2:233155514:C:T	4.08858e-06	-1.43426	-0.920054	5.25392e-05	-1.4286	-0.912725
233155608	chr2:233155608:G:A	1.97222e-05	-1.16939e-10	-0.780771	0.000252224	-1.16939e-10	-0.772574
233155675	chr2:233155675:C:T	1.61425e-05	-1.16939e-10	-0.981059	0.000206677	-1.16939e-10	-0.971733
233155706	chr2:233155706:A:T	3.93454e-06	-1.57432	-0.818395	5.00609e-05	-1.57244	-0.817205
233155741	chr2:233155741:T:A	1.62676e-05	-1.16939e-10	-0.97334	0.000208325	-1.16939e-10	-0.963791
233155742	chr2:233155742:T:C	1.63387e-05	-1.16939e-10	-0.968978	0.00020926	-1.16939e-10	-0.959313
233155977	chr2:233155977:T:C	6.10971e-06	-0.823261	-1.12937	8.55591e-05	-0.725922	-1.12776
233155980	chr2:233155980:A:G	6.07067e-06	-0.833501	-1.12554	8.49574e-05	-0.736937	-1.1238
233156088	chr2:233156088:G:T	1.50556e-05	-1.16939e-10	-1.05076	0.000190865	-1.16939e-10	-1.05132
233156113	chr2:233156113:C:T	5.80523e-06	-0.870087	-1.13367	8.07081e-05	-0.777832	-1.13422
233156169	chr2:233156169:T:C	5.92233e-06	-0.850813	-1.13297	8.24317e-05	-0.757387	-1.13353
233156206	chr2:233156206:G:A	1.57958e-05	-1.16939e-10	-1.00277	0.000202118	-1.16939e-10	-0.994037
233156289	chr2:233156289:A:G	6.49797e-06	-0.762624	-1.1284	9.13627e-05	-0.661295	-1.12676
233156318	chr2:233156318:TCTCA:T	1.6127e-05	-1.16939e-10	-0.982021	0.000206478	-1.16939e-10	-0.972696
233156549	chr2:233156549:C:A	1.61675e-05	-1.16939e-10	-0.979512	0.000207008	-1.16939e-10	-0.970133
233156638	chr2:233156638:C:T	1.52535e-05	-1.16939e-10	-1.0377	0.000194477	-1.16939e-10	-1.03257
233156744	chr2:233156744:C:T	6.06812e-06	-0.833796	-1.12567	8.45473e-05	-0.739241	-1.12634
233156773	chr2:233156773:A:G	1.40098e-05	-1.16939e-10	-1.12276	0.000177664	-1.16939e-10	-1.123
233157049	chr2:233157049:C:T	1.07523e-05	-1.44465	0.0572474	0.000142272	-1.42193	0.0767776
233157138	chr2:233157138:C:T	5.25277e-06	-0.964446	-1.13931	7.25675e-05	-0.878588	-1.13978
233157217	chr2:233157217:G:A	6.04501e-06	-0.837087	-1.12619	8.41917e-05	-0.742938	-1.12685
233157277	chr2:233157277:G:T	5.95766e-06	-0.85131	-1.12653	8.29028e-05	-0.758038	-1.12718
233157295	chr2:233157295:G:A	6.07685e-06	-0.832656	-1.12537	8.46679e-05	-0.738109	-1.12604
233157341	chr2:233157341:C:G	6.09187e-06	-0.841473	-1.11409	8.48129e-05	-0.747553	-1.11489
233157500	chr2:233157500:T:A	5.91095e-06	-0.857649	-1.12806	8.22313e-05	-0.764658	-1.1287
233157527	chr2:233157527:T:C	5.88723e-06	-0.856773	-1.13295	8.1903e-05	-0.763831	-1.13352
233157713	chr2:233157713:A:G	2.09477e-05	-1.16939e-10	-0.720483	0.000268987	-1.16939e-10	-0.708227
233157811	chr2:233157811:G:T	1.66492e-05	-1.16939e-10	-0.950153	0.00021309	-1.16939e-10	-0.941175
233157814	chr2:233157814:G:A	3.01532e-05	-1.16939e-10	-0.356222	0.000382182	-1.16939e-10	-0.356992
233157818	chr2:233157818:G:A	3.67931e-06	-1.56875	-0.891033	4.68194e-05	-1.56658	-0.890012
233157888	chr2:233157888:CTT:C	3.63289e-06	-1.56568	-0.906805	4.62304e-05	-1.56346	-0.905789
233158095	chr2:233158095:A:C	3.51339e-06	-1.56609	-0.939837	4.47078e-05	-1.56383	-0.938909
233158256	chr2:233158256:C:T	1.53398e-05	-1.16939e-10	-1.03206	0.000195602	-1.16939e-10	-1.02681
233158257	chr2:233158257:G:A	1.36492e-05	-1.16939e-10	-1.14883	0.00017313	-1.16939e-10	-1.14885
233158323	chr2:233158323:C:G	3.7113e-06	-1.5693	-0.881827	4.72232e-05	-1.56723	-0.880777
233158371	chr2:233158371:A:G	9.60043e-06	-1.58785	0.0871437	0.000122056	-1.58878	0.090365
233158443	chr2:233158443:A:G	3.31896e-06	-1.49745	-1.06541	4.27589e-05	-1.48366	-1.06365
233158545	chr2:233158545:C:T	9.77936e-06	-1.48224	-2.2556e-10	0.00011882	-1.52528	-2.2556e-10
233158577	chr2:233158577:T:C	3.13869e-06	-1.55644	-1.06226	3.98962e-05	-1.55331	-1.0633
233158580	chr2:233158580:T:C	4.04315e-06	-1.56876	-0.796725	5.13845e-05	-1.56704	-0.796516
233159016	chr2:233159016:A:G	2.78858e-06	-1.5906	-1.14638	3.5381e-05	-1.5906	-1.14611
233159139	chr2:233159139:G:A	1.35371e-05	-1.42454	0.267454	0.000179547	-1.40044	0.287986
233159173	chr2:233159173:G:A	8.29605e-06	-1.41721	-0.229528	0.000109319	-1.39084	-0.217777
233159238	chr2:233159238:G:A	3.89964e-06	-1.34964	-1.05199	5.04818e-05	-1.32945	-1.05183
233159360	chr2:233159360:C:T	3.34624e-06	-1.52646	-1.02821	4.32429e-05	-1.50796	-1.0281
233159414	chr2:233159414:C:T	1.85261e-05	-1.16939e-10	-0.84333	0.000236765	-1.16939e-10	-0.83582
233159546	chr2:233159546:T:A	1.56589e-05	-1.49512	0.48365	0.00020733	-1.4745	0.505925
233159636	chr2:233159636:G:A	1.24728e-05	-1.46718	0.228219	0.000164654	-1.44866	0.249617
233159830	chr2:233159830:C:T	1.13031e-05	-1.5192	0.181761	0.000148974	-1.50117	0.202052
233160059	chr2:233160059:C:T	9.01801e-06	-1.49849	-0.0648024	0.000118944	-1.47817	-0.0460611
233160629	chr2:233160629:T:C	1.36363e-05	-1.16939e-10	-1.14978	0.000172999	-1.16939e-10	-1.1496
233160667	chr2:233160667:T:C	9.33221e-06	-1.56667	0.0376257	0.000118299	-1.5702	0.0405316
233160866	chr2:233160866:A:C	1.17065e-05	-1.50032	0.197956	0.000156638	-1.46713	0.218179
233160874	chr2:233160874:A:G	4.18375e-06	-1.5225	-0.808803	5.12221e-05	-1.56452	-0.8022
233160891	chr2:233160891:T:C	2.64888e-05	-1.33282	0.84703	0.000320533	-1.41169	0.878787
233160985	chr2:233160985:A:G	1.85011e-05	-1.16939e-10	-0.844684	0.000236441	-1.16939e-10	-0.837191
233161118	chr2:233161118:C:A	1.46245e-05	-1.4643	0.384483	0.000193828	-1.44243	0.406513
233161165	chr2:233161165:C:T	9.87792e-06	-1.44377	-0.0284369	0.000130201	-1.41842	-0.0153862
233161326	chr2:233161326:A:G	1.08338e-05	-1.37985	-2.2556e-10	0.000132312	-1.41773	-2.2556e-10
233161334	chr2:233161334:C:T	1.4887e-05	-1.45642	0.3944	0.000196354	-1.43974	0.416771
233161396	chr2:233161396:G:A	1.49052e-05	-1.45899	0.398188	0.000196506	-1.44277	0.420569
233161439	chr2:233161439:C:T	1.48513e-05	-1.46576	0.401334	0.000195785	-1.44962	0.423752
233161525	chr2:233161525:G:C	1.51097e-05	-1.45623	0.409061	0.0001993	-1.43961	0.43153
233161544	chr2:233161544:G:A	1.48209e-05	-1.46254	0.396069	0.000195416	-1.4462	0.418447
233161565	chr2:233161565:C:T	1.88534e-05	-1.16939e-10	-0.825818	0.000241008	-1.16939e-10	-0.818059
233161587	chr2:233161587:T:C	1.46925e-05	-1.46713	0.391958	0.00019366	-1.4511	0.414315
233161941	chr2:233161941:A:T	6.19427e-06	-1.58951	-0.34938	8.10925e-05	-1.58309	-0.324204
233162003	chr2:233162003:T:C	1.55979e-05	-1.16939e-10	-1.01538	0.000197776	-1.16939e-10	-1.01575
233162143	chr2:233162143:C:T	8.77795e-06	-1.59027	-2.2556e-10	0.000111332	-1.59038	-2.2556e-10
233162243	chr2:233162243:GACAGAGAGA:G	8.2908e-06	-1.45041	-0.196953	0.000108697	-1.43345	-0.18087
233162425	chr2:233162425:T:C	2.25035e-05	-1.16939e-10	-0.648841	0.000287992	-1.16939e-10	-0.639957
233162496	chr2:233162496:G:A	1.68185e-05	-1.4831	0.543066	0.000221557	-1.46802	0.565813
233162770	chr2:233162770:G:A	1.7305e-05	-1.16939e-10	-0.91152	0.000221531	-1.16939e-10	-0.902327
233162887	chr2:233162887:C:T	2.49281e-05	-1.16939e-10	-0.546519	0.000320307	-1.16939e-10	-0.533609
233163019	chr2:233163019:A:C	3.47918e-05	-1.37832	1.16518	0.000413357	-1.48183	1.20325
233163230	chr2:233163230:A:G	7.39318e-05	-1.30965	1.85028	0.000894471	-1.4183	1.91164
233163528	chr2:233163528:C:T	1.46676e-05	-1.16939e-10	-1.07687	0.000186077	-1.16939e-10	-1.07673
233163980	chr2:233163980:T:C	1.91472e-05	-1.16939e-10	-0.810355	0.0002459	-1.16939e-10	-0.797966
233164092	chr2:233164092:A:G	4.14417e-05	-1.34837	1.31015	0.000488886	-1.45954	1.34878
233164127	chr2:233164127:T:C	5.30537e-06	-1.41973	-0.674061	6.85104e-05	-1.39947	-0.676437
233164597	chr2:233164597:C:T	3.82539e-05	-1.58842	1.47015	0.000499601	-1.58703	1.49795
233164739	chr2:233164739:A:AT	1.45849e-05	-1.16939e-10	-1.08253	0.000185525	-1.16939e-10	-1.0797
233164909	chr2:233164909:TA:T	5.53337e-05	-1.38221	1.63307	0.000659964	-1.48487	1.67416
233164994	chr2:233164994:C:T	5.05278e-05	-1.39862	1.55863	0.000609337	-1.48948	1.59897
233164999	chr2:233164999:G:A	2.07842e-05	-0.916027	0.187707	0.000248527	-0.975726	0.188386
233165135	chr2:233165135:C:G	2.42448e-05	-1.16919	0.59488	0.000275209	-1.29396	0.608602
233165349	chr2:233165349:TGTGA:T	3.38977e-06	-1.57921	-0.962539	4.34162e-05	-1.57465	-0.957405
233165655	chr2:233165655:C:T	8.93045e-06	-1.24174	-0.331304	0.000117437	-1.21768	-0.319313
233165765	chr2:233165765:TGTGA:T	4.47615e-05	-1.4907	1.52954	0.000555602	-1.5526	1.56976
233165771	chr2:233165771:T:C	2.95393e-06	-1.5279	-1.15148	3.7418e-05	-1.5293	-1.15143
233166128	chr2:233166128:G:A	1.36132e-05	-1.16939e-10	-1.15147	0.000172675	-1.16939e-10	-1.15148
233166142	chr2:233166142:C:T	1.81614e-05	-1.51375	0.650529	0.000225207	-1.56598	0.680111
233166171	chr2:233166171:G:A	1.19256e-05	-1.14956	-0.134268	0.000147047	-1.19165	-0.120483
233166218	chr2:233166218:C:T	1.36146e-05	-1.16939e-10	-1.15137	0.000172685	-1.16939e-10	-1.15142
233166720	chr2:233166720:C:T	3.96614e-06	-1.34984	-1.03488	5.40247e-05	-1.27916	-1.03429
233166771	chr2:233166771:A:G	3.64313e-06	-1.56067	-0.908994	4.76167e-05	-1.53459	-0.905118
233167367	chr2:233167367:A:T	2.27592e-05	0.401828	-1.03937	0.000368572	0.643236	-1.03649
233167378	chr2:233167378:A:T	1.38415e-05	-1.16939e-10	-1.13484	0.000175464	-1.16939e-10	-1.13546
233167560	chr2:233167560:C:T	4.13167e-06	-1.4138	-0.930029	5.57925e-05	-1.352	-0.929255
233167664	chr2:233167664:T:C	1.94817e-05	-1.16939e-10	-0.793038	0.000247139	-1.16939e-10	-0.792939
233167788	chr2:233167788:A:G	3.27099e-06	-1.56847	-1.00895	4.25841e-05	-1.5456	-1.00581
233167833	chr2:233167833:C:T	4.14206e-06	-1.39041	-0.950913	5.63198e-05	-1.32167	-0.950172
233168031	chr2:233168031:A:G	6.90867e-05	-1.16939e-10	0.472849	0.00090154	-1.16939e-10	0.501215
233168046	chr2:233168046:AATG:A	3.48567e-06	-1.55304	-0.96081	4.56537e-05	-1.52468	-0.957124
233168164	chr2:233168164:T:A	2.73748e-05	-1.16939e-10	-0.452889	0.000350937	-1.16939e-10	-0.442284
233168501	chr2:233168501:A:G	4.08664e-06	-1.40557	-0.94922	5.54351e-05	-1.3392	-0.948475
233168576	chr2:233168576:G:A	1.25248e-05	-0.991838	-0.242964	0.000154109	-1.03495	-0.230281
233168594	chr2:233168594:A:C	1.27184e-05	-0.978429	-0.241032	0.000156378	-1.02228	-0.228333
233168637	chr2:233168637:G:T	3.45294e-06	-1.50466	-1.01862	4.53529e-05	-1.47279	-1.01562
233168706	chr2:233168706:A:G	3.0562e-06	-1.58546	-1.05988	3.88977e-05	-1.5857	-1.05625
233168795	chr2:233168795:G:A	3.90826e-06	-1.40129	-0.998128	5.30331e-05	-1.33446	-0.997509
233169158	chr2:233169158:G:A	4.16146e-06	-1.53959	-0.797054	5.53181e-05	-1.49607	-0.793716
233169494	chr2:233169494:C:T	9.11883e-06	-1.55217	-2.2556e-10	0.000115714	-1.55177	-2.2556e-10
233169569	chr2:233169569:A:C	3.71224e-06	-1.41627	-1.03461	4.64588e-05	-1.42807	-1.03625
233169641	chr2:233169641:G:A	4.02338e-06	-1.54301	-0.827377	5.34052e-05	-1.50088	-0.824097
233169687	chr2:233169687:G:T	1.49901e-05	-1.39262	0.3375	0.000176597	-1.49433	0.365316
233170862	chr2:233170862:C:T	1.36237e-05	-1.16939e-10	-1.15071	0.000172762	-1.16939e-10	-1.15098
233170890	chr2:233170890:A:G	7.60522e-05	-1.16939e-10	0.568907	0.00097393	-1.16939e-10	0.57845
233171398	chr2:233171398:C:T	2.00003e-05	-1.16939e-10	-0.766768	0.00025827	-1.16939e-10	-0.748884
233171464	chr2:233171464:A:G	4.54276e-06	-1.44592	-0.803055	6.16909e-05	-1.38109	-0.799667
233171907	chr2:233171907:A:G	8.50531e-06	-1.13472	-0.487102	0.000104642	-1.17481	-0.47753
233172101	chr2:233172101:C:T	4.01041e-06	-1.48476	-0.888857	4.93193e-05	-1.52093	-0.883642
233172206	chr2:233172206:G:A	1.21419e-05	-1.43599	0.170137	0.000145021	-1.52003	0.194021
233172541	chr2:233172541:G:A	1.2656e-05	-1.3776	0.153216	0.000148888	-1.47666	0.176964
233172591	chr2:233172591:T:C	4.49061e-06	-1.43808	-0.822449	6.10852e-05	-1.37143	-0.819188
233172612	chr2:233172612:C:T	8.645e-06	-1.48762	-0.117914	0.000115485	-1.45661	-0.0971329
233172640	chr2:233172640:C:T	3.5148e-06	-1.58353	-0.921999	4.42333e-05	-1.58648	-0.926932
233172704	chr2:233172704:C:T	7.14512e-05	-1.16939e-10	0.506501	0.000924714	-1.16939e-10	0.526595
233172882	chr2:233172882:C:T	1.46155e-05	-1.16939e-10	-1.08043	0.000184837	-1.16939e-10	-1.08341
233173124	chr2:233173124:G:A	2.93531e-05	-1.16939e-10	-0.383116	0.000376453	-1.16939e-10	-0.372095
233173492	chr2:233173492:C:T	5.18112e-05	-1.16939e-10	0.185093	0.000669241	-1.16939e-10	0.203255
233173496	chr2:233173496:T:C	2.35958e-05	-0.601443	-2.2556e-10	0.000267733	-0.712899	-2.2556e-10
233173674	chr2:233173674:G:A	8.77512e-06	-1.59059	-2.2556e-10	0.000111307	-1.59059	-2.2556e-10
233173944	chr2:233173944:A:AAAAAC	3.0333e-06	-1.50195	-1.15091	3.79759e-05	-1.51518	-1.15076
233174188	chr2:233174188:G:A	5.93985e-06	-1.46431	-0.516515	7.16374e-05	-1.53037	-0.500905
233174265	chr2:233174265:T:A	1.76792e-05	-1.36608	0.475953	0.000207998	-1.46793	0.50257
233174408	chr2:233174408:T:C	1.36491e-05	-1.16939e-10	-1.14884	0.000173232	-1.16939e-10	-1.14826
233174452	chr2:233174452:C:T	1.4841e-05	-1.16939e-10	-1.06512	0.000188851	-1.16939e-10	-1.06193
233174612	chr2:233174612:C:T	1.92786e-05	-1.16939e-10	-0.803518	0.000248721	-1.16939e-10	-0.786556
233174869	chr2:233174869:T:C	3.59563e-06	-1.53857	-0.94422	4.49778e-05	-1.54731	-0.949411
233175024	chr2:233175024:C:T	1.75115e-05	-1.16939e-10	-0.899657	0.000222769	-1.16939e-10	-0.896756
233175104	chr2:233175104:G:C	4.4033e-06	-1.33431	-0.945851	5.15623e-05	-1.4162	-0.943896
233175738	chr2:233175738:A:G	1.51371e-05	-1.16939e-10	-1.04536	0.000191873	-1.16939e-10	-1.04605
233176009	chr2:233176009:T:C	4.53265e-06	-1.47855	-0.772653	6.1156e-05	-1.42035	-0.769114
233176070	chr2:233176070:G:A	1.47238e-05	-1.51653	0.443481	0.000182334	-1.5646	0.467545
233176750	chr2:233176750:G:A	6.20093e-05	1.24059	-0.875818	0.00100705	1.48399	-0.872103
233176823	chr2:233176823:A:C	7.49765e-06	-1.09691	-0.651011	9.25876e-05	-1.13193	-0.642803
233176861	chr2:233176861:G:A	1.41653e-05	-1.16939e-10	-1.11172	0.000179628	-1.16939e-10	-1.112
233177146	chr2:233177146:A:C	3.17984e-06	-1.45486	-1.15083	4.16934e-05	-1.42192	-1.15062
233177160	chr2:233177160:C:T	1.79347e-05	-1.16939e-10	-0.875778	0.000227189	-1.16939e-10	-0.877105
233177424	chr2:233177424:T:A	6.46304e-06	-0.763199	-1.13322	9.19676e-05	-0.649106	-1.13235
233177683	chr2:233177683:C:T	1.40861e-05	-1.16939e-10	-1.11732	0.000178429	-1.16939e-10	-1.1187
233177870	chr2:233177870:C:T	9.14994e-06	-1.54877	-2.2556e-10	0.000116133	-1.54815	-2.2556e-10
233177875	chr2:233177875:C:T	2.92545e-06	-1.5674	-1.12166	3.68801e-05	-1.57316	-1.12205
233177876	chr2:233177876:G:A	8.83277e-06	-1.58404	-2.2556e-10	0.000112032	-1.58411	-2.2556e-10
233178078	chr2:233178078:G:A	6.95187e-06	-1.20624	-0.61726	8.59839e-05	-1.24019	-0.608544
233178254	chr2:233178254:T:C	3.82088e-06	-1.32938	-1.09265	4.772e-05	-1.34909	-1.08845
233178530	chr2:233178530:T:C	3.8325e-05	-1.16939e-10	-0.116411	0.000494181	-1.16939e-10	-0.0999877
233178726	chr2:233178726:C:T	8.77613e-06	-1.59048	-2.2556e-10	0.000111942	-1.58491	-2.2556e-10
233179169	chr2:233179169:C:CCCT	1.60868e-05	-1.56642	0.5819	0.000204642	-1.58842	0.606794
233179260	chr2:233179260:C:T	2.98308e-06	-1.54736	-1.1222	3.86422e-05	-1.5283	-1.12024
233179730	chr2:233179730:T:A	7.3401e-05	1.68311	-1.14968	0.00118063	1.92052	-1.14961
233179841	chr2:233179841:T:C	3.73832e-06	-1.40613	-1.03774	4.6662e-05	-1.41822	-1.04174
233180185	chr2:233180185:G:A	9.24295e-06	-1.53865	-2.2556e-10	0.00011735	-1.53773	-2.2556e-10
233180446	chr2:233180446:T:C	7.11289e-05	1.30318	-0.801195	0.00114296	1.53563	-0.797142
233180503	chr2:233180503:C:T	4.04146e-06	-1.47372	-0.892185	5.04661e-05	-1.4833	-0.89829
233180566	chr2:233180566:A:G	8.76719e-06	-1.13393	-0.457569	0.000108344	-1.16885	-0.448727
233180884	chr2:233180884:G:T	1.86899e-05	-1.16939e-10	-0.834533	0.000240918	-1.16939e-10	-0.818432
233180963	chr2:233180963:C:T	1.52672e-05	-1.16939e-10	-1.0368	0.000193995	-1.16939e-10	-1.03506
233181220	chr2:233181220:T:G	1.37902e-05	-1.16939e-10	-1.13856	0.00017489	-1.16939e-10	-1.13873
233181303	chr2:233181303:C:A	7.81559e-06	-1.49239	-0.214007	0.000104173	-1.46269	-0.194147
233181386	chr2:233181386:C:T	4.4322e-06	-1.48786	-0.785754	5.53125e-05	-1.49743	-0.792463
233181427	chr2:233181427:G:A	4.21396e-06	-1.53168	-0.792436	5.27054e-05	-1.53908	-0.799092
233181461	chr2:233181461:T:G	2.89425e-06	-1.54875	-1.15104	3.59621e-05	-1.56965	-1.15078
233181543	chr2:233181543:A:G	2.073e-05	-1.16939e-10	-0.730931	0.000264515	-1.16939e-10	-0.724991
233182051	chr2:233182051:G:A	4.41934e-06	-1.49142	-0.7851	5.94282e-05	-1.43632	-0.781797
233182512	chr2:233182512:T:C	6.77798e-06	-1.59043	-0.2584	8.68404e-05	-1.59004	-0.248776
233182513	chr2:233182513:G:A	5.74482e-06	-1.52011	-0.494106	7.14642e-05	-1.54344	-0.490252
233182601	chr2:233182601:T:C	2.87581e-05	-1.16939e-10	-0.403594	0.00036913	-1.16939e-10	-0.391741
233182882	chr2:233182882:T:C	7.69985e-06	-1.13929	-0.582019	9.62187e-05	-1.15571	-0.580553
233183383	chr2:233183383:T:C	4.06054e-06	-1.55474	-0.806461	5.14146e-05	-1.56166	-0.801308
233183457	chr2:233183457:G:A	3.1643e-05	-1.16939e-10	-0.307996	0.000403591	-1.16939e-10	-0.302488
233183606	chr2:233183606:G:A	1.23358e-05	-1.25001	-2.2556e-10	0.00019079	-1.05172	-2.2556e-10
233183746	chr2:233183746:A:G	1.245e-05	-1.38033	0.139535	0.000153198	-1.42712	0.155957
233183984	chr2:233183984:G:A	2.51846e-05	-1.16939e-10	-0.53628	0.000320944	-1.16939e-10	-0.531623
233184179	chr2:233184179:C:G	5.2785e-05	-1.57172	1.77543	0.000688603	-1.58434	1.81611
233184389	chr2:233184389:G:A	1.15612e-05	-1.58943	0.274572	0.000151374	-1.58192	0.298785
233185120	chr2:233185120:G:A	7.14295e-05	0.506198	-2.2556e-10	0.00109472	0.695367	-2.2556e-10
233185159	chr2:233185159:A:G	6.05235e-06	-0.824032	-1.13803	6.45143e-05	-0.99913	-1.13687
233185230	chr2:233185230:G:T	1.63587e-05	-1.18829	0.220537	0.000199514	-1.24747	0.240461
233185524	chr2:233185524:T:G	2.22499e-05	-1.16939e-10	-0.660177	0.000282055	-1.16939e-10	-0.660788
233185566	chr2:233185566:TG:T	2.90058e-06	-1.56469	-1.13292	3.60635e-05	-1.58433	-1.13328
233185568	chr2:233185568:G:C	2.89921e-06	-1.56516	-1.13292	3.60552e-05	-1.58456	-1.13328
233186146	chr2:233186146:C:T	1.44626e-05	-1.16939e-10	-1.09095	0.000183636	-1.16939e-10	-1.08993
233186586	chr2:233186586:G:A	1.46906e-05	-1.16939e-10	-1.0753	0.000186165	-1.16939e-10	-1.07626
233186596	chr2:233186596:G:T	2.88965e-05	-1.16939e-10	-0.398792	0.000366299	-1.16939e-10	-0.399439
233187145	chr2:233187145:C:CTGCA	6.19966e-06	-1.09558	-0.842435	7.56281e-05	-1.13644	-0.840624
233187223	chr2:233187223:T:C	1.54507e-05	-1.16939e-10	-1.02486	0.000195861	-1.16939e-10	-1.02549
233187470	chr2:233187470:G:A	3.35293e-06	-1.48073	-1.07195	4.44059e-05	-1.43682	-1.0727
233187594	chr2:233187594:C:T	1.68288e-05	-1.16939e-10	-0.939419	0.000213468	-1.16939e-10	-0.939401
233187914	chr2:233187914:C:T	3.15494e-05	-1.16939e-10	-0.310958	0.00040407	-1.16939e-10	-0.301302
233188168	chr2:233188168:T:C	3.52924e-05	-1.16939e-10	-0.198847	0.000453127	-1.16939e-10	-0.186716
233188212	chr2:233188212:G:A	1.28192e-05	-0.934623	-0.276946	0.00013453	-1.13348	-0.267623
233188216	chr2:233188216:C:T	2.00766e-05	-1.16939e-10	-0.762959	0.000256631	-1.16939e-10	-0.755252
233188692	chr2:233188692:C:G	4.6482e-06	-1.58086	-0.645177	5.8714e-05	-1.58642	-0.643797
233189033	chr2:233189033:C:T	4.12765e-05	-1.16939e-10	-0.0422192	0.000524156	-1.16939e-10	-0.0411003
233190049	chr2:233190049:C:T	1.77207e-05	-1.16939e-10	-0.887779	0.000224473	-1.16939e-10	-0.889132
233190156	chr2:233190156:T:C	1.76667e-05	0.212049	-1.10288	0.000201412	0.106038	-1.10358
233190201	chr2:233190201:A:G	2.67632e-05	-1.16939e-10	-0.475485	0.000341006	-1.16939e-10	-0.470989
233190650	chr2:233190650:G:A	3.02537e-05	-1.16939e-10	-0.352896	0.000384446	-1.16939e-10	-0.351087
233190935	chr2:233190935:C:T	1.38742e-05	-1.16939e-10	-1.13248	0.000175906	-1.16939e-10	-1.13294
233191518	chr2:233191518:A:G	1.01073e-05	-0.908769	-0.54049	0.000114002	-1.02812	-0.538547
233191529	chr2:233191529:A:G	5.95845e-06	-1.58603	-0.391674	7.62694e-05	-1.58331	-0.385305
233192088	chr2:233192088:C:T	1.36481e-05	-1.16939e-10	-1.14891	0.000173069	-1.16939e-10	-1.1492
233192628	chr2:233192628:T:C	1.71055e-05	-1.16939e-10	-0.923114	0.000216535	-1.16939e-10	-0.925138
233192871	chr2:233192871:C:T	1.89633e-05	-1.16939e-10	-0.820005	0.000241374	-1.16939e-10	-0.816541
233192973	chr2:233192973:C:T	1.94999e-05	-1.16939e-10	-0.792105	0.000247861	-1.16939e-10	-0.790023
233192982	chr2:233192982:G:T	1.54018e-05	0.0652135	-1.09324	0.000180501	-0.0131917	-1.09396
233193181	chr2:233193181:A:G	1.74423e-05	0.195952	-1.09957	0.000197961	0.0852121	-1.10003
233193184	chr2:233193184:C:T	1.7258e-05	-1.16939e-10	-0.91424	0.000218628	-1.16939e-10	-0.915517
233193230	chr2:233193230:C:T	1.89633e-05	-1.16939e-10	-0.820005	0.000241374	-1.16939e-10	-0.816541
233193424	chr2:233193424:C:T	1.82684e-05	0.206961	-1.0643	0.000214092	0.128485	-1.06497
233193450	chr2:233193450:T:A	1.38835e-05	-1.16939e-10	-1.13181	0.000176226	-1.16939e-10	-1.13112
233193978	chr2:233193978:T:A	1.74323e-05	-1.16939e-10	-0.904188	0.000220076	-1.16939e-10	-0.908915
233193996	chr2:233193996:G:GC	1.56973e-05	-1.16939e-10	-1.00902	0.000199638	-1.16939e-10	-1.00639
233194092	chr2:233194092:G:T	1.78739e-05	0.271756	-1.15093	0.000205908	0.175663	-1.15112
233194162	chr2:233194162:C:T	7.3972e-06	-1.5353	-0.22611	9.28493e-05	-1.54958	-0.222334
233194278	chr2:233194278:C:T	1.37468e-05	-1.16939e-10	-1.14171	0.000174534	-1.16939e-10	-1.14077
233194724	chr2:233194724:C:T	2.69347e-05	0.504579	-0.973678	0.000310703	0.410838	-0.974889
233194945	chr2:233194945:G:A	1.78624e-05	-1.16939e-10	-0.879817	0.000227279	-1.16939e-10	-0.87671
233195216	chr2:233195216:G:GA	4.08905e-06	-1.5465	-0.8077	5.36357e-05	-1.51629	-0.804387
233195300	chr2:233195300:G:A	1.3623e-05	-1.16939e-10	-1.15075	0.000172761	-1.16939e-10	-1.15098
233195383	chr2:233195383:G:A	1.01359e-05	-0.910836	-0.535594	0.000113807	-1.03257	-0.535813
233195773	chr2:233195773:G:C	1.68981e-05	0.136698	-1.07201	0.000194367	0.0397731	-1.07291
233195933	chr2:233195933:T:C	4.61318e-06	-1.55829	-0.675309	6.03746e-05	-1.53212	-0.670197
233196039	chr2:233196039:G:A	1.65996e-05	-1.16939e-10	-0.953135	0.000211113	-1.16939e-10	-0.950496
233196238	chr2:233196238:G:A	2.24801e-05	-1.16939e-10	-0.649882	0.000289961	-1.16939e-10	-0.633141
233196273	chr2:233196273:G:A	1.36933e-05	-1.16939e-10	-1.14561	0.000173699	-1.16939e-10	-1.14557
233196448	chr2:233196448:T:TA	1.84052e-05	-1.16939e-10	-0.849879	0.000234258	-1.16939e-10	-0.846467
233196754	chr2:233196754:A:G	3.39902e-06	-1.46091	-1.07812	4.22329e-05	-1.4828	-1.07689
233196825	chr2:233196825:C:T	9.21554e-06	-0.731103	-0.810519	0.000110988	-0.782404	-0.811066
233197886	chr2:233197886:C:T	1.42981e-05	-1.16939e-10	-1.10239	0.000181559	-1.16939e-10	-1.10131
233198048	chr2:233198048:G:A	2.31119e-05	-1.16939e-10	-0.622167	0.000295129	-1.16939e-10	-0.615477
233198247	chr2:233198247:A:G	1.43396e-05	-1.16939e-10	-1.09949	0.000181596	-1.16939e-10	-1.10111
233198296	chr2:233198296:C:T	1.36155e-05	-1.16939e-10	-1.1513	0.000172698	-1.16939e-10	-1.15134
233198722	chr2:233198722:G:A	7.51127e-06	-0.853565	-0.892544	8.98995e-05	-0.912233	-0.891963
233198972	chr2:233198972:G:A	1.08952e-05	-0.710781	-0.663412	0.000131002	-0.765092	-0.662583
233199048	chr2:233199048:G:A	1.57303e-05	-1.16939e-10	-1.00693	0.000199506	-1.16939e-10	-1.00704
233199722	chr2:233199722:G:A	3.41421e-06	-1.51018	-1.02439	4.38594e-05	-1.50021	-1.02169
233199924	chr2:233199924:T:A	1.14632e-05	-1.32337	-2.2556e-10	0.000143059	-1.33963	-2.2556e-10
233200788	chr2:233200788:A:G	1.94727e-05	-1.16939e-10	-0.7935	0.000248345	-1.16939e-10	-0.78807
233201353	chr2:233201353:A:G	1.46014e-05	-1.0814	-2.2556e-10	0.000154755	-1.26105	-2.2556e-10
233201386	chr2:233201386:C:T	1.41494e-05	-1.11284	-2.2556e-10	0.000172163	-1.15445	-2.2556e-10
233202246	chr2:233202246:T:C	1.7757e-05	-1.16939e-10	-0.885736	0.000227556	-1.16939e-10	-0.875491
233202298	chr2:233202298:A:G	4.72884e-06	-1.46625	-0.742579	6.19424e-05	-1.44377	-0.732914
233202393	chr2:233202393:T:A	1.69206e-05	-1.16939e-10	-0.93398	0.000213512	-1.16939e-10	-0.939194
233202431	chr2:233202431:G:A	1.46956e-05	-1.16939e-10	-1.07497	0.000186249	-1.16939e-10	-1.0758
233202668	chr2:233202668:A:G	2.86328e-06	-1.58095	-1.12959	3.60012e-05	-1.59049	-1.12885
233202903	chr2:233202903:A:G	4.75515e-05	-1.16939e-10	0.0993007	0.000610926	-1.16939e-10	0.112086
233202907	chr2:233202907:A:G	1.63228e-05	-1.0394	0.0694558	0.000201114	-1.07463	0.0756093
233203269	chr2:233203269:C:T	5.0539e-05	-1.16939e-10	0.160231	0.000642943	-1.16939e-10	0.163167
233204567	chr2:233204567:G:C	1.43415e-05	-1.16939e-10	-1.09936	0.000181789	-1.16939e-10	-1.10004
233204899	chr2:233204899:A:G	6.10514e-06	-1.50408	-0.4493	7.64054e-05	-1.51927	-0.447566
233205446	chr2:233205446:G:C	4.92275e-06	-1.16477	-1.00388	6.22933e-05	-1.16465	-1.00639
233205629	chr2:233205629:T:C	8.7801e-06	-1.59003	-2.2556e-10	0.000111486	-1.58899	-2.2556e-10
233205886	chr2:233205886:CT:C	2.98644e-06	-1.54929	-1.11914	3.7974e-05	-1.54813	-1.11785
233205889	chr2:233205889:A:G	2.97861e-06	-1.55126	-1.1198	3.78741e-05	-1.5501	-1.11853
233205890	chr2:233205890:C:A	3.9871e-05	-0.0768632	-2.2556e-10	0.000498122	-0.0920441	-2.2556e-10
233206191	chr2:233206191:C:T	8.27112e-06	-1.48272	-0.167019	0.000102086	-1.50826	-0.168816
233206260	chr2:233206260:A:G	1.74322e-05	-1.16939e-10	-0.904196	0.000221733	-1.16939e-10	-0.901417
233206296	chr2:233206296:T:C	3.79993e-06	-1.43435	-0.993179	4.80266e-05	-1.44092	-0.990215
233206597	chr2:233206597:C:T	1.64229e-05	-1.16939e-10	-0.963835	0.000209418	-1.16939e-10	-0.958557
233206713	chr2:233206713:C:T	2.44296e-05	-1.16939e-10	-0.566716	0.00031034	-1.16939e-10	-0.565221
233206926	chr2:233206926:G:A	1.59764e-05	-1.16939e-10	-0.991403	0.000202805	-1.16939e-10	-0.990642
233206954	chr2:233206954:C:T	7.40495e-06	-1.2054	-0.55497	0.000111521	-1.04191	-0.546765
233206983	chr2:233206983:C:T	6.78698e-06	-1.33071	-0.516798	8.9881e-05	-1.29027	-0.514129
233207093	chr2:233207093:A:G	3.24719e-06	-1.43489	-1.14983	4.12812e-05	-1.43302	-1.14946
233207819	chr2:233207819:G:A	1.36466e-05	-1.16939e-10	-1.14902	0.000173095	-1.16939e-10	-1.14905
233207843	chr2:233207843:T:C	5.31117e-05	-1.16939e-10	0.209884	0.00068417	-1.16939e-10	0.225317
233208209	chr2:233208209:C:A	1.49247e-05	-1.16939e-10	-1.0595	0.000190048	-1.16939e-10	-1.05561
233208310	chr2:233208310:G:A	9.95756e-05	-1.27249	2.1109	0.00129147	-1.27367	2.13432
233208374	chr2:233208374:G:A	2.8624e-06	-1.59053	-1.12032	3.66935e-05	-1.58024	-1.12005
233208406	chr2:233208406:G:T	1.37717e-05	-1.16939e-10	-1.1399	0.000174866	-1.16939e-10	-1.13887
233208606	chr2:233208606:T:C	5.34354e-06	-1.47376	-0.612869	6.45382e-05	-1.52471	-0.610918
233209793	chr2:233209793:A:G	1.72906e-05	-1.16939e-10	-0.91235	0.000220465	-1.16939e-10	-0.907149
233209937	chr2:233209937:T:G	4.06413e-06	-1.22241	-1.1379	4.70107e-05	-1.31463	-1.13788
233210236	chr2:233210236:T:G	3.83232e-06	-1.40979	-1.00925	4.7203e-05	-1.44067	-1.00776
233210531	chr2:233210531:G:A	3.20915e-06	-1.44543	-1.15107	3.82866e-05	-1.50667	-1.15112
233210611	chr2:233210611:C:T	1.39703e-05	-1.16939e-10	-1.12558	0.000177276	-1.16939e-10	-1.12518
233210759	chr2:233210759:G:A	1.37997e-05	-1.16939e-10	-1.13787	0.00017503	-1.16939e-10	-1.13793
233210798	chr2:233210798:GT:G	7.2854e-06	-0.937827	-0.838814	8.18829e-05	-1.06053	-0.837074
233211071	chr2:233211071:C:T	1.36275e-05	-1.16939e-10	-1.15042	0.000172937	-1.16939e-10	-1.14996
233211091	chr2:233211091:C:A	1.3632e-05	-1.16939e-10	-1.15009	0.000172978	-1.16939e-10	-1.14972
233211115	chr2:233211115:G:A	1.50386e-05	-1.16939e-10	-1.05189	0.000191814	-1.16939e-10	-1.04636
233211121	chr2:233211121:T:C	1.45418e-05	-1.16939e-10	-1.08549	0.000184676	-1.16939e-10	-1.08429
233211200	chr2:233211200:G:A	1.3612e-05	-0.0265702	-1.12499	0.000135782	-0.267112	-1.12472
233211339	chr2:233211339:A:C	1.03982e-05	-1.42088	-2.2556e-10	0.000147822	-1.30688	-2.2556e-10
233211397	chr2:233211397:G:A	3.04546e-06	-1.57643	-1.07243	3.99439e-05	-1.54327	-1.07214
233211879	chr2:233211879:C:T	5.28407e-06	-1.08594	-1.01188	6.99421e-05	-1.04062	-1.0146
233211906	chr2:233211906:G:A	1.80948e-05	-1.16939e-10	-0.866886	0.000231061	-1.16939e-10	-0.860206
233211910	chr2:233211910:G:A	1.85086e-05	-1.16939e-10	-0.844278	0.000234449	-1.16939e-10	-0.845652
233212191	chr2:233212191:C:T	1.40365e-05	-1.16939e-10	-1.12086	0.000178109	-1.16939e-10	-1.1205
233212278	chr2:233212278:A:G	1.46952e-05	-1.16939e-10	-1.07499	0.000186639	-1.16939e-10	-1.07371
233212516	chr2:233212516:C:T	4.83102e-05	-1.16939e-10	0.115129	0.000620891	-1.16939e-10	0.128266
233212648	chr2:233212648:C:T	2.81079e-06	-1.59052	-1.13853	3.6091e-05	-1.57866	-1.13818
233212924	chr2:233212924:TG:T	2.06355e-05	-1.16939e-10	-0.735502	0.000263628	-1.16939e-10	-0.72835
233212965	chr2:233212965:C:T	1.64949e-05	-0.734777	-0.224685	0.000205373	-0.764797	-0.213266
233213046	chr2:233213046:G:A	0.000115579	-1.16939e-10	0.987445	0.00150125	-1.16939e-10	1.01117
233213261	chr2:233213261:C:T	1.51752e-05	-1.16939e-10	-1.04285	0.000192618	-1.16939e-10	-1.04218
233213335	chr2:233213335:G:A	1.7576e-05	-1.16939e-10	-0.89598	0.000223191	-1.16939e-10	-0.894859
233213435	chr2:233213435:A:G	1.29039e-05	-0.774484	-0.430502	0.000146491	-0.892547	-0.423376
233214234	chr2:233214234:T:C	1.36578e-05	-1.16939e-10	-1.1482	0.000173274	-1.16939e-10	-1.14801
233214494	chr2:233214494:T:C	3.28393e-06	-1.58615	-0.987321	4.16576e-05	-1.58758	-0.985829
233214691	chr2:233214691:T:C	9.79945e-06	-0.495672	-0.984516	0.000119997	-0.535268	-0.98015
233214825	chr2:233214825:C:T	7.47079e-06	-0.937886	-0.813626	8.51117e-05	-1.05163	-0.807296
233215843	chr2:233215843:A:G	3.07102e-06	-1.56591	-1.07459	4.10363e-05	-1.51699	-1.07144
233215941	chr2:233215941:G:C	1.94361e-05	-1.55903	0.763643	0.00024322	-1.58467	0.775744
233216206	chr2:233216206:G:T	7.68013e-05	-1.16939e-10	0.578708	0.000987873	-1.16939e-10	0.592665
233216499	chr2:233216499:T:C	1.50358e-05	-1.16939e-10	-1.05208	0.000190467	-1.16939e-10	-1.05341
233216617	chr2:233216617:C:T	5.98673e-05	0.329618	-2.2556e-10	0.000637559	0.154758	-2.2556e-10
233216746	chr2:233216746:A:C	1.19015e-05	-1.5383	0.252456	0.000146951	-1.57477	0.261981
233216875	chr2:233216875:C:T	1.17918e-05	-1.54661	0.251498	0.00014617	-1.57919	0.26107
233216894	chr2:233216894:A:G	1.63361e-05	-1.16939e-10	-0.969136	0.00020732	-1.16939e-10	-0.968624
233217905	chr2:233217905:C:T	1.15584e-05	-1.3151	-2.2556e-10	0.000152898	-1.27312	-2.2556e-10
233217933	chr2:233217933:A:G	5.16301e-05	-1.16939e-10	0.181591	0.000661831	-1.16939e-10	0.192121
233218247	chr2:233218247:G:A	1.63675e-05	-1.16939e-10	-0.967216	0.000208135	-1.16939e-10	-0.964703
233218568	chr2:233218568:C:T	8.20331e-06	-0.700625	-0.957351	0.000102681	-0.71503	-0.956234
233218675	chr2:233218675:G:C	4.07007e-06	-1.35085	-1.008	4.80349e-05	-1.42447	-1.00649
233219695	chr2:233219695:C:T	1.49125e-05	-1.16939e-10	-1.06032	0.000188784	-1.16939e-10	-1.06228
233219722	chr2:233219722:C:T	4.37984e-06	-1.1924	-1.0931	5.04509e-05	-1.28987	-1.09202
233220902	chr2:233220902:G:C	1.58087e-05	-1.16939e-10	-1.00195	0.000200205	-1.16939e-10	-1.00355
233221019	chr2:233221019:C:T	1.55478e-05	-1.16939e-10	-1.01859	0.000197592	-1.16939e-10	-1.01668
233221112	chr2:233221112:A:G	1.59583e-05	-1.16939e-10	-0.992532	0.000202658	-1.16939e-10	-0.99137
233221161	chr2:233221161:G:A	2.14863e-05	-1.16939e-10	-0.695098	0.000273567	-1.16939e-10	-0.691342
233221579	chr2:233221579:T:C	1.45235e-05	-1.16939e-10	-1.08674	0.000184527	-1.16939e-10	-1.0851
233221607	chr2:233221607:C:G	3.53829e-06	-1.376	-1.12287	4.58343e-05	-1.35362	-1.12424
233221662	chr2:233221662:C:G	1.52413e-05	-1.16939e-10	-1.0385	0.000192905	-1.16939e-10	-1.04069
233222072	chr2:233222072:A:G	2.34869e-05	-1.16939e-10	-0.606072	0.000298611	-1.16939e-10	-0.603748
233222562	chr2:233222562:C:T	2.34982e-05	-1.16939e-10	-0.605588	0.000299259	-1.16939e-10	-0.60158
233223059	chr2:233223059:A:G	2.26658e-05	-1.16939e-10	-0.641658	0.000288697	-1.16939e-10	-0.637513
233223134	chr2:233223134:T:C	5.43911e-06	-1.06667	-1.00223	6.75954e-05	-1.08888	-1.00047
233223181	chr2:233223181:A:G	4.12346e-05	-1.16939e-10	-0.0432368	0.000528552	-1.16939e-10	-0.0327489
233223235	chr2:233223235:G:A	3.09221e-05	-1.16939e-10	-0.331041	0.000394416	-1.16939e-10	-0.325483
233223784	chr2:233223784:A:G	2.02712e-05	-0.50106	-0.252252	0.000262088	-0.485521	-0.24869
233223791	chr2:233223791:A:G	1.65884e-05	-1.16939e-10	-0.953811	0.000211139	-1.16939e-10	-0.950374
233223968	chr2:233223968:A:G	3.79283e-05	-1.16939e-10	-0.126817	0.00048645	-1.16939e-10	-0.115756
233224375	chr2:233224375:T:C	1.02816e-05	-1.43215	-2.2556e-10	0.000133347	-1.40994	-2.2556e-10
233224659	chr2:233224659:C:T	9.01561e-06	-0.47655	-1.08701	0.000139106	-0.282255	-1.0854
233225062	chr2:233225062:T:C	2.7741e-05	-1.16939e-10	-0.439603	0.000351224	-1.16939e-10	-0.441466
233225195	chr2:233225195:G:A	1.40385e-05	-1.16939e-10	-1.12071	0.000177918	-1.16939e-10	-1.12157
233226149	chr2:233226149:C:T	3.91954e-05	-0.0106952	-0.0832578	0.000565472	0.106914	-0.0721435
233226293	chr2:233226293:T:C	6.91379e-05	-1.16939e-10	0.473589	0.000887114	-1.16939e-10	0.485085
233226486	chr2:233226486:A:T	2.46857e-05	-1.16939e-10	-0.556288	0.00031444	-1.16939e-10	-0.552097
233226717	chr2:233226717:G:A	4.72701e-06	-1.41757	-0.79165	6.18092e-05	-1.39098	-0.78786
233226750	chr2:233226750:T:C	2.60108e-05	-1.16939e-10	-0.504001	0.000333316	-1.16939e-10	-0.493797
233226964	chr2:233226964:T:TGCCCTCCAGGGCTC	1.42422e-05	-1.16939e-10	-1.1063	0.000180649	-1.16939e-10	-1.10633
233227228	chr2:233227228:C:T	1.92786e-05	-1.16939e-10	-0.803518	0.00024399	-1.16939e-10	-0.805763
233227265	chr2:233227265:A:G	2.31871e-05	-0.331961	-0.286957	0.000374241	-0.0993821	-0.278607
233227487	chr2:233227487:A:T	1.36239e-05	-1.16939e-10	-1.15069	0.00017283	-1.16939e-10	-1.15058
233227507	chr2:233227507:CCA:C	1.50035e-05	-0.345826	-0.708403	0.000200388	-0.298163	-0.704473
233228150	chr2:233228150:A:G	1.75873e-05	-0.476162	-0.419174	0.000282101	-0.250115	-0.41051
233228229	chr2:233228229:C:T	1.74475e-05	-1.16939e-10	-0.903316	0.000220973	-1.16939e-10	-0.90485
233228313	chr2:233228313:G:A	5.7414e-06	-0.924017	-1.09079	7.75058e-05	-0.86232	-1.09022
233228754	chr2:233228754:TG:T	5.59922e-05	0.166772	0.0959271	0.000719042	0.176411	0.0986198
233228834	chr2:233228834:T:C	5.88331e-05	-1.16939e-10	0.312191	0.000759297	-1.16939e-10	0.329503
233228884	chr2:233228884:T:G	4.00872e-05	0.146427	-0.217885	0.000695082	0.448825	-0.207684
233229353	chr2:233229353:A:G	4.31061e-06	-1.17556	-1.12588	6.26853e-05	-1.03926	-1.1255
233229394	chr2:233229394:G:A	4.26392e-05	0.955755	-0.965495	0.0005982	1.05514	-0.964104
233229587	chr2:233229587:G:A	1.46965e-05	-1.16939e-10	-1.0749	0.000187021	-1.16939e-10	-1.07167
233229678	chr2:233229678:A:T	4.19034e-06	-1.43653	-0.893198	5.91339e-05	-1.33022	-0.892865
233229733	chr2:233229733:C:T	1.36215e-05	-1.16939e-10	-1.15086	0.000172779	-1.16939e-10	-1.15088
233229790	chr2:233229790:C:T	1.39853e-05	-1.16939e-10	-1.1245	0.000177542	-1.16939e-10	-1.12368
233229911	chr2:233229911:G:A	8.95578e-05	-1.16939e-10	0.732371	0.00114729	-1.16939e-10	0.742268
233230117	chr2:233230117:A:G	1.56063e-05	-1.16939e-10	-1.01484	0.000197513	-1.16939e-10	-1.01708
233230130	chr2:233230130:A:C	4.26383e-05	-1.16939e-10	-0.00976147	0.000544181	-1.16939e-10	-0.00360792
233230427	chr2:233230427:C:T	1.30073e-05	-1.30911	0.112112	0.000175134	-1.25634	0.119
233230517	chr2:233230517:G:A	3.54433e-05	-1.16939e-10	-0.194578	0.000453445	-1.16939e-10	-0.186016
233230871	chr2:233230871:C:T	1.44288e-05	-1.16939e-10	-1.09329	0.000183057	-1.16939e-10	-1.09309
233230880	chr2:233230880:C:T	1.44664e-05	-1.16939e-10	-1.09069	0.000183471	-1.16939e-10	-1.09083
233230928	chr2:233230928:T:G	1.69195e-05	-1.16939e-10	-0.934047	0.000214059	-1.16939e-10	-0.936636
233230985	chr2:233230985:A:G	9.39576e-06	-0.575765	-0.946491	9.97023e-05	-0.751601	-0.9491
233231127	chr2:233231127:G:T	4.94458e-05	-1.16939e-10	0.138365	0.000626575	-1.16939e-10	0.137379
233231964	chr2:233231964:G:A	2.83445e-06	-1.58801	-1.13266	3.6817e-05	-1.56453	-1.1324
233232500	chr2:233232500:C:T	1.36774e-05	-1.16939e-10	-1.14677	0.000173448	-1.16939e-10	-1.14701
233232538	chr2:233232538:T:C	3.30633e-06	-1.46713	-1.09955	4.10861e-05	-1.48857	-1.09865
233232850	chr2:233232850:A:G	1.43397e-05	-1.16939e-10	-1.09948	0.00018181	-1.16939e-10	-1.09993
233233323	chr2:233233323:T:C	1.36834e-05	-1.16939e-10	-1.14633	0.000173575	-1.16939e-10	-1.14628
233233376	chr2:233233376:A:C	6.21387e-06	-1.49312	-0.442613	8.90967e-05	-1.37124	-0.441923
233233973	chr2:233233973:G:A	9.17677e-06	-0.614377	-0.931461	8.30773e-05	-0.954671	-0.928447
233234032	chr2:233234032:G:A	1.45821e-05	-1.16939e-10	-1.08272	0.000185292	-1.16939e-10	-1.08095
233234045	chr2:233234045:T:C	1.08399e-05	-0.446452	-0.93283	8.97913e-05	-0.874211	-0.93119
233234402	chr2:233234402:C:G	6.81538e-05	0.994806	-0.535553	0.000120919	-0.962004	-0.545764
233234416	chr2:233234416:C:T	4.02222e-06	-1.39875	-0.971927	5.72396e-05	-1.29612	-0.959524
233234851	chr2:233234851:C:T	5.87457e-06	-1.3834	-0.608486	8.89561e-05	-1.21932	-0.595425
233235075	chr2:233235075:C:T	1.80643e-05	-0.868576	-2.2556e-10	0.000186843	-1.07262	-2.2556e-10
233235132	chr2:233235132:A:G	1.51644e-05	-1.16939e-10	-1.04356	0.000192307	-1.16939e-10	-1.04379
233235231	chr2:233235231:C:T	1.74671e-05	-1.16939e-10	-0.902192	0.000221517	-1.16939e-10	-0.902388
233235480	chr2:233235480:A:C	1.3698e-05	-1.16939e-10	-1.14526	0.000174301	-1.16939e-10	-1.14211
233235544	chr2:233235544:G:A	1.41804e-05	-1.16939e-10	-1.11065	0.000179854	-1.16939e-10	-1.11074
233236237	chr2:233236237:G:A	1.15285e-05	-0.292464	-1.02522	5.03098e-05	-1.35707	-1.02762
233236283	chr2:233236283:G:A	3.11138e-06	-1.5877	-1.03974	4.04281e-05	-1.56394	-1.03943
233236296	chr2:233236296:C:T	3.72187e-06	-1.55979	-0.888499	4.91029e-05	-1.52078	-0.888195
233236434	chr2:233236434:T:C	3.86775e-06	-1.25844	-1.1514	7.58333e-05	-0.82292	-1.15143
233236573	chr2:233236573:G:A	3.51865e-06	-1.35296	-1.15147	6.54671e-05	-0.969866	-1.15148
233236966	chr2:233236966:G:A	1.51702e-05	-1.16939e-10	-1.04318	0.000193082	-1.16939e-10	-1.03977
233236972	chr2:233236972:C:T	6.34165e-05	1.05164	-0.664425	0.000106012	-0.966646	-0.672687
233237298	chr2:233237298:A:C	5.35226e-05	0.399292	-0.181702	0.000126788	-1.27394	-0.186438
233237625	chr2:233237625:G:T	2.75048e-05	0.468131	-0.916283	6.56004e-05	-1.1964	-0.922909
233237656	chr2:233237656:T:G	7.27625e-05	1.18283	-0.658146	0.000147131	-0.657178	-0.654388
233237904	chr2:233237904:C:T	4.75525e-05	0.436085	-0.336765	0.000109184	-1.26439	-0.345469
233237979	chr2:233237979:A:G	1.12173e-05	-1.34506	-2.2556e-10	0.000161214	-1.22016	-2.2556e-10
233238193	chr2:233238193:A:G	4.83467e-06	-1.18395	-1.00275	9.84845e-05	-0.712238	-1.00075
233238281	chr2:233238281:T:C	1.36284e-05	-1.16939e-10	-1.15036	0.000172809	-1.16939e-10	-1.1507
233238326	chr2:233238326:C:T	2.00111e-05	-1.16939e-10	-0.766228	0.000253193	-1.16939e-10	-0.768738
233238529	chr2:233238529:T:C	2.88931e-05	0.580413	-0.979322	6.18524e-05	-1.19765	-0.980494
233238660	chr2:233238660:G:A	4.88631e-05	-1.16939e-10	0.126509	0.00062724	-1.16939e-10	0.138439
233238763	chr2:233238763:C:G	1.5849e-05	-1.16939e-10	-0.999406	0.000200697	-1.16939e-10	-1.00109
233238827	chr2:233238827:T:G	1.6054e-05	-1.16939e-10	-0.986556	0.000203295	-1.16939e-10	-0.988232
233239284	chr2:233239284:C:T	4.23934e-05	0.685316	-0.700837	8.55317e-05	-1.14983	-0.704173
233239397	chr2:233239397:G:A	9.01684e-06	-0.436996	-1.12642	4.57693e-05	-1.35215	-1.12713
233239421	chr2:233239421:C:T	8.11824e-05	-1.16939e-10	0.634186	0.00103019	-1.16939e-10	0.634604
233239737	chr2:233239737:T:C	3.53997e-05	0.777021	-0.972831	6.83815e-05	-1.10381	-0.973976
233239757	chr2:233239757:C:T	1.46208e-05	-1.08007	-2.2556e-10	0.000149801	-1.29358	-2.2556e-10
233239933	chr2:233239933:G:A	3.32167e-05	-1.16939e-10	-0.259461	0.000425824	-1.16939e-10	-0.248863
233239940	chr2:233239940:A:T	3.52698e-05	0.797951	-0.997437	6.73555e-05	-1.0944	-0.998503
233240185	chr2:233240185:G:A	1.04241e-05	-1.4184	-2.2556e-10	0.0001191	-1.52292	-2.2556e-10
233240299	chr2:233240299:A:C	3.82272e-05	0.87075	-0.989716	0.000331587	0.499069	-0.998067
233240581	chr2:233240581:TG:T	1.37589e-05	-1.14083	-2.2556e-10	0.000143557	-1.33616	-2.2556e-10
233240591	chr2:233240591:A:G	1.77288e-05	0.211349	-1.09867	0.000122277	-0.398435	-1.09817
233240738	chr2:233240738:C:A	3.01112e-06	-1.56424	-1.09596	4.65415e-05	-1.36691	-1.09564
233241550	chr2:233241550:G:A	1.40449e-05	-1.16939e-10	-1.12026	0.000178257	-1.16939e-10	-1.11967
233241912	chr2:233241912:C:T	9.24223e-06	-1.53873	-2.2556e-10	0.000134009	-1.40498	-2.2556e-10
233242236	chr2:233242236:A:C	2.63827e-05	-1.16939e-10	-0.489806	0.000333781	-1.16939e-10	-0.492403
233242283	chr2:233242283:C:G	2.57128e-05	-1.16939e-10	-0.515524	0.000325315	-1.16939e-10	-0.518094
233242399	chr2:233242399:T:G	3.19376e-05	0.746736	-1.04547	6.3181e-05	-1.11032	-1.04656
233242532	chr2:233242532:C:T	2.93366e-05	-1.16939e-10	-0.383679	0.00037779	-1.16939e-10	-0.368551
233242883	chr2:233242883:C:G	1.38295e-05	-1.16939e-10	-1.13571	0.000176292	-1.16939e-10	-1.13075
233243011	chr2:233243011:A:G	3.53101e-05	-1.16939e-10	-0.198345	0.000446122	-1.16939e-10	-0.202296
233243095	chr2:233243095:C:T	3.83794e-06	-1.48206	-0.935515	5.70729e-05	-1.33359	-0.924972
233243235	chr2:233243235:A:T	1.78906e-05	-0.878237	-2.2556e-10	0.000171247	-1.15978	-2.2556e-10
233243378	chr2:233243378:G:A	1.36641e-05	-1.16939e-10	-1.14774	0.000173323	-1.16939e-10	-1.14773
233243479	chr2:233243479:T:C	1.3666e-05	-1.16939e-10	-1.1476	0.000173304	-1.16939e-10	-1.14784
233243826	chr2:233243826:C:T	1.36208e-05	-1.16939e-10	-1.15092	0.000172761	-1.16939e-10	-1.15098
233243827	chr2:233243827:G:A	4.42349e-06	-1.2876	-0.98798	8.61438e-05	-0.860684	-0.986188
233243863	chr2:233243863:G:A	3.48794e-05	0.823347	-1.03396	0.000214217	0.0967309	-1.03263
233244392	chr2:233244392:C:G	2.30149e-05	-1.16939e-10	-0.626373	0.000292482	-1.16939e-10	-0.624487
233244443	chr2:233244443:T:A	1.39709e-05	-1.16939e-10	-1.12554	0.000177326	-1.16939e-10	-1.1249
233244476	chr2:233244476:G:A	3.77986e-06	-1.28446	-1.14837	4.7714e-05	-1.28919	-1.14847
233244527	chr2:233244527:G:A	4.16863e-06	-1.35011	-0.984813	7.82432e-05	-0.960064	-0.983004
233244630	chr2:233244630:G:A	1.89303e-05	-1.16939e-10	-0.821751	0.000239478	-1.16939e-10	-0.824426
233244724	chr2:233244724:C:T	1.88274e-05	-1.16939e-10	-0.8272	0.00024007	-1.16939e-10	-0.821957
233245202	chr2:233245202:G:A	4.15655e-05	0.795959	-0.831203	8.39225e-05	-1.03678	-0.836219
233245209	chr2:233245209:C:T	9.32061e-06	-1.53029	-2.2556e-10	0.000126599	-1.46186	-2.2556e-10
233245368	chr2:233245368:A:AG	4.11266e-05	1.03449	-1.08035	7.50228e-05	-0.90299	-1.08211
233245413	chr2:233245413:T:C	4.89996e-06	-1.03302	-1.14027	3.98994e-05	-1.47636	-1.14017
233245446	chr2:233245446:T:A	2.04285e-05	-1.16939e-10	-0.745582	0.000260597	-1.16939e-10	-0.739915
233245493	chr2:233245493:G:T	3.48922e-05	0.933517	-1.14377	6.66575e-05	-0.958918	-1.1444
233245623	chr2:233245623:C:T	3.20844e-06	-1.45158	-1.14515	3.79339e-05	-1.52159	-1.14545
233245968	chr2:233245968:C:T	1.5581e-05	0.089603	-1.10606	0.000111319	-0.484834	-1.10565
233246005	chr2:233246005:G:A	3.98485e-05	0.963269	-1.0407	7.48167e-05	-0.944976	-1.04287
233246037	chr2:233246037:C:A	9.38009e-06	-0.421193	-1.10273	4.74578e-05	-1.33969	-1.10335
233246290	chr2:233246290:G:C	6.12338e-05	0.686421	-0.334236	0.000382738	-0.026545	-0.328993
233246294	chr2:233246294:G:A	3.84467e-05	-1.16939e-10	-0.113241	0.000489576	-1.16939e-10	-0.10935
233246590	chr2:233246590:G:C	1.36167e-05	-1.16939e-10	-1.15121	0.000172732	-1.16939e-10	-1.15115
233246596	chr2:233246596:G:A	7.53906e-05	-1.16939e-10	0.56017	0.000980973	-1.16939e-10	0.585655
233247116	chr2:233247116:A:C	4.05083e-05	-1.29344	1.23243	0.000791772	-0.877381	1.24877
233247219	chr2:233247219:G:T	1.89207e-05	-1.16939e-10	-0.822254	0.000239417	-1.16939e-10	-0.824683
233247735	chr2:233247735:T:C	1.87504e-05	-1.16939e-10	-0.831296	0.000237282	-1.16939e-10	-0.83364
233248080	chr2:233248080:G:T	1.52944e-05	-1.16939e-10	-1.03503	0.000194868	-1.16939e-10	-1.03057
233248180	chr2:233248180:C:A	6.39261e-05	-1.38625	1.78146	0.00118206	-1.02633	1.79846
233248465	chr2:233248465:C:T	3.5544e-06	-1.58078	-0.913545	4.93001e-05	-1.50256	-0.902405
233248542	chr2:233248542:G:A	1.43008e-05	-1.16939e-10	-1.1022	0.000181405	-1.16939e-10	-1.10216
233248612	chr2:233248612:G:A	3.26946e-05	0.8513	-1.1266	6.4147e-05	-1.01399	-1.12772
233248962	chr2:233248962:G:A	1.36251e-05	-1.16939e-10	-1.1506	0.000172795	-1.16939e-10	-1.15078
233249042	chr2:233249042:C:T	2.32877e-05	0.497135	-1.11172	5.45925e-05	-1.18919	-1.1138
233249095	chr2:233249095:T:C	2.52487e-05	0.460515	-0.994254	6.02759e-05	-1.20543	-0.998526
233249126	chr2:233249126:C:T	1.1231e-05	-0.201179	-1.14266	8.51871e-05	-0.715311	-1.14273
233249514	chr2:233249514:C:T	7.1736e-05	-1.3908	1.90128	0.00132234	-1.03427	1.91854
233249596	chr2:233249596:A:G	1.55688e-05	-1.16939e-10	-1.01725	0.000197127	-1.16939e-10	-1.01904
233249665	chr2:233249665:G:T	1.62266e-05	-1.16939e-10	-0.975859	0.000206314	-1.16939e-10	-0.973489
233250193	chr2:233250193:C:T	2.9241e-05	0.722667	-1.10961	6.11883e-05	-1.07786	-1.11107
233250916	chr2:233250916:G:A	1.66422e-05	-1.16939e-10	-0.950572	0.000210796	-1.16939e-10	-0.952
233250963	chr2:233250963:T:C	1.11681e-05	-0.614588	-0.734864	6.57797e-05	-1.38915	-0.727431
233251022	chr2:233251022:A:G	1.36834e-05	-1.16939e-10	-1.14633	0.000173663	-1.16939e-10	-1.14577
233251039	chr2:233251039:T:C	4.84592e-06	-1.06903	-1.11534	4.0247e-05	-1.49255	-1.1153
233251053	chr2:233251053:T:G	1.42014e-05	-1.16939e-10	-1.10917	0.000180276	-1.16939e-10	-1.1084
233251112	chr2:233251112:A:T	3.37131e-06	-1.53988	-1.00734	4.78416e-05	-1.43627	-0.998726
233251124	chr2:233251124:T:C	1.44179e-05	-1.16939e-10	-1.09404	0.000182955	-1.16939e-10	-1.09365
233251331	chr2:233251331:G:A	1.4695e-05	-1.16939e-10	-1.07501	0.0001865	-1.16939e-10	-1.07446
233251364	chr2:233251364:C:G	2.0595e-05	-1.16939e-10	-0.737467	0.000263167	-1.16939e-10	-0.7301
233251563	chr2:233251563:C:T	4.11127e-05	0.678559	-0.724755	9.58559e-05	-1.02005	-0.719998
233251668	chr2:233251668:C:T	1.38118e-05	-1.16939e-10	-1.13699	0.000175277	-1.16939e-10	-1.13652
233252023	chr2:233252023:C:G	2.33216e-05	0.475614	-1.08875	5.54625e-05	-1.19635	-1.09083
233252802	chr2:233252802:G:A	3.05457e-05	0.754066	-1.09736	6.27895e-05	-1.0638	-1.0993
233252937	chr2:233252937:T:C	2.86667e-05	0.686741	-1.09352	6.10664e-05	-1.0954	-1.09553
233252991	chr2:233252991:C:T	3.44219e-06	-1.57378	-0.952624	4.81048e-05	-1.48706	-0.942447
233253123	chr2:233253123:C:T	2.8718e-05	0.689011	-1.094	6.11022e-05	-1.09434	-1.096
233253507	chr2:233253507:A:G	3.2234e-05	0.824232	-1.11372	6.39436e-05	-1.02955	-1.11534
233253772	chr2:233253772:A:G	2.28419e-05	-1.16939e-10	-0.633915	0.000291939	-1.16939e-10	-0.626344
233254024	chr2:233254024:A:T	4.70043e-05	-1.16939e-10	0.087725	0.000598136	-1.16939e-10	0.0909292
233254121	chr2:233254121:CTT:C	2.26425e-05	-1.16939e-10	-0.642687	0.000289378	-1.16939e-10	-0.635157
233254137	chr2:233254137:AT:A	1.52304e-05	-1.16939e-10	-1.03922	0.000192862	-1.16939e-10	-1.04091
233254271	chr2:233254271:C:T	1.51809e-05	-1.16939e-10	-1.04247	0.00019224	-1.16939e-10	-1.04415
233254442	chr2:233254442:C:T	1.5015e-05	-1.16939e-10	-1.05346	0.000190154	-1.16939e-10	-1.05506
233254549	chr2:233254549:T:C	8.83081e-06	-1.58427	-2.2556e-10	0.000123552	-1.48623	-2.2556e-10
233254608	chr2:233254608:T:G	1.4511e-05	-1.16939e-10	-1.0876	0.000184271	-1.16939e-10	-1.08648
233255431	chr2:233255431:T:C	6.67723e-05	-1.16939e-10	0.438775	0.000855564	-1.16939e-10	0.448872
233255518	chr2:233255518:T:A	5.10765e-06	-1.01022	-1.12156	4.30017e-05	-1.42167	-1.11998
233255581	chr2:233255581:T:C	1.72123e-05	-1.16939e-10	-0.916887	0.000217985	-1.16939e-10	-0.918464
233255770	chr2:233255770:C:G	3.72646e-06	-1.58098	-0.866076	5.15515e-05	-1.50637	-0.85394
233255783	chr2:233255783:C:G	2.2237e-05	-1.16939e-10	-0.660755	0.000284259	-1.16939e-10	-0.653002
233255846	chr2:233255846:G:A	3.83307e-05	0.639997	-0.756259	0.000241445	-0.0626196	-0.753627
233256037	chr2:233256037:G:A	2.25349e-05	-1.16939e-10	-0.64745	0.000287991	-1.16939e-10	-0.639959
233256046	chr2:233256046:C:T	1.38464e-05	-1.16939e-10	-1.13449	0.000175494	-1.16939e-10	-1.13529
233256511	chr2:233256511:A:T	6.21807e-06	-0.828532	-1.10652	4.84772e-05	-1.31729	-1.1045
233256719	chr2:233256719:C:T	1.02243e-05	-1.43774	-2.2556e-10	0.00018042	-1.1076	-2.2556e-10
233256961	chr2:233256961:G:A	1.53057e-05	-1.16939e-10	-1.03429	0.000193812	-1.16939e-10	-1.036
233257131	chr2:233257131:G:A	6.01499e-06	-0.838042	-1.13022	4.69858e-05	-1.32413	-1.12892
233257223	chr2:233257223:G:A	1.50798e-05	-1.16939e-10	-1.04915	0.000191863	-1.16939e-10	-1.04611
233257676	chr2:233257676:G:A	6.07268e-06	-0.81802	-1.14069	3.86605e-05	-1.50689	-1.14118
233257878	chr2:233257878:G:A	3.24741e-06	-1.58832	-0.996335	4.38881e-05	-1.53394	-0.987302
233258107	chr2:233258107:G:A	1.42458e-05	-1.16939e-10	-1.10605	0.000180572	-1.16939e-10	-1.10676
233258118	chr2:233258118:G:T	1.55231e-05	-1.16939e-10	-1.02018	0.00019654	-1.16939e-10	-1.02202
233258374	chr2:233258374:A:G	8.16344e-06	-0.78154	-0.881308	5.09947e-05	-1.49047	-0.880695
233258588	chr2:233258588:A:G	2.22583e-05	0.325074	-0.984872	5.72115e-05	-1.26702	-0.989119
233258775	chr2:233258775:C:T	2.93938e-05	0.32707	-0.708798	7.53508e-05	-1.26477	-0.715965
233258952	chr2:233258952:A:G	1.68947e-05	-1.16939e-10	-0.935515	0.000214711	-1.16939e-10	-0.933598
233259199	chr2:233259199:A:G	1.66917e-05	-1.16939e-10	-0.9476	0.000211175	-1.16939e-10	-0.950202
233259235	chr2:233259235:T:A	2.918e-05	0.359582	-0.748613	7.34639e-05	-1.25067	-0.75542
233259291	chr2:233259291:C:G	2.29256e-05	-1.16939e-10	-0.63026	0.000290401	-1.16939e-10	-0.631625
233259396	chr2:233259396:G:A	4.51162e-05	0.697928	-0.651201	0.000281932	-0.0126924	-0.648532
233259420	chr2:233259420:T:A	8.77682e-06	-1.5904	-2.2556e-10	0.000114992	-1.55803	-2.2556e-10
233259867	chr2:233259867:CTTTG:C	1.5781e-05	-1.16939e-10	-1.00371	0.000197453	-1.16939e-10	-1.01739
233261176	chr2:233261176:C:T	3.55116e-05	0.321541	-0.514195	9.06819e-05	-1.27724	-0.518288
233261373	chr2:233261373:A:C	3.96376e-06	-1.5081	-0.87722	5.80214e-05	-1.37691	-0.865172
233261399	chr2:233261399:G:A	3.24629e-06	-1.49332	-1.09168	5.48405e-05	-1.20661	-1.09185
233261670	chr2:233261670:TGAGAGGA:T	3.3415e-05	0.6898	-0.943307	7.06108e-05	-1.09903	-0.946678
233261751	chr2:233261751:G:A	8.54312e-06	-0.769279	-0.848108	5.29523e-05	-1.48609	-0.847408
233261790	chr2:233261790:A:G	1.36134e-05	-1.16939e-10	-1.15146	0.000172675	-1.16939e-10	-1.15148
233261818	chr2:233261818:C:T	3.96723e-06	-1.50831	-0.876136	5.80664e-05	-1.37724	-0.864064
233261928	chr2:233261928:C:CA	4.26331e-06	-1.5077	-0.804771	6.25147e-05	-1.37625	-0.79124
233262800	chr2:233262800:C:G	1.37617e-05	-1.16939e-10	-1.14062	0.000174626	-1.16939e-10	-1.14024
233262813	chr2:233262813:G:A	3.70218e-05	0.578331	-0.729337	0.000235639	-0.113814	-0.726776
233263166	chr2:233263166:A:G	0.000121804	1.0399	-2.2556e-10	0.000249204	-0.784618	-2.2556e-10
233264200	chr2:233264200:A:G	2.82122e-05	0.601734	-1.02449	6.24915e-05	-1.14077	-1.02709
233264263	chr2:233264263:C:G	1.39369e-05	-1.16939e-10	-1.12797	0.000176889	-1.16939e-10	-1.12736
233264269	chr2:233264269:G:C	2.74666e-05	0.560721	-1.01026	6.22778e-05	-1.15824	-1.01304
233264322	chr2:233264322:C:A	1.37245e-05	-1.16939e-10	-1.14333	0.000174144	-1.16939e-10	-1.14301
233264338	chr2:233264338:G:A	1.44756e-05	-1.16939e-10	-1.09005	0.00018346	-1.16939e-10	-1.09089
233265279	chr2:233265279:G:A	2.04443e-05	-1.16939e-10	-0.744811	0.000258921	-1.16939e-10	-0.746366
233266139	chr2:233266139:C:T	2.04479e-05	-1.16939e-10	-0.744635	0.000258966	-1.16939e-10	-0.746191
233266584	chr2:233266584:C:T	1.77402e-05	-1.16939e-10	-0.886681	0.000224611	-1.16939e-10	-0.888519
233266670	chr2:233266670:G:A	1.37243e-05	-1.16939e-10	-1.14335	0.000174143	-1.16939e-10	-1.14301
233267343	chr2:233267343:T:C	3.33365e-06	-1.48208	-1.07637	5.70105e-05	-1.18311	-1.07654
233267814	chr2:233267814:A:AC	1.78924e-05	-1.16939e-10	-0.878137	0.000228139	-1.16939e-10	-0.872935
233267963	chr2:233267963:C:T	4.41057e-05	0.995529	-0.971455	7.95197e-05	-0.95215	-0.974735
233268811	chr2:233268811:C:T	1.65638e-05	-1.16939e-10	-0.955292	0.000211309	-1.16939e-10	-0.949566
233269110	chr2:233269110:C:T	3.55444e-06	-1.59003	-0.904285	4.77046e-05	-1.54481	-0.893054
233269140	chr2:233269140:T:C	2.11728e-05	-1.16939e-10	-0.709798	0.000268123	-1.16939e-10	-0.711443
233269689	chr2:233269689:G:A	1.5903e-05	-1.16939e-10	-0.996007	0.000202745	-1.16939e-10	-0.990941
233269807	chr2:233269807:C:T	3.98038e-05	0.551842	-0.630393	8.9624e-05	-1.16877	-0.638491
233269914	chr2:233269914:T:C	1.41384e-05	-1.16939e-10	-1.11362	0.000179476	-1.16939e-10	-1.11285
233270382	chr2:233270382:C:T	3.43067e-06	-1.58441	-0.945345	4.57533e-05	-1.54199	-0.937631
233270813	chr2:233270813:G:A	1.41201e-05	-1.16939e-10	-1.11492	0.000179242	-1.16939e-10	-1.11416
233271044	chr2:233271044:C:T	2.80608e-05	0.453463	-0.881602	6.68131e-05	-1.21385	-0.88714
233271511	chr2:233271511:C:G	1.41314e-05	-1.16939e-10	-1.11412	0.000179387	-1.16939e-10	-1.11335
233271889	chr2:233271889:C:T	1.53818e-05	-1.16939e-10	-1.02933	0.000195677	-1.16939e-10	-1.02642
233271992	chr2:233271992:A:T	2.45011e-05	-0.229548	-0.334248	0.000118687	-1.19608	-0.330315
233272263	chr2:233272263:C:T	1.54798e-05	-1.16939e-10	-1.02298	0.000195999	-1.16939e-10	-1.02478
233272333	chr2:233272333:C:T	7.24172e-06	-1.54316	-0.239491	9.61604e-05	-1.51502	-0.221855
233272947	chr2:233272947:G:C	2.09153e-05	-0.352827	-0.369208	0.000107362	-1.26135	-0.36533
233273124	chr2:233273124:C:G	1.4128e-05	-1.16939e-10	-1.11435	0.000179343	-1.16939e-10	-1.11359
233273202	chr2:233273202:C:T	3.58039e-05	0.75834	-0.942798	7.29027e-05	-1.06751	-0.946255
233273432	chr2:233273432:G:C	1.47161e-05	-1.16939e-10	-1.07357	0.00018871	-1.16939e-10	-1.06268
233273594	chr2:233273594:C:T	3.44738e-05	0.750268	-0.972583	7.04974e-05	-1.07151	-0.975807
233273818	chr2:233273818:T:TA	1.96792e-05	-1.16939e-10	-0.782949	0.00025128	-1.16939e-10	-0.776322
233274317	chr2:233274317:T:C	1.53021e-05	-1.16939e-10	-1.03452	0.00019377	-1.16939e-10	-1.03622
233274722	chr2:233274722:A:G	3.63556e-05	0.702904	-0.87207	7.62308e-05	-1.09325	-0.875877
233274822	chr2:233274822:G:A	3.31242e-05	0.705655	-0.967905	6.9414e-05	-1.09166	-0.971138
233274846	chr2:233274846:C:T	1.42457e-05	-1.16939e-10	-1.10606	0.000180849	-1.16939e-10	-1.10522
233275072	chr2:233275072:T:C	3.08555e-05	0.674394	-1.00759	6.58371e-05	-1.10538	-1.01033
233275319	chr2:233275319:G:A	1.61353e-05	-1.16939e-10	-0.981502	0.000204222	-1.16939e-10	-0.983683
233275771	chr2:233275771:G:A	4.75685e-05	0.66102	-0.561364	0.000101734	-1.11086	-0.569674
233276306	chr2:233276306:T:C	3.74595e-05	0.785648	-0.924901	7.60156e-05	-1.04354	-0.928406
233276621	chr2:233276621:C:T	3.75339e-05	0.768565	-0.905834	7.68302e-05	-1.05171	-0.909581
233276674	chr2:233276674:G:A	1.40558e-05	-1.16939e-10	-1.11948	0.000179562	-1.16939e-10	-1.11237
233276712	chr2:233276712:T:C	4.55271e-06	-1.25535	-0.99144	6.97229e-05	-1.06803	-0.990332
233276893	chr2:233276893:C:T	5.20326e-06	-1.34248	-0.770744	7.84241e-05	-1.17306	-0.767696
233277353	chr2:233277353:G:A	3.26915e-05	0.646455	-0.921853	7.13605e-05	-1.10978	-0.925369
233277832	chr2:233277832:A:G	1.54513e-05	-1.16939e-10	-1.02482	0.000195626	-1.16939e-10	-1.02668
233277843	chr2:233277843:A:G	3.43903e-05	0.0189751	-0.243715	0.000152351	-1.03988	-0.236816
233279550	chr2:233279550:T:G	1.89858e-05	-1.16939e-10	-0.818821	0.000241978	-1.16939e-10	-0.814044
233280741	chr2:233280741:T:A	1.45241e-05	-1.16939e-10	-1.08671	0.000183854	-1.16939e-10	-1.08875
233280760	chr2:233280760:G:A	5.66778e-06	-1.40385	-0.623871	7.8329e-05	-1.32778	-0.614193
233281315	chr2:233281315:A:G	4.08624e-06	-1.20424	-1.15065	5.14526e-05	-1.21153	-1.1507
233281340	chr2:233281340:A:T	1.61464e-05	-1.16939e-10	-0.980817	0.000204393	-1.16939e-10	-0.982845
233281716	chr2:233281716:G:C	6.78265e-06	-1.31102	-0.537126	0.000103856	-1.12876	-0.531127
233282094	chr2:233282094:T:C	0.000242461	1.44399	0.284335	0.000375018	-0.668466	0.292552
233282555	chr2:233282555:TC:T	3.50853e-06	-1.58722	-0.920099	4.76823e-05	-1.52912	-0.909211
233282884	chr2:233282884:T:A	6.45474e-06	-1.21692	-0.680783	0.000101256	-1.00932	-0.675916
233282967	chr2:233282967:C:T	3.49476e-06	-1.58954	-0.921705	4.70331e-05	-1.54118	-0.910854
233283499	chr2:233283499:G:A	3.68634e-06	-1.42317	-1.03471	6.53577e-05	-1.08588	-1.03713
233283527	chr2:233283527:CAG:C	1.45251e-05	-1.08663	-2.2556e-10	0.000148491	-1.30237	-2.2556e-10
233283718	chr2:233283718:G:A	1.36407e-05	-1.16939e-10	-1.14946	0.000173136	-1.16939e-10	-1.14881
233283734	chr2:233283734:A:G	1.45607e-05	-1.16939e-10	-1.08419	0.000184907	-1.16939e-10	-1.08304
233283905	chr2:233283905:C:T	1.36335e-05	-1.16939e-10	-1.14999	0.000172932	-1.16939e-10	-1.14999
233283970	chr2:233283970:G:A	4.4268e-05	0.570188	-0.542438	9.7984e-05	-1.16678	-0.551307
233284401	chr2:233284401:G:A	1.41198e-05	-1.16939e-10	-1.11493	0.000179239	-1.16939e-10	-1.11417
233284540	chr2:233284540:A:G	2.92772e-05	-0.15867	-0.227033	0.000138627	-1.14457	-0.226526
233285017	chr2:233285017:A:T	1.59132e-05	-0.110368	-0.884997	0.00011794	-0.649389	-0.883323
233285370	chr2:233285370:A:G	1.99531e-05	-1.16939e-10	-0.769128	0.000254408	-1.16939e-10	-0.763949
233286109	chr2:233286109:G:C	3.26659e-05	-0.495195	0.219014	0.000192909	-1.2532	0.212526
233286311	chr2:233286311:T:G	5.80714e-06	-0.853193	-1.15023	3.95495e-05	-1.47461	-1.15073
233286336	chr2:233286336:G:A	1.67203e-05	-1.16939e-10	-0.94589	0.000208687	-1.16939e-10	-0.962054
233286877	chr2:233286877:G:A	3.21182e-06	-1.58622	-1.00945	4.3691e-05	-1.525	-1.00075
233287070	chr2:233287070:T:G	1.86719e-05	-1.16939e-10	-0.835492	0.000237234	-1.16939e-10	-0.833843
233287270	chr2:233287270:G:A	1.53072e-05	-1.16939e-10	-1.03419	0.000193819	-1.16939e-10	-1.03596
233287427	chr2:233287427:A:G	2.9533e-06	-1.54794	-1.13165	4.68244e-05	-1.32475	-1.13174
233287595	chr2:233287595:A:G	1.80327e-05	-1.16939e-10	-0.870324	0.000229088	-1.16939e-10	-0.868784
233287643	chr2:233287643:C:T	8.80634e-06	-1.46796	-0.119081	0.000118569	-1.42523	-0.102159
233287873	chr2:233287873:T:C	1.24444e-05	-0.561244	-0.679997	6.80423e-05	-1.40033	-0.682434
233287956	chr2:233287956:G:A	3.79277e-06	-1.50428	-0.925134	5.35564e-05	-1.39836	-0.923791
233288529	chr2:233288529:A:G	3.37996e-06	-1.5891	-0.95555	4.42234e-05	-1.56804	-0.945592
233289071	chr2:233289071:C:G	1.30788e-05	-0.151468	-1.04005	5.71628e-05	-1.21584	-1.04114
233289509	chr2:233289509:C:T	1.37993e-05	-1.16939e-10	-1.1379	0.000175033	-1.16939e-10	-1.13791
233289671	chr2:233289671:C:T	1.39953e-05	-1.16939e-10	-1.12379	0.000177275	-1.16939e-10	-1.12519
233289828	chr2:233289828:C:T	3.55078e-06	-1.58541	-0.909938	4.85858e-05	-1.52083	-0.898728
233290206	chr2:233290206:T:A	6.46614e-06	-1.4197	-0.476238	9.45355e-05	-1.28197	-0.471939
233290585	chr2:233290585:GA:G	6.03752e-06	-1.41448	-0.550037	8.83802e-05	-1.27499	-0.546249
233290646	chr2:233290646:GA:G	1.68781e-05	-0.270844	-0.665651	7.87748e-05	-1.27345	-0.662845
233290755	chr2:233290755:C:T	6.34734e-06	-1.40274	-0.511741	9.3347e-05	-1.25904	-0.507526
233290815	chr2:233290815:G:A	9.15391e-06	-0.486008	-1.06232	4.69218e-05	-1.38983	-1.06458
233291607	chr2:233291607:A:G	7.34017e-06	-1.54218	-0.22697	0.000117015	-1.31477	-0.225817
233292107	chr2:233292107:C:G	1.52685e-05	-1.16939e-10	-1.03672	0.000193784	-1.16939e-10	-1.03614
233292331	chr2:233292331:TA:T	3.27837e-06	-1.56393	-1.01124	4.29919e-05	-1.53447	-1.00741
233292353	chr2:233292353:T:A	6.48542e-06	-1.4143	-0.478658	9.49759e-05	-1.27489	-0.474372
233292540	chr2:233292540:A:G	1.60316e-05	-1.16939e-10	-0.987949	0.000203627	-1.16939e-10	-0.986599
233292684	chr2:233292684:C:T	1.80602e-05	-1.16939e-10	-0.868804	0.000229522	-1.16939e-10	-0.866889
233292863	chr2:233292863:A:G	8.77672e-06	-1.59041	-2.2556e-10	0.000111327	-1.59042	-2.2556e-10
233293011	chr2:233293011:A:G	6.47513e-06	-1.41525	-0.479298	9.48322e-05	-1.27576	-0.475015
233293012	chr2:233293012:T:C	1.53627e-05	-0.0823617	-0.94821	0.000113116	-0.627983	-0.946495
233293121	chr2:233293121:A:G	2.94957e-06	-1.5397	-1.14115	4.73227e-05	-1.3047	-1.1412
233293390	chr2:233293390:G:A	3.42828e-06	-1.58364	-0.94681	4.70402e-05	-1.51554	-0.936343
233293430	chr2:233293430:G:A	1.92642e-05	-1.16939e-10	-0.804265	0.000244775	-1.16939e-10	-0.802549
233293577	chr2:233293577:C:CA	1.77505e-05	-1.16939e-10	-0.886102	0.000225497	-1.16939e-10	-0.884581
233293675	chr2:233293675:C:T	1.70747e-05	-0.307722	-0.617196	8.11382e-05	-1.29104	-0.615695
233294120	chr2:233294120:G:A	4.97013e-06	-1.54623	-0.612838	6.84497e-05	-1.46779	-0.609002
233294314	chr2:233294314:C:T	1.56206e-05	-1.16939e-10	-1.01392	0.000197579	-1.16939e-10	-1.01675
233294829	chr2:233294829:C:T	1.50367e-05	-1.16939e-10	-1.05202	0.00019033	-1.16939e-10	-1.05413
233294897	chr2:233294897:T:C	6.99598e-06	-1.4507	-0.366482	9.06192e-05	-1.44222	-0.354006
233294901	chr2:233294901:T:C	1.18756e-05	-0.408684	-0.879342	6.01657e-05	-1.33241	-0.873375
233294932	chr2:233294932:TC:T	2.9329e-05	0.451732	-0.835669	6.63253e-05	-1.26608	-0.842236
233294951	chr2:233294951:T:C	3.12299e-05	0.522127	-0.843264	6.66566e-05	-1.25358	-0.849754
233295230	chr2:233295230:C:T	6.66186e-06	-1.49559	-0.37052	8.79799e-05	-1.46772	-0.35806
233295467	chr2:233295467:T:C	1.53195e-05	-0.546148	-0.48724	8.30702e-05	-1.39416	-0.489039
233295549	chr2:233295549:A:C	1.81243e-05	-1.16939e-10	-0.865259	0.000230262	-1.16939e-10	-0.863672
233295730	chr2:233295730:ATTTC:A	6.66491e-06	-1.49514	-0.37052	8.79768e-05	-1.46776	-0.35806
233295953	chr2:233295953:T:C	1.1837e-05	-0.50918	-0.782103	6.26464e-05	-1.38083	-0.784549
233296391	chr2:233296391:T:C	8.77953e-06	-1.59009	-2.2556e-10	0.00011879	-1.52554	-2.2556e-10
233296441	chr2:233296441:C:G	1.74968e-05	-1.16939e-10	-0.900493	0.000222853	-1.16939e-10	-0.896378
233296912	chr2:233296912:A:G	1.85677e-05	-1.16939e-10	-0.841089	0.000235912	-1.16939e-10	-0.839432
233297429	chr2:233297429:T:C	1.38474e-05	-1.16939e-10	-1.13441	0.000175731	-1.16939e-10	-1.13394
233297513	chr2:233297513:C:A	1.43624e-05	-1.16939e-10	-1.0979	0.000182236	-1.16939e-10	-1.09759
233297553	chr2:233297553:A:G	6.72696e-05	-1.16939e-10	0.446194	0.000861357	-1.16939e-10	0.455619
233297674	chr2:233297674:A:G	1.81202e-05	-1.16939e-10	-0.865486	0.000230208	-1.16939e-10	-0.863905
233297794	chr2:233297794:T:C	1.62518e-05	-1.16939e-10	-0.97431	0.000205722	-1.16939e-10	-0.976363
233297809	chr2:233297809:G:A	1.36606e-05	-1.16939e-10	-1.148	0.000173727	-1.16939e-10	-1.1454
233297858	chr2:233297858:T:C	2.67618e-05	0.379191	-0.854727	6.18565e-05	-1.32027	-0.857803
233297866	chr2:233297866:TAATAA:T	1.69917e-05	-1.16939e-10	-0.929788	0.000216464	-1.16939e-10	-0.925463
233297921	chr2:233297921:G:A	7.36307e-06	-1.492	-0.274033	0.000106602	-1.36952	-0.264264
233298021	chr2:233298021:G:A	1.81134e-05	-1.16939e-10	-0.865859	0.000230123	-1.16939e-10	-0.864276
233298153	chr2:233298153:G:A	2.53841e-05	0.510227	-1.03862	5.46683e-05	-1.25922	-1.04239
233298434	chr2:233298434:A:G	1.49597e-05	-0.3436	-0.713553	0.000115982	-0.839705	-0.709752
233298716	chr2:233298716:C:T	2.7031e-05	-1.16939e-10	-0.465528	0.000343907	-1.16939e-10	-0.462518
233298814	chr2:233298814:TTGTCTCTAATGAGTCCAG:T	2.11131e-05	-1.16939e-10	-0.712621	0.000271071	-1.16939e-10	-0.700507
233298831	chr2:233298831:A:G	5.04815e-06	-1.54959	-0.593898	6.96446e-05	-1.46974	-0.589742
233298836	chr2:233298836:T:A	6.31969e-06	-1.55907	-0.359769	8.27514e-05	-1.54088	-0.346172
233299132	chr2:233299132:C:CAA	8.00069e-06	-1.53536	-0.147626	0.000105411	-1.51276	-0.13226
233299189	chr2:233299189:T:A	1.55217e-05	-1.16939e-10	-1.02027	0.000197344	-1.16939e-10	-1.01794
233299192	chr2:233299192:A:T	1.54951e-05	-1.16939e-10	-1.02199	0.000197002	-1.16939e-10	-1.01967
233299195	chr2:233299195:T:C	1.55158e-05	-1.16939e-10	-1.02066	0.000197268	-1.16939e-10	-1.01832
233299571	chr2:233299571:G:A	4.02725e-06	-1.5721	-0.797329	5.6431e-05	-1.48522	-0.784652
233299674	chr2:233299674:G:A	2.58522e-05	-1.16939e-10	-0.510118	0.000328888	-1.16939e-10	-0.507171
233300115	chr2:233300115:T:C	7.97596e-06	-1.55834	-0.127744	0.00011361	-1.46312	-0.106992
233300774	chr2:233300774:C:T	2.04688e-05	-1.16939e-10	-0.743614	0.000258347	-1.16939e-10	-0.748584
233301445	chr2:233301445:TAATAC:T	4.07908e-06	-1.40257	-0.954068	6.50084e-05	-1.18452	-0.943853
233301457	chr2:233301457:ATAC:A	3.92729e-06	-1.41482	-0.979746	6.2204e-05	-1.20226	-0.970205
233301466	chr2:233301466:A:C	3.93219e-06	-1.4394	-0.953912	6.1543e-05	-1.23946	-0.943693
233302402	chr2:233302402:G:A	3.85393e-05	0.908229	-1.01907	7.3398e-05	-0.985593	-1.0214
233303020	chr2:233303020:G:A	1.5536e-05	-1.16939e-10	-1.01936	0.000197057	-1.16939e-10	-1.0194
233303144	chr2:233303144:A:T	3.70086e-06	-1.42448	-1.02947	5.7799e-05	-1.22443	-1.02149
233303581	chr2:233303581:T:G	9.14165e-06	-1.54967	-2.2556e-10	0.000123663	-1.48533	-2.2556e-10
233303764	chr2:233303764:CT:C	0.000161704	2.47472	-1.15147	0.000112318	-0.430083	-1.15147
233304816	chr2:233304816:G:GTCTTTTTTCTTTTTT	3.47634e-06	-1.51568	-1.00085	5.13376e-05	-1.37197	-0.992496
233304821	chr2:233304821:T:G	1.39801e-05	-1.16939e-10	-1.12488	0.000178502	-1.16939e-10	-1.11829
233305073	chr2:233305073:G:A	1.46418e-05	-1.16939e-10	-1.07863	0.000185675	-1.16939e-10	-1.07889
233305508	chr2:233305508:C:A	3.15751e-06	-1.53175	-1.08098	4.58841e-05	-1.40144	-1.07533
233306301	chr2:233306301:T:C	3.74788e-06	-1.35009	-1.09123	3.90081e-05	-1.54838	-1.09074
233306358	chr2:233306358:G:A	2.50206e-05	-1.16939e-10	-0.542812	0.000316773	-1.16939e-10	-0.544703
233306580	chr2:233306580:G:T	4.77994e-06	-1.50121	-0.696881	5.63102e-05	-1.57786	-0.694151
233306635	chr2:233306635:A:C	8.98273e-06	-1.56721	-2.2556e-10	0.0001258	-1.4682	-2.2556e-10
233306901	chr2:233306901:G:A	3.5648e-06	-1.51069	-0.980715	5.28575e-05	-1.3636	-0.971685
233307982	chr2:233307982:G:A	1.43266e-05	-1.16939e-10	-1.10039	0.000181886	-1.16939e-10	-1.09951
233308271	chr2:233308271:G:A	3.84231e-06	-1.28395	-1.13249	3.76522e-05	-1.54187	-1.13263
233308406	chr2:233308406:G:A	3.45926e-06	-1.5199	-1.00156	5.11992e-05	-1.3746	-0.992567
233308535	chr2:233308535:CAG:C	3.41233e-06	-1.53403	-1.00109	4.99439e-05	-1.39991	-0.992078
233308548	chr2:233308548:T:C	1.41856e-05	-1.16939e-10	-1.11029	0.000180097	-1.16939e-10	-1.10939
233309033	chr2:233309033:C:G	3.43353e-06	-1.52766	-1.00126	5.05149e-05	-1.38836	-0.99226
233310014	chr2:233310014:G:A	1.22909e-05	-1.25365	-2.2556e-10	0.000136757	-1.38468	-2.2556e-10
233310087	chr2:233310087:A:G	2.96798e-06	-1.54357	-1.13106	4.27643e-05	-1.41933	-1.12785
233310196	chr2:233310196:G:A	2.9738e-06	-1.54204	-1.13064	4.29086e-05	-1.41642	-1.1274
233310391	chr2:233310391:T:C	1.41046e-05	-1.16939e-10	-1.11601	0.000179061	-1.16939e-10	-1.11517
233310501	chr2:233310501:T:C	3.36152e-06	-1.52517	-1.02496	4.95534e-05	-1.38339	-1.01645
233310556	chr2:233310556:C:CTGGAG	8.84488e-06	-1.58268	-2.2556e-10	0.000227141	-0.87732	-2.2556e-10
233310994	chr2:233310994:C:T	1.48501e-05	-1.16939e-10	-1.06451	0.000186563	-1.16939e-10	-1.07412
233311386	chr2:233311386:C:T	3.45019e-06	-1.53524	-0.988839	5.04767e-05	-1.4019	-0.979476
233311511	chr2:233311511:C:T	3.09277e-06	-1.51822	-1.11522	3.68721e-05	-1.58153	-1.11391
233311589	chr2:233311589:G:T	1.73752e-05	-1.16939e-10	-0.907468	0.000221287	-1.16939e-10	-0.903428
233311595	chr2:233311595:G:A	1.36417e-05	-1.16939e-10	-1.14938	0.000173076	-1.16939e-10	-1.14916
233312105	chr2:233312105:A:G	1.36132e-05	-1.16939e-10	-1.15147	0.000172694	-1.16939e-10	-1.15137
233312285	chr2:233312285:A:T	2.70262e-05	-1.16939e-10	-0.465707	0.00034241	-1.16939e-10	-0.466881
233312657	chr2:233312657:C:T	8.9988e-06	-1.56542	-2.2556e-10	0.000120416	-1.51194	-2.2556e-10
233312703	chr2:233312703:C:T	1.39808e-05	-1.16939e-10	-1.12483	0.000177468	-1.16939e-10	-1.1241
233313041	chr2:233313041:T:C	4.81476e-06	-1.12408	-1.06675	4.50307e-05	-1.4318	-1.06375
233313809	chr2:233313809:T:C	9.32019e-06	-1.53033	-2.2556e-10	0.000127018	-1.45856	-2.2556e-10
233314338	chr2:233314338:C:T	1.7998e-05	-1.16939e-10	-0.872254	0.000227156	-1.16939e-10	-0.877251
233314689	chr2:233314689:T:C	1.30185e-05	-0.0524279	-1.14371	0.00020273	0.151162	-1.14217
233314694	chr2:233314694:C:T	1.41526e-05	-1.16939e-10	-1.11261	0.000180964	-1.16939e-10	-1.10459
233315203	chr2:233315203:CT:C	1.42689e-05	-1.16939e-10	-1.10443	0.000181159	-1.16939e-10	-1.10351
233315234	chr2:233315234:T:G	3.26009e-06	-1.50504	-1.07572	4.86215e-05	-1.34978	-1.06904
233315240	chr2:233315240:G:A	6.18469e-06	-1.48887	-0.451564	7.23915e-05	-1.57258	-0.448222
233315740	chr2:233315740:T:C	1.47609e-05	-1.16939e-10	-1.07053	0.00018768	-1.16939e-10	-1.06815
233315744	chr2:233315744:C:T	1.46227e-05	-1.07994	-2.2556e-10	0.000122721	-1.49298	-2.2556e-10
233315826	chr2:233315826:T:C	0.000866704	4.12913	-1.12694	0.00024029	0.305953	-1.127
233315991	chr2:233315991:C:T	3.11824e-06	-1.58059	-1.04465	4.50315e-05	-1.45321	-1.04232
233316035	chr2:233316035:C:T	9.43794e-06	-1.51778	-2.2556e-10	0.000112258	-1.58209	-2.2556e-10
233316557	chr2:233316557:C:T	1.43072e-05	-1.16939e-10	-1.10175	0.000181413	-1.16939e-10	-1.10211
233316581	chr2:233316581:G:A	1.45814e-05	-1.16939e-10	-1.08276	0.000184789	-1.16939e-10	-1.08368
233317035	chr2:233317035:T:C	3.38337e-06	-1.44679	-1.09685	3.73889e-05	-1.58794	-1.09358
233317217	chr2:233317217:C:T	3.12436e-06	-1.58934	-1.03394	4.21813e-05	-1.53358	-1.02733
233317394	chr2:233317394:T:C	1.40977e-05	-1.16939e-10	-1.1165	0.000179215	-1.16939e-10	-1.11431
233317484	chr2:233317484:C:T	1.99506e-05	-1.16939e-10	-0.769256	0.000249719	-1.16939e-10	-0.782551
233317714	chr2:233317714:T:C	8.95613e-06	-1.57018	-2.2556e-10	0.000112392	-1.5809	-2.2556e-10
233317945	chr2:233317945:G:A	1.77162e-05	-1.16939e-10	-0.888037	0.000221799	-1.16939e-10	-0.901116
233318074	chr2:233318074:G:A	9.21968e-05	1.55045	-0.78904	0.000126403	-0.680247	-0.783169
233318296	chr2:233318296:T:C	1.6298e-05	-1.16939e-10	-0.971474	0.00020781	-1.16939e-10	-0.966263
233318472	chr2:233318472:G:A	3.66837e-06	-1.31876	-1.144	3.62654e-05	-1.56838	-1.14364
233318820	chr2:233318820:G:A	2.57835e-05	-1.16939e-10	-0.512777	0.000327052	-1.16939e-10	-0.512769
233319053	chr2:233319053:C:T	3.11533e-06	-1.5733	-1.05288	3.92107e-05	-1.58422	-1.04972
233319065	chr2:233319065:C:G	2.49344e-05	-1.16939e-10	-0.546265	0.000313684	-1.16939e-10	-0.554504
233319067	chr2:233319067:C:T	2.47805e-05	-1.16939e-10	-0.552455	0.000311761	-1.16939e-10	-0.560653
233319359	chr2:233319359:G:A	2.35811e-05	-1.16939e-10	-0.602068	0.000299116	-1.16939e-10	-0.602058
233320091	chr2:233320091:G:A	1.00423e-05	-1.45571	-2.2556e-10	0.000143356	-1.33756	-2.2556e-10
233320300	chr2:233320300:A:G	9.3069e-06	-1.57555	0.0437933	0.000117072	-1.58527	0.045171
233320339	chr2:233320339:G:A	2.00025e-05	-1.16939e-10	-0.766657	0.000254062	-1.16939e-10	-0.765311
233320674	chr2:233320674:A:G	9.9233e-06	-1.57905	0.11142	0.000125531	-1.58284	0.112501
233320698	chr2:233320698:C:T	2.2778e-05	-1.16939e-10	-0.636716	0.000290845	-1.16939e-10	-0.630098
233320834	chr2:233320834:C:T	1.60757e-05	-0.985204	-2.2556e-10	0.000145199	-1.32478	-2.2556e-10
233320915	chr2:233320915:T:C	1.45712e-05	-1.16939e-10	-1.08347	0.000183056	-1.16939e-10	-1.0931
233321308	chr2:233321308:G:A	1.36318e-05	-1.16939e-10	-1.15011	0.00017284	-1.16939e-10	-1.15052
233321888	chr2:233321888:G:A	1.50614e-05	-1.16939e-10	-1.05038	0.000190609	-1.16939e-10	-1.05267
233322372	chr2:233322372:G:C	1.37033e-05	-1.03075	-0.11412	0.000104108	-1.54152	-0.115943
233322610	chr2:233322610:G:A	1.36782e-05	-1.16939e-10	-1.14671	0.000173445	-1.16939e-10	-1.14703
233322688	chr2:233322688:C:A	3.2707e-06	-1.57635	-1.00115	4.33234e-05	-1.53045	-1.00374
233322755	chr2:233322755:A:G	1.06324e-05	-1.39861	-2.2556e-10	0.000118608	-1.52707	-2.2556e-10
233323380	chr2:233323380:T:C	2.37599e-05	-1.16939e-10	-0.594515	0.000301396	-1.16939e-10	-0.594463
233324076	chr2:233324076:T:G	0.00016783	2.51185	-1.15141	9.53867e-05	-0.593509	-1.15144
233324274	chr2:233324274:A:C	0.000141592	1.90695	-0.716511	0.000163023	-0.498904	-0.710094
233324373	chr2:233324373:A:G	6.45287e-06	-1.39257	-0.505415	6.72479e-05	-1.59025	-0.504252
233324420	chr2:233324420:A:C	3.96614e-06	-1.23339	-1.15133	3.70155e-05	-1.54028	-1.15127
233324589	chr2:233324589:C:G	0.00012512	1.87908	-0.812326	0.00014527	-0.517397	-0.806898
233324711	chr2:233324711:G:C	2.25232e-05	-1.16939e-10	-0.647966	0.000286497	-1.16939e-10	-0.645162
233324845	chr2:233324845:G:A	0.000228532	2.77044	-1.10128	0.000109613	-0.503368	-1.10257
233325019	chr2:233325019:A:G	1.36363e-05	-1.16939e-10	-1.14978	0.000172887	-1.16939e-10	-1.15025
233325237	chr2:233325237:A:G	3.85408e-06	-1.26616	-1.14722	3.66709e-05	-1.55397	-1.14694
233325458	chr2:233325458:C:CAT	0.000134052	1.87233	-0.736619	0.000156503	-0.51921	-0.730605
233325546	chr2:233325546:C:T	1.43433e-05	-1.16939e-10	-1.09923	0.000182395	-1.16939e-10	-1.09671
233325898	chr2:233325898:C:T	1.37103e-05	-1.16939e-10	-1.14436	0.000173743	-1.16939e-10	-1.14531
233325980	chr2:233325980:A:G	0.000167642	1.9075	-0.548185	0.000193161	-0.498827	-0.54054
233326009	chr2:233326009:GA:G	4.01469e-06	-1.22113	-1.15142	3.71805e-05	-1.53572	-1.15139
233326033	chr2:233326033:T:C	9.06232e-06	-1.59041	0.0320244	0.000119466	-1.55807	0.038209
233326077	chr2:233326077:C:T	1.38999e-05	-1.16939e-10	-1.13063	0.000176979	-1.16939e-10	-1.12686
233326090	chr2:233326090:T:C	2.2755e-05	-1.16939e-10	-0.63773	0.000289358	-1.16939e-10	-0.635226
233326182	chr2:233326182:G:A	0.000209841	2.7021	-1.11826	0.000104154	-0.537645	-1.11938
233326199	chr2:233326199:C:G	0.000189028	2.00796	-0.528579	0.000208718	-0.441181	-0.520722
233326210	chr2:233326210:G:A	4.02461e-06	-1.21963	-1.15045	3.72421e-05	-1.53514	-1.15031
233326313	chr2:233326313:G:A	0.000651889	3.83559	-1.11823	0.000123473	-0.366834	-1.12004
233326418	chr2:233326418:C:T	0.000613876	3.80437	-1.14709	0.000120221	-0.366352	-1.14721
233326508	chr2:233326508:T:C	0.000179035	1.95898	-0.533917	0.00020172	-0.469921	-0.526086
233326584	chr2:233326584:T:G	1.36629e-05	-1.16939e-10	-1.14783	0.000173449	-1.16939e-10	-1.14701
233326656	chr2:233326656:T:C	1.28286e-05	-1.58946	0.378628	0.00016809	-1.56483	0.386447
233326714	chr2:233326714:C:A	0.000565463	3.7243	-1.14916	0.000115478	-0.404558	-1.14925
233326808	chr2:233326808:A:G	4.07204e-06	-1.20989	-1.14848	3.74577e-05	-1.53145	-1.14823
233326824	chr2:233326824:A:G	0.00013413	1.8739	-0.737601	0.000156256	-0.519832	-0.731561
233326898	chr2:233326898:C:CT	1.42477e-05	-1.16939e-10	-1.10592	0.000180665	-1.16939e-10	-1.10624
233327174	chr2:233327174:C:T	4.53039e-06	-1.43516	-0.816541	5.00881e-05	-1.57255	-0.816554
233327434	chr2:233327434:G:A	2.16563e-05	-1.16939e-10	-0.687215	0.000274202	-1.16939e-10	-0.689024
233327550	chr2:233327550:T:C	1.32655e-05	-1.58918	0.411833	0.000173562	-1.56613	0.41977
233327688	chr2:233327688:G:A	1.40811e-05	-1.16939e-10	-1.11768	0.000179243	-1.16939e-10	-1.11414
233328042	chr2:233328042:C:T	1.31763e-05	-1.59045	0.406356	0.000175715	-1.54809	0.414065
233328076	chr2:233328076:T:C	1.26402e-05	-1.59019	0.364562	0.000166465	-1.56047	0.37237
233328215	chr2:233328215:T:C	4.85265e-06	-1.11957	-1.06341	3.99622e-05	-1.55043	-1.06453
233328305	chr2:233328305:C:T	1.28306e-05	-1.59006	0.379378	0.000171864	-1.54343	0.387243
233328741	chr2:233328741:A:G	0.000597351	3.78057	-1.15058	0.000118442	-0.377939	-1.15053
233328813	chr2:233328813:C:T	1.38795e-05	-1.16939e-10	-1.1321	0.000175774	-1.16939e-10	-1.13369
233329119	chr2:233329119:T:G	0.000181546	1.91711	-0.478116	0.000207699	-0.496785	-0.470015
233329254	chr2:233329254:AC:A	1.36318e-05	-1.16939e-10	-1.15011	0.000172881	-1.16939e-10	-1.15028
233329608	chr2:233329608:T:G	0.000178803	1.91441	-0.490636	0.000204075	-0.501746	-0.482653
233329936	chr2:233329936:A:G	1.3659e-05	-1.16939e-10	-1.14812	0.000173206	-1.16939e-10	-1.14841
233330138	chr2:233330138:A:G	0.000157169	1.88341	-0.588599	0.000181658	-0.519183	-0.581581
233330303	chr2:233330303:G:A	5.97393e-06	-1.59045	-0.384663	8.29268e-05	-1.51288	-0.372048
233330426	chr2:233330426:A:G	2.03083e-05	-1.16939e-10	-0.751485	0.000257064	-1.16939e-10	-0.753564
233330675	chr2:233330675:C:T	1.88401e-05	-1.16939e-10	-0.826526	0.000238017	-1.16939e-10	-0.830547
233330781	chr2:233330781:C:T	1.74358e-05	-1.16939e-10	-0.903988	0.000221558	-1.16939e-10	-0.902203
233331089	chr2:233331089:A:G	5.15071e-06	-1.33024	-0.793138	5.35426e-05	-1.52887	-0.793543
233331822	chr2:233331822:C:T	2.25961e-05	-1.16939e-10	-0.644738	0.000287103	-1.16939e-10	-0.643049
233331932	chr2:233331932:A:T	1.36499e-05	-1.16939e-10	-1.14878	0.000173072	-1.16939e-10	-1.14918
233332038	chr2:233332038:G:A	0.000126353	1.62992	-0.553346	0.000164387	-0.65575	-0.544918
233332452	chr2:233332452:A:G	0.00011653	1.56308	-0.567446	0.000156425	-0.691209	-0.559106
233332863	chr2:233332863:A:G	4.38684e-06	-1.49838	-0.785524	5.07485e-05	-1.58682	-0.789183
233333016	chr2:233333016:A:G	3.91542e-06	-1.24824	-1.14936	3.68671e-05	-1.54602	-1.14956
233333048	chr2:233333048:A:G	2.02498e-05	-1.16939e-10	-0.754368	0.000256316	-1.16939e-10	-0.756477
233333701	chr2:233333701:C:T	0.000596006	3.72828	-1.10054	0.000107032	-0.529698	-1.10006
233334097	chr2:233334097:AG:A	9.08327e-06	-1.55608	-2.2556e-10	0.000111554	-1.58838	-2.2556e-10
233334204	chr2:233334204:A:T	1.36611e-05	-1.16939e-10	-1.14796	0.000173379	-1.16939e-10	-1.14741
233334313	chr2:233334313:G:C	1.31182e-05	-1.18852	-2.2556e-10	0.000166552	-1.18758	-2.2556e-10
233334504	chr2:233334504:G:A	3.35862e-06	-1.54643	-1.00455	4.33022e-05	-1.53381	-1.00087
233334630	chr2:233334630:C:T	2.64439e-05	-1.16939e-10	-0.487489	0.000329775	-1.16939e-10	-0.504478
233334676	chr2:233334676:T:C	0.000117043	1.96941	-0.969387	9.70943e-05	-0.76105	-0.966157
233334792	chr2:233334792:C:T	1.96112e-05	-1.16939e-10	-0.786414	0.000248508	-1.16939e-10	-0.787415
233334811	chr2:233334811:C:T	1.39847e-05	-1.16939e-10	-1.12455	0.000177319	-1.16939e-10	-1.12494
233334936	chr2:233334936:A:G	2.72665e-05	-1.16939e-10	-0.456853	0.000345535	-1.16939e-10	-0.457794
233334937	chr2:233334937:A:G	5.3509e-05	-1.16939e-10	0.217337	0.000673997	-1.16939e-10	0.210337
233335191	chr2:233335191:C:T	1.44593e-05	-1.16939e-10	-1.09117	0.000183276	-1.16939e-10	-1.0919
233335558	chr2:233335558:G:A	1.68266e-05	-1.16939e-10	-0.939551	0.00021246	-1.16939e-10	-0.944137
233335672	chr2:233335672:C:T	0.000778774	4.04448	-1.14927	0.00014868	-0.152582	-1.14851
233335749	chr2:233335749:G:A	2.02726e-05	-1.48047	0.727224	0.000231617	-1.58496	0.72715
233335759	chr2:233335759:C:T	2.40504e-05	-1.16939e-10	-0.582363	0.000305755	-1.16939e-10	-0.580106
233336059	chr2:233336059:T:C	2.18682e-05	-1.16939e-10	-0.677479	0.000277267	-1.16939e-10	-0.677907
233336228	chr2:233336228:G:A	1.59477e-05	-1.16939e-10	-0.993201	0.000202062	-1.16939e-10	-0.994314
233336499	chr2:233336499:G:A	1.97796e-05	-1.16939e-10	-0.77786	0.000250222	-1.16939e-10	-0.780539
233336587	chr2:233336587:AT:A	1.36533e-05	-1.16939e-10	-1.14853	0.000173153	-1.16939e-10	-1.14871
233336738	chr2:233336738:G:A	4.50645e-06	-1.13228	-1.12472	3.98531e-05	-1.49342	-1.12427
233337250	chr2:233337250:T:G	3.95867e-06	-1.23998	-1.14663	3.678e-05	-1.55204	-1.1459
233337579	chr2:233337579:T:C	0.000321568	3.09251	-1.08182	0.000149247	-0.214252	-1.08303
233337618	chr2:233337618:C:T	0.00140926	4.62495	-1.13665	0.000135024	-0.261191	-1.13624
233337724	chr2:233337724:T:C	0.00242066	4.2515	-0.222223	0.000370914	-0.167195	-0.219725
233337857	chr2:233337857:C:T	8.88776e-06	-1.4888	-0.0890341	0.000101847	-1.58697	-0.0924429
233337892	chr2:233337892:A:G	1.03773e-05	-1.42289	-2.2556e-10	0.000148417	-1.30286	-2.2556e-10
233338152	chr2:233338152:G:A	1.105e-05	-0.349468	-1.01062	9.36707e-05	-0.751363	-1.01174
233338348	chr2:233338348:A:G	0.00194855	4.90462	-1.09229	0.000160456	-0.132875	-1.09199
233338981	chr2:233338981:T:C	0.000209226	2.72968	-1.14878	0.000118243	-0.381764	-1.14838
233339278	chr2:233339278:G:A	0.000223461	2.74911	-1.10239	0.000121285	-0.400494	-1.10426
233339542	chr2:233339542:T:G	1.40999e-05	-1.16939e-10	-1.11635	0.000178706	-1.16939e-10	-1.11715
233339563	chr2:233339563:G:A	1.37018e-05	-1.16939e-10	-1.14499	0.000173694	-1.16939e-10	-1.14559
233339700	chr2:233339700:ATC:A	0.000231798	2.79789	-1.11453	0.000126225	-0.349016	-1.11581
233339851	chr2:233339851:C:T	1.94322e-05	-1.16939e-10	-0.795582	0.000246415	-1.16939e-10	-0.795874
233339882	chr2:233339882:C:T	1.36158e-05	-1.16939e-10	-1.15129	0.000172691	-1.16939e-10	-1.15139
233339883	chr2:233339883:G:A	0.00149646	4.60472	-1.05637	0.000143621	-0.279013	-1.0567
233339901	chr2:233339901:G:A	7.32972e-06	-1.55885	-0.211727	9.08282e-05	-1.58281	-0.211112
233339999	chr2:233339999:C:T	4.25408e-06	-1.16721	-1.14743	3.77206e-05	-1.52595	-1.14673
233340107	chr2:233340107:C:T	7.27095e-06	-1.56645	-0.212177	9.1209e-05	-1.57817	-0.211566
233340739	chr2:233340739:C:T	0.00116098	4.3518	-1.0573	0.000128197	-0.391741	-1.05758
233341034	chr2:233341034:G:A	2.09273e-05	-1.16939e-10	-0.721461	0.000265333	-1.16939e-10	-0.721905
233341089	chr2:233341089:T:C	0.00199637	3.9698	-0.133229	0.000354139	-0.299787	-0.133412
233341132	chr2:233341132:G:A	1.68268e-05	-1.16939e-10	-0.939539	0.000213166	-1.16939e-10	-0.940816
233341265	chr2:233341265:T:A	2.38756e-05	-1.16939e-10	-0.589657	0.000302598	-1.16939e-10	-0.590483
233341378	chr2:233341378:G:A	3.19735e-05	-1.16939e-10	-0.297607	0.000409082	-1.16939e-10	-0.288975
233341836	chr2:233341836:A:G	0.00103241	4.11579	-0.938646	0.000130249	-0.495197	-0.938241
233342258	chr2:233342258:T:C	2.34008e-05	-1.16939e-10	-0.609744	0.00029659	-1.16939e-10	-0.610538
233342315	chr2:233342315:C:T	1.94434e-05	-1.16939e-10	-0.795007	0.000247226	-1.16939e-10	-0.792588
233342550	chr2:233342550:TA:T	1.51844e-05	-1.16939e-10	-1.04224	0.000193443	-1.16939e-10	-1.03791
233342676	chr2:233342676:T:G	0.0142392	6.73396	-0.93272	0.0005148	0.878103	-0.937213
233343261	chr2:233343261:G:T	0.00222314	4.79946	-0.855296	0.000288803	0.214011	-0.851156
233343372	chr2:233343372:G:A	1.68803e-05	-1.16939e-10	-0.936368	0.000213981	-1.16939e-10	-0.937002
233343378	chr2:233343378:C:T	1.58707e-05	-1.16939e-10	-0.998036	0.000198293	-1.16939e-10	-1.01315
233343971	chr2:233343971:A:G	1.37842e-05	-1.13899	-2.2556e-10	0.000293926	-0.619563	-2.2556e-10
233344257	chr2:233344257:G:A	1.00353e-05	-1.08808	-0.368326	7.93534e-05	-1.54982	-0.379155
233344264	chr2:233344264:G:A	0.0217125	7.31582	-1.09269	0.000244752	0.288783	-1.09143
233344339	chr2:233344339:T:G	4.0431e-06	-1.24568	-1.11982	3.90196e-05	-1.51723	-1.12159
233344438	chr2:233344438:T:C	1.41132e-05	-1.16939e-10	-1.1154	0.000178874	-1.16939e-10	-1.11621
233344723	chr2:233344723:G:A	1.36566e-05	-1.16939e-10	-1.14829	0.000173174	-1.16939e-10	-1.14859
233344951	chr2:233344951:A:C	0.0646564	8.24552	-0.931187	0.000461685	0.775074	-0.94308
233345419	chr2:233345419:A:G	6.66187e-06	-1.50278	-0.363335	7.74972e-05	-1.58501	-0.367642
233345585	chr2:233345585:G:A	4.41966e-06	-1.15247	-1.12398	4.06826e-05	-1.47145	-1.12564
233346000	chr2:233346000:A:G	1.38462e-05	-1.16939e-10	-1.1345	0.000175874	-1.16939e-10	-1.13312
233346054	chr2:233346054:G:T	1.64576e-05	-1.16939e-10	-0.961727	0.000210446	-1.16939e-10	-0.953662
233346061	chr2:233346061:G:A	3.52596e-06	-1.39563	-1.10673	3.72628e-05	-1.57608	-1.10881
233346499	chr2:233346499:A:C	0.123709	9.10638	-1.14321	0.000130855	-0.284342	-1.14446
233346578	chr2:233346578:G:A	1.72134e-05	-1.16939e-10	-0.916828	0.000214144	-1.16939e-10	-0.93624
233346901	chr2:233346901:G:A	0.0193678	7.19251	-1.08366	0.000235224	0.240048	-1.0824
233346902	chr2:233346902:T:C	4.912e-06	-1.59053	-0.580303	7.14897e-05	-1.45697	-0.576362
233347237	chr2:233347237:C:T	1.39468e-05	-1.16939e-10	-1.12726	0.000177207	-1.16939e-10	-1.12557
233347393	chr2:233347393:T:C	7.54406e-06	-0.618786	-1.12297	4.35703e-05	-1.40612	-1.1224
233347497	chr2:233347497:T:C	1.36728e-05	-1.16939e-10	-1.1471	0.000173561	-1.16939e-10	-1.14636
233347874	chr2:233347874:G:A	4.61611e-06	-1.211	-1.02196	4.36839e-05	-1.50036	-1.02554
233347880	chr2:233347880:G:A	0.0133826	6.81626	-1.07706	0.00019869	0.0644284	-1.07557
233347977	chr2:233347977:C:T	8.90545e-06	-1.57585	-2.2556e-10	0.000112095	-1.58355	-2.2556e-10
233348203	chr2:233348203:G:A	0.0166384	6.97837	-1.02141	0.000225668	0.135552	-1.01938
233348527	chr2:233348527:G:A	1.38878e-05	-1.16939e-10	-1.1315	0.000175991	-1.16939e-10	-1.13246
233348599	chr2:233348599:T:A	1.36993e-05	-1.16939e-10	-1.14517	0.000173784	-1.16939e-10	-1.14508
233348623	chr2:233348623:A:C	1.5912e-05	-1.16939e-10	-0.995439	0.000203297	-1.16939e-10	-0.988223
233348806	chr2:233348806:C:T	0.0125841	6.82886	-1.15118	0.000211185	0.201116	-1.15127
233348808	chr2:233348808:A:G	0.0130462	6.86521	-1.15148	0.00019249	0.108621	-1.15147
233349165	chr2:233349165:G:A	1.87445e-05	-1.16939e-10	-0.831611	0.00023767	-1.16939e-10	-0.832008
233349455	chr2:233349455:C:T	0.0126306	6.83283	-1.15147	0.000189861	0.0948348	-1.15143
233349969	chr2:233349969:A:G	1.6304e-05	-0.971101	-2.2556e-10	0.000160853	-1.2224	-2.2556e-10
233350355	chr2:233350355:G:T	0.0163826	7.09276	-1.15129	0.000211492	0.202474	-1.15118
233350824	chr2:233350824:A:G	0.000413553	3.33568	-1.07341	0.000198461	0.0584906	-1.07079
233351143	chr2:233351143:T:A	1.55644e-05	-1.16939e-10	-1.01753	0.000197035	-1.16939e-10	-1.01951
233352088	chr2:233352088:C:T	1.80088e-05	-1.16939e-10	-0.871653	0.000229117	-1.16939e-10	-0.868655
233352156	chr2:233352156:T:C	1.36394e-05	-1.16939e-10	-1.14955	0.000172909	-1.16939e-10	-1.15012
233352801	chr2:233352801:CCT:C	1.74821e-05	-1.16939e-10	-0.901334	0.000223738	-1.16939e-10	-0.892412
233353560	chr2:233353560:AC:A	3.30549e-06	-1.43254	-1.13438	3.61958e-05	-1.57801	-1.13594
233353746	chr2:233353746:A:G	1.36137e-05	-1.16939e-10	-1.15144	0.000172698	-1.16939e-10	-1.15134
233354017	chr2:233354017:A:G	1.58951e-05	-1.16939e-10	-0.9965	0.000201626	-1.16939e-10	-0.996473
233354274	chr2:233354274:C:T	1.40152e-05	-1.16939e-10	-1.12237	0.000177893	-1.16939e-10	-1.12171
233354365	chr2:233354365:C:T	0.0370918	7.90722	-1.14858	6.99647e-05	-0.906944	-1.14796
233354497	chr2:233354497:G:A	1.37226e-05	-1.16939e-10	-1.14347	0.000174051	-1.16939e-10	-1.14354
233354803	chr2:233354803:C:T	0.000200136	2.67795	-1.14147	0.000129469	-0.298671	-1.14078
233355619	chr2:233355619:C:T	1.40637e-05	-1.16939e-10	-1.11892	0.000178512	-1.16939e-10	-1.11823
233355820	chr2:233355820:A:C	1.68003e-05	-1.16939e-10	-0.941115	0.000213721	-1.16939e-10	-0.938217
233355832	chr2:233355832:G:A	1.65706e-05	-1.16939e-10	-0.954882	0.000210239	-1.16939e-10	-0.954643
233355844	chr2:233355844:A:G	0.0184162	7.20755	-1.14908	5.82774e-05	-1.08808	-1.14959
233356007	chr2:233356007:A:G	1.60257e-05	-1.16939e-10	-0.988322	0.000203284	-1.16939e-10	-0.988286
233356202	chr2:233356202:C:G	2.84082e-06	-1.57041	-1.14801	4.15353e-05	-1.42838	-1.14796
233356533	chr2:233356533:T:A	1.43633e-05	-1.16939e-10	-1.09784	0.000181667	-1.16939e-10	-1.10072
233356757	chr2:233356757:T:C	6.71182e-06	-1.58486	-0.273781	9.09288e-05	-1.51595	-0.276865
233356914	chr2:233356914:C:CT	1.56039e-05	-1.01499	-2.2556e-10	0.000353489	-0.435037	-2.2556e-10
233357159	chr2:233357159:C:T	6.66093e-06	-1.55729	-0.308967	8.38013e-05	-1.56231	-0.312129
233357167	chr2:233357167:G:A	1.40635e-05	-1.16939e-10	-1.11893	0.00017851	-1.16939e-10	-1.11825
233357275	chr2:233357275:A:G	0.0615206	8.37618	-1.11156	8.13195e-05	-0.790608	-1.1139
233357295	chr2:233357295:T:G	1.43548e-05	-1.16939e-10	-1.09843	0.000181562	-1.16939e-10	-1.10129
233357450	chr2:233357450:G:C	1.44343e-05	-1.16939e-10	-1.09291	0.00018354	-1.16939e-10	-1.09046
233357604	chr2:233357604:C:G	1.36137e-05	-1.16939e-10	-1.15143	0.000172677	-1.16939e-10	-1.15147
233357694	chr2:233357694:G:A	7.68529e-06	-1.58435	-0.138853	0.000103806	-1.51792	-0.142445
233357700	chr2:233357700:T:G	8.82548e-06	-1.58487	-2.2556e-10	0.000113198	-1.57375	-2.2556e-10
233357763	chr2:233357763:C:T	4.53829e-06	-1.12262	-1.12735	4.33705e-05	-1.40805	-1.12506
233357864	chr2:233357864:A:C	1.43566e-05	-1.16939e-10	-1.0983	0.000181584	-1.16939e-10	-1.10117
233358196	chr2:233358196:C:T	0.0674048	8.47604	-1.12009	8.30244e-05	-0.761627	-1.12213
233358221	chr2:233358221:A:G	1.46167e-05	-1.16939e-10	-1.08035	0.000185909	-1.16939e-10	-1.07763
233358581	chr2:233358581:A:G	1.43115e-05	-1.16939e-10	-1.10145	0.000182134	-1.16939e-10	-1.09814
233358799	chr2:233358799:G:A	1.40855e-05	-1.16939e-10	-1.11736	0.000179004	-1.16939e-10	-1.11548
233358866	chr2:233358866:C:T	6.86564e-06	-1.59021	-0.245774	0.000100249	-1.45253	-0.242701
233358919	chr2:233358919:A:G	7.74513e-06	-1.5831	-0.132351	0.000104118	-1.52152	-0.135845
233358973	chr2:233358973:G:A	0.0630659	8.40593	-1.11651	8.14193e-05	-0.784587	-1.11869
233359228	chr2:233359228:T:G	8.80469e-06	-1.58723	-2.2556e-10	0.000115454	-1.55402	-2.2556e-10
233359662	chr2:233359662:A:C	0.000258716	2.94349	-1.15027	0.000152547	-0.124925	-1.15049
233359715	chr2:233359715:T:C	8.78844e-05	0.713509	-2.2556e-10	0.000129363	-1.44027	-2.2556e-10
233359740	chr2:233359740:A:C	1.36216e-05	-1.16939e-10	-1.15086	0.000172725	-1.16939e-10	-1.15119
233359975	chr2:233359975:G:A	1.36486e-05	-1.16939e-10	-1.14888	0.000173088	-1.16939e-10	-1.14909
233360039	chr2:233360039:C:T	1.38129e-05	-1.16939e-10	-1.13691	0.000175433	-1.16939e-10	-1.13563
233360068	chr2:233360068:A:G	0.00214111	4.43703	-0.530465	0.000138609	-0.847658	-0.523572
233360280	chr2:233360280:TC:T	1.43568e-05	-1.16939e-10	-1.09829	0.000181586	-1.16939e-10	-1.10116
233360281	chr2:233360281:C:T	3.06407e-06	-1.54225	-1.10052	4.71399e-05	-1.35337	-1.0964
233360411	chr2:233360411:T:G	1.43632e-05	-1.16939e-10	-1.09784	0.000181665	-1.16939e-10	-1.10072
233360521	chr2:233360521:G:T	1.40682e-05	-1.16939e-10	-1.11859	0.00017857	-1.16939e-10	-1.11791
233361037	chr2:233361037:TGGCAGCCCTAG:T	0.000158427	2.39959	-1.09681	0.000120165	-0.419218	-1.0948
233361064	chr2:233361064:A:C	6.84363e-06	-1.5906	-0.248595	9.866e-05	-1.46574	-0.24547
233361281	chr2:233361281:C:T	0.0324697	7.74724	-1.12169	6.74042e-05	-0.968565	-1.12362
233361430	chr2:233361430:G:A	1.3635e-05	-1.16939e-10	-1.14988	0.000173315	-1.16939e-10	-1.14778
233361690	chr2:233361690:A:G	8.78121e-06	-1.5899	-2.2556e-10	0.000112776	-1.57749	-2.2556e-10
233361793	chr2:233361793:A:G	1.50115e-05	-1.16939e-10	-1.0537	0.000191015	-1.16939e-10	-1.05053
233361864	chr2:233361864:C:G	3.43049e-06	-1.37953	-1.15028	3.62266e-05	-1.56281	-1.15029
233362213	chr2:233362213:A:G	3.41003e-06	-1.38479	-1.15101	3.61657e-05	-1.56413	-1.15065
233362389	chr2:233362389:G:A	1.48437e-05	-1.16939e-10	-1.06494	0.000187627	-1.16939e-10	-1.06843
233362393	chr2:233362393:G:A	1.36889e-05	-1.16939e-10	-1.14593	0.000174256	-1.16939e-10	-1.14236
233363119	chr2:233363119:A:G	1.42958e-05	-1.16939e-10	-1.10255	0.000180836	-1.16939e-10	-1.1053
233363803	chr2:233363803:C:T	1.46419e-05	-1.16939e-10	-1.07863	0.000186228	-1.16939e-10	-1.07592
233363838	chr2:233363838:A:G	8.32992e-06	-0.502535	-1.14013	0.000104664	-0.511997	-1.14014
233364042	chr2:233364042:A:G	8.92993e-06	-1.57259	-0.000513336	0.000116125	-1.54413	-0.0040932
233364091	chr2:233364091:A:G	0.0321874	7.72912	-1.11231	6.76648e-05	-0.97378	-1.11454
233364596	chr2:233364596:G:A	2.8645e-06	-1.59024	-1.11988	4.22852e-05	-1.43795	-1.1205
233364879	chr2:233364879:G:A	1.45536e-05	-1.16939e-10	-1.08467	0.000184019	-1.16939e-10	-1.08785
233364893	chr2:233364893:G:T	1.54117e-05	-1.16939e-10	-1.02739	0.000195499	-1.16939e-10	-1.02733
233365018	chr2:233365018:G:A	7.71004e-06	-1.57969	-0.140299	0.000102771	-1.53015	-0.140233
233365259	chr2:233365259:T:C	1.4357e-05	-1.16939e-10	-1.09828	0.000181589	-1.16939e-10	-1.10115
233366651	chr2:233366651:C:A	1.97124e-05	-1.16939e-10	-0.781263	0.000250228	-1.16939e-10	-0.780516
233366980	chr2:233366980:A:C	9.39198e-05	-1.16939e-10	0.779928	0.00113836	-1.16939e-10	0.734456
233367191	chr2:233367191:T:C	1.36858e-05	-1.16939e-10	-1.14615	0.00017355	-1.16939e-10	-1.14642
233367389	chr2:233367389:C:T	1.70193e-05	-1.16939e-10	-0.928166	0.00021589	-1.16939e-10	-0.928122
233367570	chr2:233367570:T:C	9.33306e-06	-1.57704	0.0480868	0.000145726	-1.37301	0.0518505
233367579	chr2:233367579:A:G	1.44142e-05	-1.16939e-10	-1.0943	0.000182295	-1.16939e-10	-1.09726
233367910	chr2:233367910:T:C	1.45084e-05	-1.16939e-10	-1.08779	0.000183496	-1.16939e-10	-1.0907
233368065	chr2:233368065:A:C	1.69445e-05	-1.16939e-10	-0.93257	0.000210948	-1.16939e-10	-0.951278
233368168	chr2:233368168:A:T	1.41018e-05	-1.16939e-10	-1.11621	0.000179183	-1.16939e-10	-1.11448
233368357	chr2:233368357:A:G	1.60678e-05	-1.16939e-10	-0.985699	0.000204545	-1.16939e-10	-0.982103
233368528	chr2:233368528:G:A	1.76299e-05	-1.16939e-10	-0.892919	0.000223633	-1.16939e-10	-0.892881
233368992	chr2:233368992:G:A	1.0837e-05	-1.37955	-2.2556e-10	0.00011644	-1.54551	-2.2556e-10
233369098	chr2:233369098:G:C	1.35535e-05	-1.15587	-2.2556e-10	0.000141114	-1.35332	-2.2556e-10
233369202	chr2:233369202:T:C	1.62508e-05	-1.16939e-10	-0.974373	0.000205923	-1.16939e-10	-0.975385
233369473	chr2:233369473:C:T	1.47009e-05	-1.16939e-10	-1.0746	0.000185831	-1.16939e-10	-1.07805
233369903	chr2:233369903:C:T	0.185397	9.43328	-1.06554	0.000124361	-0.410083	-1.06962
233370376	chr2:233370376:G:A	1.95401e-05	-1.16939e-10	-0.790043	0.000248493	-1.16939e-10	-0.787476
233370419	chr2:233370419:G:A	1.37638e-05	-1.16939e-10	-1.14047	0.000174768	-1.16939e-10	-1.13943
233370649	chr2:233370649:G:C	4.76682e-06	-1.40044	-0.800393	4.97923e-05	-1.58937	-0.805664
233370985	chr2:233370985:C:T	1.49532e-05	-1.16939e-10	-1.05759	0.000188928	-1.16939e-10	-1.06152
233371548	chr2:233371548:A:C	1.7171e-05	-1.16939e-10	-0.919293	0.000213648	-1.16939e-10	-0.93856
233371797	chr2:233371797:C:G	1.6534e-05	-1.16939e-10	-0.957097	0.000209812	-1.16939e-10	-0.956676
233372051	chr2:233372051:T:TCTCA	4.59935e-06	-1.2283	-1.0083	4.55235e-05	-1.48315	-1.00152
233372083	chr2:233372083:A:G	4.70247e-06	-1.35696	-0.857462	4.69936e-05	-1.59048	-0.862402
233372268	chr2:233372268:G:A	1.40053e-05	-1.16939e-10	-1.12308	0.000177952	-1.16939e-10	-1.12138
233372275	chr2:233372275:T:C	1.36145e-05	-1.16939e-10	-1.15138	0.000172726	-1.16939e-10	-1.15118
233372793	chr2:233372793:G:C	4.77836e-06	-1.36413	-0.834282	4.80804e-05	-1.59059	-0.839426
233373002	chr2:233373002:C:T	3.59369e-06	-1.4982	-0.985137	4.23126e-05	-1.57996	-0.977843
233373258	chr2:233373258:C:T	3.58627e-06	-1.48806	-0.997337	4.19408e-05	-1.57634	-0.990294
233373267	chr2:233373267:G:A	1.52028e-05	-1.16939e-10	-1.04104	0.000192045	-1.16939e-10	-1.04516
233373320	chr2:233373320:T:C	1.46191e-05	-1.16939e-10	-1.08019	0.000184827	-1.16939e-10	-1.08347
233373632	chr2:233373632:C:T	1.55724e-05	-1.01701	-2.2556e-10	0.000349918	-0.44519	-2.2556e-10
233373841	chr2:233373841:TA:T	3.02153e-06	-1.51277	-1.14398	4.80307e-05	-1.28713	-1.14392
233373844	chr2:233373844:T:C	1.4551e-05	-1.16939e-10	-1.08486	0.000183977	-1.16939e-10	-1.08808
233373907	chr2:233373907:T:G	1.36242e-05	-1.16939e-10	-1.15067	0.000172896	-1.16939e-10	-1.1502
233374133	chr2:233374133:C:T	1.40752e-05	-1.16939e-10	-1.1181	0.000178864	-1.16939e-10	-1.11626
233374305	chr2:233374305:A:C	5.49267e-06	-1.33722	-0.721879	5.40476e-05	-1.58996	-0.723066
233374312	chr2:233374312:A:G	0.0184247	7.05618	-0.997249	6.63012e-05	-1.10099	-1.00769
233374642	chr2:233374642:T:C	4.67288e-06	-1.37597	-0.844771	4.77904e-05	-1.59039	-0.845673
233374827	chr2:233374827:A:C	1.46521e-05	-1.16939e-10	-1.07793	0.000185228	-1.16939e-10	-1.0813
233374871	chr2:233374871:G:A	4.44003e-05	-1.16939e-10	0.0307331	0.000562289	-1.16939e-10	0.0291259
233375031	chr2:233375031:T:C	2.05282e-05	-1.16939e-10	-0.740716	0.000264772	-1.16939e-10	-0.724019
233375061	chr2:233375061:C:T	1.6225e-05	-1.16939e-10	-0.975962	0.000207271	-1.16939e-10	-0.968861
233375524	chr2:233375524:G:A	1.72428e-05	-1.16939e-10	-0.915119	0.000218724	-1.16939e-10	-0.915078
233375753	chr2:233375753:G:A	3.04188e-06	-1.50718	-1.14286	4.86524e-05	-1.27528	-1.1429
233375874	chr2:233375874:C:A	1.39525e-05	-1.16939e-10	-1.12685	0.00017726	-1.16939e-10	-1.12527
233375888	chr2:233375888:TGTC:T	1.3951e-05	-1.16939e-10	-1.12697	0.00017724	-1.16939e-10	-1.12538
233376026	chr2:233376026:C:T	1.3675e-05	-1.16939e-10	-1.14694	0.000173563	-1.16939e-10	-1.14635
233376059	chr2:233376059:G:A	1.38926e-05	-1.16939e-10	-1.13115	0.000176273	-1.16939e-10	-1.13086
233376399	chr2:233376399:C:T	1.39283e-05	-1.16939e-10	-1.12859	0.000176943	-1.16939e-10	-1.12706
233376597	chr2:233376597:A:G	0.0297585	7.47164	-0.933287	7.87277e-05	-0.991027	-0.945867
233376610	chr2:233376610:T:C	0.000131922	2.25882	-1.13912	0.000114395	-0.423196	-1.14004
233376941	chr2:233376941:C:T	1.47168e-05	-1.16939e-10	-1.07352	0.000186028	-1.16939e-10	-1.07699
233376996	chr2:233376996:A:G	1.3013e-05	-1.19657	-2.2556e-10	0.000270788	-0.701552	-2.2556e-10
233377207	chr2:233377207:C:T	5.36428e-06	-1.3479	-0.734847	5.30875e-05	-1.59013	-0.740821
233377530	chr2:233377530:C:T	1.37389e-05	-1.16939e-10	-1.14228	0.00017419	-1.16939e-10	-1.14274
233377898	chr2:233377898:C:T	1.36834e-05	-1.16939e-10	-1.14633	0.000173506	-1.16939e-10	-1.14667
233378049	chr2:233378049:C:T	1.45264e-05	-1.16939e-10	-1.08655	0.000184793	-1.16939e-10	-1.08365
233378121	chr2:233378121:TC:T	5.05169e-06	-1.38864	-0.754154	5.43134e-05	-1.56284	-0.745279
233378178	chr2:233378178:C:T	1.37208e-05	-1.1436	-2.2556e-10	0.000292204	-0.625436	-2.2556e-10
233378373	chr2:233378373:C:G	1.82957e-05	-1.16939e-10	-0.855845	0.000231858	-1.16939e-10	-0.856765
233378530	chr2:233378530:G:A	1.59741e-05	-1.16939e-10	-0.991543	0.000202631	-1.16939e-10	-0.991503
233379402	chr2:233379402:T:C	6.72576e-06	-1.56487	-0.291694	8.66159e-05	-1.55413	-0.287274
233379698	chr2:233379698:T:C	1.59561e-05	-1.16939e-10	-0.992675	0.000202405	-1.16939e-10	-0.99262
233379955	chr2:233379955:G:A	1.41597e-05	-1.16939e-10	-1.11211	0.000179451	-1.16939e-10	-1.11299
233380949	chr2:233380949:A:G	1.7821e-05	-1.16939e-10	-0.882134	0.000225856	-1.16939e-10	-0.88299
233381140	chr2:233381140:C:T	1.36201e-05	-1.16939e-10	-1.15097	0.000172728	-1.16939e-10	-1.15117
233381315	chr2:233381315:A:T	1.51079e-05	-1.16939e-10	-1.0473	0.000191206	-1.16939e-10	-1.04954
233381912	chr2:233381912:A:G	1.48081e-05	-1.16939e-10	-1.06734	0.000187616	-1.16939e-10	-1.06849
233382105	chr2:233382105:G:A	9.52871e-06	-1.39085	-0.117351	9.95277e-05	-1.58248	-0.119969
233382960	chr2:233382960:G:A	0.000143583	2.34361	-1.13922	0.000121226	-0.364938	-1.1403
233383016	chr2:233383016:G:A	1.43713e-05	-1.16939e-10	-1.09728	0.000182087	-1.16939e-10	-1.09841
233383109	chr2:233383109:C:T	6.81078e-06	-1.55535	-0.288656	8.60003e-05	-1.56142	-0.28712
233383821	chr2:233383821:A:G	1.49518e-05	-1.16939e-10	-1.05768	0.000189971	-1.16939e-10	-1.05602
233384049	chr2:233384049:TAAC:T	1.62784e-05	-1.16939e-10	-0.972674	0.000206214	-1.16939e-10	-0.973977
233384318	chr2:233384318:C:T	5.95426e-06	-1.32667	-0.651736	5.76591e-05	-1.589	-0.659345
233384632	chr2:233384632:C:T	1.6469e-05	-1.16939e-10	-0.961032	0.000208549	-1.16939e-10	-0.962713
233384684	chr2:233384684:C:A	1.67351e-05	-1.16939e-10	-0.945004	0.000208464	-1.16939e-10	-0.963124
233384853	chr2:233384853:C:T	1.36188e-05	-1.16939e-10	-1.15106	0.000172716	-1.16939e-10	-1.15124
233384865	chr2:233384865:G:C	2.58392e-05	-0.51062	-2.2556e-10	0.00025827	-0.748883	-2.2556e-10
233384975	chr2:233384975:C:T	1.42592e-05	-1.16939e-10	-1.10511	0.000181024	-1.16939e-10	-1.10426
233385101	chr2:233385101:T:C	4.37532e-06	-1.21258	-1.07396	4.26875e-05	-1.48	-1.06898
233385238	chr2:233385238:G:A	1.36201e-05	-1.16939e-10	-1.15097	0.000172724	-1.16939e-10	-1.15119
233385915	chr2:233385915:T:TTC	1.08897e-05	-0.223555	-1.15115	0.000140264	-0.208216	-1.15114
233386013	chr2:233386013:A:AAG	1.36137e-05	-1.16939e-10	-1.15144	0.000172676	-1.16939e-10	-1.15147
233386126	chr2:233386126:T:C	1.32709e-05	-1.17694	-2.2556e-10	0.000277445	-0.677268	-2.2556e-10
233386145	chr2:233386145:G:C	3.58557e-06	-1.44415	-1.04144	6.01114e-05	-1.16387	-1.04282
233386453	chr2:233386453:G:A	1.71029e-05	-1.16939e-10	-0.923268	0.00021732	-1.16939e-10	-0.92152
233387524	chr2:233387524:C:T	1.44776e-05	-1.16939e-10	-1.08991	0.000184125	-1.16939e-10	-1.08727
233387575	chr2:233387575:C:T	6.07427e-06	-1.54034	-0.418111	7.46822e-05	-1.57271	-0.416942
233387591	chr2:233387591:A:G	1.3618e-05	-1.16939e-10	-1.15112	0.000172709	-1.16939e-10	-1.15128
233387798	chr2:233387798:G:A	0.00140688	4.61133	-1.12471	0.000201743	0.130694	-1.12659
233387799	chr2:233387799:C:G	1.36697e-05	-1.16939e-10	-1.14733	0.000173512	-1.16939e-10	-1.14664
233387915	chr2:233387915:G:GC	1.48067e-05	-1.16939e-10	-1.06743	0.000187598	-1.16939e-10	-1.06859
233388004	chr2:233388004:G:A	0.000125482	2.1138	-1.04415	8.2545e-05	-0.84832	-1.04123
233388033	chr2:233388033:C:A	1.36809e-05	-1.16939e-10	-1.14651	0.000173624	-1.16939e-10	-1.146
233388610	chr2:233388610:A:G	1.3619e-05	-1.16939e-10	-1.15104	0.000172718	-1.16939e-10	-1.15123
233389314	chr2:233389314:G:A	1.36156e-05	-1.16939e-10	-1.15129	0.000172687	-1.16939e-10	-1.15141
233389640	chr2:233389640:G:C	1.46699e-05	-1.16939e-10	-1.07671	0.000185923	-1.16939e-10	-1.07756
233390185	chr2:233390185:A:T	2.60537e-05	-1.16939e-10	-0.502355	0.000333654	-1.16939e-10	-0.492784
233390933	chr2:233390933:G:A	1.47277e-05	-1.16939e-10	-1.07278	0.000187096	-1.16939e-10	-1.07127
233391273	chr2:233391273:G:A	0.000962966	4.19116	-1.08366	0.000145631	-0.233052	-1.08876
233391606	chr2:233391606:A:G	5.3467e-05	0.216552	-2.2556e-10	0.000174918	-1.13857	-2.2556e-10
233392197	chr2:233392197:G:A	1.55153e-05	-1.16939e-10	-1.02069	0.000198095	-1.16939e-10	-1.01414
233392271	chr2:233392271:C:T	1.65788e-05	-1.16939e-10	-0.95439	0.000209421	-1.16939e-10	-0.958544
233392480	chr2:233392480:C:T	1.56703e-05	-1.16939e-10	-1.01075	0.000195832	-1.16939e-10	-1.02563
233392914	chr2:233392914:T:G	1.56926e-05	-1.16939e-10	-1.00932	0.000196096	-1.16939e-10	-1.02428
233393303	chr2:233393303:C:T	6.59043e-06	-1.49238	-0.384517	7.57563e-05	-1.58858	-0.386786
233393400	chr2:233393400:G:A	1.64237e-05	-1.16939e-10	-0.963788	0.00020999	-1.16939e-10	-0.95583
233393927	chr2:233393927:T:C	1.36174e-05	-1.16939e-10	-1.15117	0.000172765	-1.16939e-10	-1.15096
233394444	chr2:233394444:A:G	1.57089e-05	-1.16939e-10	-1.00828	0.000199676	-1.16939e-10	-1.00619
233394957	chr2:233394957:G:A	5.92754e-06	-1.22658	-0.756321	5.27219e-05	-1.57539	-0.762467
233395015	chr2:233395015:T:C	1.36383e-05	-1.16939e-10	-1.14963	0.000173077	-1.16939e-10	-1.14915
233395362	chr2:233395362:G:A	1.54215e-05	-1.02675	-2.2556e-10	0.000152396	-1.27641	-2.2556e-10
233395515	chr2:233395515:C:T	5.97545e-06	-1.26484	-0.710018	5.49429e-05	-1.58334	-0.713253
233395552	chr2:233395552:A:G	0.000109042	2.05131	-1.12209	0.000104814	-0.527276	-1.12343
233396071	chr2:233396071:A:G	1.36176e-05	-1.16939e-10	-1.15115	0.000172704	-1.16939e-10	-1.15131
233396414	chr2:233396414:T:G	1.49821e-05	-1.16939e-10	-1.05566	0.000190338	-1.16939e-10	-1.05409
233398055	chr2:233398055:T:G	1.37498e-05	-1.16939e-10	-1.14149	0.000174151	-1.16939e-10	-1.14296
233398356	chr2:233398356:A:G	0.000319435	3.07907	-1.07503	0.000209301	0.109729	-1.06885
233398440	chr2:233398440:C:T	1.38014e-05	-1.16939e-10	-1.13774	0.000174851	-1.16939e-10	-1.13895
233398552	chr2:233398552:C:A	1.36875e-05	-1.16939e-10	-1.14603	0.000173488	-1.16939e-10	-1.14678
233398689	chr2:233398689:A:G	1.47639e-05	-1.16939e-10	-1.07033	0.000188154	-1.16939e-10	-1.06563
233399122	chr2:233399122:G:A	1.37626e-05	-1.16939e-10	-1.14056	0.000174377	-1.16939e-10	-1.14167
233399513	chr2:233399513:G:T	1.42957e-05	-1.16939e-10	-1.10255	0.00018176	-1.16939e-10	-1.1002
233399599	chr2:233399599:C:T	1.43977e-05	-1.16939e-10	-1.09544	0.000182397	-1.16939e-10	-1.0967
233399704	chr2:233399704:G:C	1.37377e-05	-1.16939e-10	-1.14237	0.000174085	-1.16939e-10	-1.14335
233399757	chr2:233399757:C:T	9.88901e-06	-1.47109	-2.2556e-10	0.000139531	-1.3646	-2.2556e-10
233399944	chr2:233399944:A:G	1.37359e-05	-1.16939e-10	-1.1425	0.000174063	-1.16939e-10	-1.14347
233399966	chr2:233399966:G:A	8.81981e-06	-1.58551	-2.2556e-10	0.000112041	-1.58402	-2.2556e-10
233400136	chr2:233400136:T:G	0.00114245	4.01899	-0.740575	0.000223876	-0.144363	-0.747436
233400493	chr2:233400493:C:T	1.3627e-05	-1.16939e-10	-1.15046	0.000172898	-1.16939e-10	-1.15019
233400546	chr2:233400546:T:G	3.9332e-05	-0.0904755	-2.2556e-10	0.000120799	-1.50877	-2.2556e-10
233400613	chr2:233400613:C:T	1.39394e-05	-1.16939e-10	-1.12779	0.000176715	-1.16939e-10	-1.12835
233401351	chr2:233401351:A:G	1.52943e-05	-1.16939e-10	-1.03503	0.000194678	-1.16939e-10	-1.03154
233401789	chr2:233401789:G:A	6.07328e-06	-1.21074	-0.747874	5.96779e-05	-1.47853	-0.735397
233402108	chr2:233402108:G:A	5.71162e-06	-1.19023	-0.829785	5.55484e-05	-1.46695	-0.818686
233402124	chr2:233402124:A:G	1.37558e-05	-1.16939e-10	-1.14105	0.000174418	-1.16939e-10	-1.14144
233402179	chr2:233402179:T:C	1.37035e-05	-1.16939e-10	-1.14486	0.000173678	-1.16939e-10	-1.14569
233402625	chr2:233402625:T:G	5.52202e-05	0.248815	-2.2556e-10	0.000118092	-1.53143	-2.2556e-10
233402668	chr2:233402668:A:G	1.36137e-05	-1.16939e-10	-1.15144	0.000172719	-1.16939e-10	-1.15122
233402905	chr2:233402905:C:G	1.49392e-05	-1.16939e-10	-1.05853	0.000189852	-1.16939e-10	-1.05664
233402919	chr2:233402919:A:G	1.4115e-05	-1.16939e-10	-1.11528	0.000179661	-1.16939e-10	-1.11182
233403104	chr2:233403104:G:A	1.36132e-05	-1.16939e-10	-1.15148	0.000172689	-1.16939e-10	-1.1514
233403371	chr2:233403371:C:A	1.45074e-05	-1.08785	-2.2556e-10	0.000312558	-0.5581	-2.2556e-10
233403889	chr2:233403889:C:T	9.24806e-06	-1.5381	-2.2556e-10	0.00012722	-1.45697	-2.2556e-10
233404263	chr2:233404263:A:G	1.40575e-05	-1.16939e-10	-1.11936	0.000178182	-1.16939e-10	-1.12008
233404512	chr2:233404512:A:G	4.8904e-06	-1.29235	-0.882887	4.98494e-05	-1.52055	-0.873333
233404542	chr2:233404542:T:C	3.54442e-06	-1.4559	-1.04124	4.06389e-05	-1.56236	-1.03581
233405137	chr2:233405137:A:C	1.50371e-05	-1.16939e-10	-1.05199	0.000191115	-1.16939e-10	-1.05001
233405191	chr2:233405191:G:A	1.55046e-05	-1.16939e-10	-1.02137	0.000197104	-1.16939e-10	-1.01916
233405458	chr2:233405458:C:T	1.36791e-05	-1.16939e-10	-1.14664	0.000173296	-1.16939e-10	-1.14789
233405602	chr2:233405602:G:A	1.31428e-05	-1.18664	-2.2556e-10	0.000112568	-1.57933	-2.2556e-10
233405973	chr2:233405973:G:A	1.36806e-05	-1.16939e-10	-1.14654	0.000173312	-1.16939e-10	-1.14779
233406070	chr2:233406070:T:G	1.37552e-05	-1.16939e-10	-1.1411	0.000174152	-1.16939e-10	-1.14296
233406186	chr2:233406186:TAAAC:T	1.49357e-05	-1.16939e-10	-1.05876	0.000189806	-1.16939e-10	-1.05688
233406433	chr2:233406433:G:C	3.38561e-06	-1.40286	-1.14012	3.57809e-05	-1.58648	-1.13899
233406595	chr2:233406595:A:G	1.36407e-05	-1.16939e-10	-1.14946	0.000172946	-1.16939e-10	-1.14991
233406707	chr2:233406707:A:T	2.02135e-05	-1.16939e-10	-0.756161	0.0002579	-1.16939e-10	-0.750318
233406717	chr2:233406717:C:T	0.000156026	2.10012	-0.812616	0.000169895	-0.356157	-0.811549
233406748	chr2:233406748:A:C	4.07358e-05	-0.0554068	-2.2556e-10	0.000294136	-0.618845	-2.2556e-10
233406979	chr2:233406979:G:A	1.37723e-05	-1.16939e-10	-1.13985	0.00017489	-1.16939e-10	-1.13873
233407130	chr2:233407130:T:C	1.45887e-05	-1.16939e-10	-1.08227	0.000184829	-1.16939e-10	-1.08346
233407146	chr2:233407146:C:T	4.42126e-06	-1.26682	-1.00927	4.4377e-05	-1.50703	-1.00314
233407226	chr2:233407226:T:C	1.36553e-05	-1.16939e-10	-1.14839	0.000173041	-1.16939e-10	-1.14936
233407386	chr2:233407386:A:G	6.2082e-06	-1.59058	-0.346059	8.96691e-05	-1.46357	-0.343193
233407658	chr2:233407658:T:C	1.36421e-05	-1.16939e-10	-1.14935	0.000172906	-1.16939e-10	-1.15014
233408136	chr2:233408136:G:A	5.82849e-06	-1.27902	-0.720732	5.8937e-05	-1.51899	-0.707433
233408178	chr2:233408178:G:GACT	1.6573e-05	-1.16939e-10	-0.954738	0.000210759	-1.16939e-10	-0.952175
233408242	chr2:233408242:A:G	1.38149e-05	-1.16939e-10	-1.13677	0.000175429	-1.16939e-10	-1.13566
233409209	chr2:233409209:A:G	1.39016e-05	-1.16939e-10	-1.13051	0.000176533	-1.16939e-10	-1.12938
233410079	chr2:233410079:C:G	3.35149e-05	-1.16939e-10	-0.250524	0.000431559	-1.16939e-10	-0.235484
233410208	chr2:233410208:AGAGGGGGATTGGCTTCCACCCCATTCTTT:A	1.43936e-05	-1.16939e-10	-1.09573	0.000182308	-1.16939e-10	-1.09719
233410294	chr2:233410294:C:T	1.4959e-05	-1.16939e-10	-1.0572	0.000190115	-1.16939e-10	-1.05526
233410638	chr2:233410638:C:T	1.38342e-05	-1.16939e-10	-1.13537	0.000175655	-1.16939e-10	-1.13437
233410716	chr2:233410716:C:A	1.48482e-05	-1.16939e-10	-1.06464	0.000189271	-1.16939e-10	-1.05971
233410836	chr2:233410836:AC:A	3.90156e-06	-1.29007	-1.11107	3.9541e-05	-1.51787	-1.10768
233411049	chr2:233411049:A:G	2.31213e-05	-1.16939e-10	-0.621759	0.000295331	-1.16939e-10	-0.614791
233411573	chr2:233411573:G:A	8.79934e-06	-1.58784	-2.2556e-10	0.000119995	-1.51544	-2.2556e-10
233411745	chr2:233411745:C:T	1.36473e-05	-1.16939e-10	-1.14897	0.000172958	-1.16939e-10	-1.14984
233412216	chr2:233412216:C:T	1.40752e-05	-1.16939e-10	-1.1181	0.000179132	-1.16939e-10	-1.11476
233412337	chr2:233412337:T:C	1.41851e-05	-1.16939e-10	-1.11032	0.000180597	-1.16939e-10	-1.10662
233412622	chr2:233412622:G:A	4.54129e-06	-1.2877	-0.961606	4.61457e-05	-1.51779	-0.953299
233413413	chr2:233413413:T:C	1.36951e-05	-1.16939e-10	-1.14548	0.000173472	-1.16939e-10	-1.14687
233413779	chr2:233413779:T:G	1.37697e-05	-1.16939e-10	-1.14004	0.000174876	-1.16939e-10	-1.13881
233414121	chr2:233414121:T:C	1.39542e-05	-1.16939e-10	-1.12673	0.000176813	-1.16939e-10	-1.1278
233414235	chr2:233414235:G:A	1.36839e-05	-1.16939e-10	-1.14629	0.000173349	-1.16939e-10	-1.14758
233414615	chr2:233414615:A:G	0.000187695	2.12978	-0.657471	0.000203021	-0.333421	-0.656157
233414859	chr2:233414859:G:A	1.39979e-05	-1.16939e-10	-1.12361	0.000178101	-1.16939e-10	-1.12054
233414918	chr2:233414918:G:A	0.000164172	2.0219	-0.683496	0.000186007	-0.394852	-0.682251
233414935	chr2:233414935:G:C	5.02304e-06	-1.28702	-0.861459	5.10812e-05	-1.5179	-0.851576
233415546	chr2:233415546:G:C	0.0001672	2.42847	-1.0718	0.000157579	-0.170313	-1.07265
233416377	chr2:233416377:C:T	3.59517e-06	-1.58627	-0.896655	5.35202e-05	-1.42471	-0.89812
233416464	chr2:233416464:CA:C	4.76974e-06	-1.33577	-0.864449	4.9967e-05	-1.53707	-0.854458
233416712	chr2:233416712:A:G	1.4994e-05	-1.16939e-10	-1.05487	0.000190562	-1.16939e-10	-1.05291
233417117	chr2:233417117:C:T	1.38679e-05	-1.16939e-10	-1.13294	0.000176348	-1.16939e-10	-1.13043
233417425	chr2:233417425:T:C	1.14479e-05	-1.32471	-2.2556e-10	0.000182296	-1.09726	-2.2556e-10
233417855	chr2:233417855:C:T	1.51228e-05	-1.16939e-10	-1.04631	0.000192224	-1.16939e-10	-1.04423
233418997	chr2:233418997:C:T	1.50945e-05	-1.16939e-10	-1.04819	0.000191851	-1.16939e-10	-1.04617
233419082	chr2:233419082:A:G	1.37038e-05	-1.16939e-10	-1.14484	0.000173572	-1.16939e-10	-1.1463
233419231	chr2:233419231:C:T	1.24e-05	-1.24482	-2.2556e-10	0.000137096	-1.38221	-2.2556e-10
233419503	chr2:233419503:G:A	1.52498e-05	-1.16939e-10	-1.03795	0.000193843	-1.16939e-10	-1.03584
233419586	chr2:233419586:T:TA	5.63163e-06	-1.12671	-0.907402	5.93011e-05	-1.31221	-0.908052
233419656	chr2:233419656:C:T	0.00517432	5.54259	-0.753636	7.64943e-05	-1.205	-0.760672
233420249	chr2:233420249:T:C	1.4528e-05	-1.16939e-10	-1.08644	0.000183954	-1.16939e-10	-1.0882
233420277	chr2:233420277:T:C	1.50551e-05	-1.16939e-10	-1.05079	0.000190533	-1.16939e-10	-1.05306
233420431	chr2:233420431:G:A	1.45777e-05	-1.16939e-10	-1.08302	0.000184182	-1.16939e-10	-1.08697
233420773	chr2:233420773:G:T	6.98423e-06	-1.56773	-0.251131	9.01678e-05	-1.54855	-0.252671
233421170	chr2:233421170:G:C	4.95262e-06	-1.11739	-1.04521	7.8608e-05	-0.897277	-1.04114
233421480	chr2:233421480:G:T	1.36189e-05	-1.16939e-10	-1.15106	0.000172675	-1.16939e-10	-1.15148
233422406	chr2:233422406:G:A	3.14239e-06	-1.56553	-1.052	3.96487e-05	-1.57229	-1.05054
233422499	chr2:233422499:A:G	1.50458e-05	-1.16939e-10	-1.05141	0.000191312	-1.16939e-10	-1.04898
233422916	chr2:233422916:C:T	0.000258348	2.64315	-0.851352	0.000226329	-0.0304951	-0.850407
233423103	chr2:233423103:TTATTACTGAGTAG:T	1.44897e-05	-1.08907	-2.2556e-10	0.000311908	-0.560182	-2.2556e-10
233423158	chr2:233423158:T:C	1.46789e-05	-1.16939e-10	-1.0761	0.000186515	-1.16939e-10	-1.07438
233423164	chr2:233423164:G:A	6.77657e-06	-1.51336	-0.335683	8.00879e-05	-1.58599	-0.333775
233423443	chr2:233423443:C:T	3.15529e-06	-1.50712	-1.10632	3.69623e-05	-1.59029	-1.1027
233423550	chr2:233423550:G:T	9.90275e-06	-1.4697	-2.2556e-10	0.00011388	-1.56774	-2.2556e-10
233423697	chr2:233423697:G:A	9.78018e-06	-1.58978	0.107626	0.000137544	-1.49301	0.114066
233423793	chr2:233423793:G:A	3.3178e-06	-1.54835	-1.01486	4.83614e-05	-1.40312	-1.02107
233424169	chr2:233424169:G:A	1.36292e-05	-1.16939e-10	-1.1503	0.00017289	-1.16939e-10	-1.15024
233424198	chr2:233424198:G:A	1.62673e-05	-1.16939e-10	-0.973358	0.000206108	-1.16939e-10	-0.97449
233424858	chr2:233424858:A:G	1.8509e-05	-1.16939e-10	-0.844258	0.000235937	-1.16939e-10	-0.839326
233424893	chr2:233424893:C:T	1.60359e-05	-1.16939e-10	-0.987686	0.000203819	-1.16939e-10	-0.985656
233425061	chr2:233425061:A:G	1.01005e-05	-1.09398	-0.35594	0.000106029	-1.29768	-0.341496
233425635	chr2:233425635:C:T	1.43889e-05	-1.16939e-10	-1.09605	0.000181863	-1.16939e-10	-1.09963
233425866	chr2:233425866:A:G	0.00843164	6.42753	-1.1503	6.91697e-05	-0.915571	-1.15076
233426432	chr2:233426432:A:G	1.1304e-05	-1.33735	-2.2556e-10	0.000122304	-1.49638	-2.2556e-10
233426589	chr2:233426589:C:A	3.03023e-05	-1.16939e-10	-0.351289	0.000388832	-1.16939e-10	-0.339743
233426600	chr2:233426600:C:T	1.76592e-05	-1.16939e-10	-0.891259	0.000225738	-1.16939e-10	-0.883516
233426689	chr2:233426689:A:G	1.58327e-05	-1.16939e-10	-1.00043	0.000201339	-1.16939e-10	-0.997897
233427497	chr2:233427497:C:T	7.48143e-06	-0.775472	-0.974617	7.47729e-05	-1.01955	-0.968886
233427498	chr2:233427498:G:A	1.85343e-05	-1.16939e-10	-0.842889	0.000236287	-1.16939e-10	-0.837841
233429153	chr2:233429153:G:C	1.75783e-05	-1.16939e-10	-0.895846	0.00022439	-1.16939e-10	-0.889502
233429316	chr2:233429316:C:T	1.43255e-05	-1.16939e-10	-1.10047	0.000181591	-1.16939e-10	-1.10113
233429533	chr2:233429533:T:C	8.87956e-06	-1.57876	-2.2556e-10	0.000112601	-1.57904	-2.2556e-10
233429581	chr2:233429581:G:A	5.19662e-06	-1.07	-1.04451	4.36331e-05	-1.48252	-1.04456
233429756	chr2:233429756:G:A	1.09134e-05	-1.46691	0.09439	0.000123375	-1.59007	0.102408
233429815	chr2:233429815:C:T	1.8491e-05	-1.16939e-10	-0.845227	0.000235406	-1.16939e-10	-0.841576
233429875	chr2:233429875:G:A	6.7647e-06	-0.943106	-0.907689	6.78057e-05	-1.18873	-0.89751
233430055	chr2:233430055:C:T	1.44214e-05	-1.16939e-10	-1.0938	0.000183818	-1.16939e-10	-1.08894
233430289	chr2:233430289:G:A	3.6821e-06	-1.31206	-1.14697	3.79324e-05	-1.52114	-1.14594
233430431	chr2:233430431:C:T	1.38909e-05	-1.16939e-10	-1.13128	0.000176329	-1.16939e-10	-1.13054
233431146	chr2:233431146:A:G	2.37979e-05	-0.592914	-2.2556e-10	0.00019676	-1.0209	-2.2556e-10
233431195	chr2:233431195:T:G	1.51314e-05	-1.16939e-10	-1.04574	0.000191488	-1.16939e-10	-1.04807
233431352	chr2:233431352:C:T	1.45541e-05	-1.16939e-10	-1.08464	0.000185571	-1.16939e-10	-1.07945
233431353	chr2:233431353:A:G	4.61076e-06	-1.13382	-1.1003	4.00943e-05	-1.51077	-1.10088
233431488	chr2:233431488:A:G	1.75894e-05	-1.16939e-10	-0.895215	0.000224125	-1.16939e-10	-0.890687
233431892	chr2:233431892:C:T	1.55608e-05	-1.16939e-10	-1.01776	0.00019883	-1.16939e-10	-1.01044
233432110	chr2:233432110:TGCCAGGCGTGGTGGCTCATGCCTGTAATCCCAGCACTTTGGGAGGCCAAGGTGGGCGGATCACGAGGTCAGGAGATCGTGACCATCCTGGCTAACACGGTGAAACCTCGTCTCTATTAAAAATACAAAAAATTA:T	1.50689e-05	-1.16939e-10	-1.04988	0.000191468	-1.16939e-10	-1.04817
233432118	chr2:233432118:G:A	8.78873e-06	-1.58904	-2.2556e-10	0.000114545	-1.56192	-2.2556e-10
233432654	chr2:233432654:G:A	4.37048e-06	-1.15239	-1.13525	4.20235e-05	-1.42766	-1.137
233432946	chr2:233432946:A:G	1.39682e-05	-1.16939e-10	-1.12573	0.000177077	-1.16939e-10	-1.12631
233432961	chr2:233432961:G:A	5.36378e-06	-0.967109	-1.11574	5.36516e-05	-1.20846	-1.11191
233433164	chr2:233433164:A:G	1.42792e-05	-1.16939e-10	-1.10371	0.000181927	-1.16939e-10	-1.09929
233434646	chr2:233434646:C:T	1.36819e-05	-1.16939e-10	-1.14644	0.000173753	-1.16939e-10	-1.14525
233434744	chr2:233434744:T:C	1.52656e-05	-1.16939e-10	-1.03691	0.000194887	-1.16939e-10	-1.03047
233434912	chr2:233434912:G:C	1.42019e-05	-1.16939e-10	-1.10914	0.000180668	-1.16939e-10	-1.10623
233434998	chr2:233434998:G:A	1.37868e-05	-1.16939e-10	-1.1388	0.000175204	-1.16939e-10	-1.13694
233435388	chr2:233435388:C:T	1.56377e-05	-1.16939e-10	-1.01283	0.000198856	-1.16939e-10	-1.01031
233435658	chr2:233435658:C:T	2.55746e-05	-1.16939e-10	-0.520913	0.000327595	-1.16939e-10	-0.511111
233436118	chr2:233436118:A:G	1.38642e-05	-1.16939e-10	-1.1332	0.000176099	-1.16939e-10	-1.13184
233436554	chr2:233436554:G:A	4.33398e-06	-1.19407	-1.10196	4.62488e-05	-1.37141	-1.09744
233436681	chr2:233436681:A:G	1.6678e-05	-1.16939e-10	-0.948425	0.000212202	-1.16939e-10	-0.945351
233437068	chr2:233437068:G:A	1.55474e-05	-1.16939e-10	-1.01862	0.000197623	-1.16939e-10	-1.01653
233437180	chr2:233437180:C:G	1.8741e-05	-1.16939e-10	-0.8318	0.000239329	-1.16939e-10	-0.825051
233437237	chr2:233437237:C:T	1.47805e-05	-1.16939e-10	-1.06921	0.000187502	-1.16939e-10	-1.0691
233437358	chr2:233437358:G:A	1.1962e-05	-1.28078	-2.2556e-10	0.000131282	-1.42554	-2.2556e-10
233437769	chr2:233437769:C:T	1.91281e-05	-1.16939e-10	-0.811357	0.000243912	-1.16939e-10	-0.806084
233437818	chr2:233437818:C:T	1.46955e-05	-1.16939e-10	-1.07498	0.000186656	-1.16939e-10	-1.07362
233437842	chr2:233437842:A:G	1.37733e-05	-1.16939e-10	-1.13978	0.000174574	-1.16939e-10	-1.14054
233438014	chr2:233438014:G:A	3.35015e-06	-1.48033	-1.07318	7.01703e-05	-0.980712	-1.07125
233438398	chr2:233438398:A:G	4.14558e-06	-1.28206	-1.05841	4.22678e-05	-1.50753	-1.05133
233439428	chr2:233439428:G:A	0.000135414	1.09447	0.051359	0.000587481	0.0241403	0.0488151
233440083	chr2:233440083:C:T	1.38468e-05	-1.16939e-10	-1.13446	0.000176098	-1.16939e-10	-1.13185
233440098	chr2:233440098:G:A	1.84162e-05	-1.16939e-10	-0.849285	0.000235148	-1.16939e-10	-0.842676
233440139	chr2:233440139:C:T	1.4075e-05	-1.16939e-10	-1.11812	0.000179179	-1.16939e-10	-1.1145
233440317	chr2:233440317:G:A	1.80463e-05	-1.16939e-10	-0.869571	0.000230372	-1.16939e-10	-0.863196
233440683	chr2:233440683:C:G	1.4956e-05	-1.16939e-10	-1.0574	0.000190868	-1.16939e-10	-1.05131
233441166	chr2:233441166:GAGCAGA:G	9.07068e-06	-0.842345	-0.715121	0.000159962	-0.517337	-0.710617
233441330	chr2:233441330:C:T	1.36357e-05	-1.16939e-10	-1.14982	0.000173044	-1.16939e-10	-1.14934
233441484	chr2:233441484:A:G	1.37922e-05	-1.16939e-10	-1.13841	0.000175269	-1.16939e-10	-1.13657
233441613	chr2:233441613:C:G	4.46929e-06	-1.19473	-1.07055	4.71667e-05	-1.38189	-1.06731
233443004	chr2:233443004:G:A	1.51054e-05	-1.16939e-10	-1.04746	0.000192431	-1.16939e-10	-1.04315
233443088	chr2:233443088:G:A	2.56662e-05	-0.51734	-2.2556e-10	0.000212095	-0.945856	-2.2556e-10
233443391	chr2:233443391:A:G	1.44012e-05	-1.16939e-10	-1.0952	0.000182413	-1.16939e-10	-1.09661
233443699	chr2:233443699:C:T	1.36357e-05	-1.16939e-10	-1.14982	0.000173044	-1.16939e-10	-1.14934
233444014	chr2:233444014:C:T	1.47773e-05	-1.16939e-10	-1.06942	0.000187073	-1.16939e-10	-1.07139
233444560	chr2:233444560:G:A	3.54985e-06	-1.35691	-1.1387	3.75009e-05	-1.53826	-1.14026
233445599	chr2:233445599:G:A	4.18885e-06	-1.23684	-1.09324	3.81206e-05	-1.5683	-1.09383
233445601	chr2:233445601:A:G	1.47317e-05	-1.16939e-10	-1.07251	0.00018782	-1.16939e-10	-1.06741
233446164	chr2:233446164:A:G	1.36302e-05	-1.16939e-10	-1.15022	0.000172862	-1.16939e-10	-1.1504
233446262	chr2:233446262:T:C	1.52357e-05	-1.16939e-10	-1.03887	0.000194431	-1.16939e-10	-1.03281
233446656	chr2:233446656:T:C	1.92742e-05	-1.16939e-10	-0.803744	0.000247124	-1.16939e-10	-0.792999
233447252	chr2:233447252:G:C	0.000180022	0.572104	0.858465	0.00195125	0.411753	0.861581
233447598	chr2:233447598:C:T	9.83223e-06	-1.47685	-2.2556e-10	0.000112685	-1.5783	-2.2556e-10
233448161	chr2:233448161:G:A	1.19866e-05	-1.27872	-2.2556e-10	0.000129192	-1.44159	-2.2556e-10
233448385	chr2:233448385:C:T	1.5694e-05	-1.16939e-10	-1.00923	0.000198828	-1.16939e-10	-1.01045
233448850	chr2:233448850:C:T	5.35431e-06	-1.5037	-0.580914	6.2833e-05	-1.59037	-0.57204
233449063	chr2:233449063:C:A	1.44493e-05	-1.16939e-10	-1.09187	0.000183127	-1.16939e-10	-1.09271
233449447	chr2:233449447:C:T	1.36573e-05	-1.16939e-10	-1.14824	0.000173405	-1.16939e-10	-1.14726
233449468	chr2:233449468:T:C	1.38548e-05	-1.16939e-10	-1.13388	0.000176171	-1.16939e-10	-1.13143
233449640	chr2:233449640:C:T	0.000188636	2.41284	-0.935534	0.000241061	0.116986	-0.934826
233450351	chr2:233450351:C:T	1.58564e-05	-1.16939e-10	-0.99894	0.000202004	-1.16939e-10	-0.994603
233450360	chr2:233450360:C:T	1.9381e-05	-1.16939e-10	-0.798218	0.00024717	-1.16939e-10	-0.792815
233450729	chr2:233450729:A:G	4.10925e-06	-1.52191	-0.827366	4.91038e-05	-1.58834	-0.820611
233450753	chr2:233450753:C:T	1.36367e-05	-1.16939e-10	-1.14975	0.000173133	-1.16939e-10	-1.14883
233450917	chr2:233450917:T:TA	1.36653e-05	-1.16939e-10	-1.14765	0.000173521	-1.16939e-10	-1.14659
233451292	chr2:233451292:TGAG:T	4.15334e-06	-1.47539	-0.863209	4.72882e-05	-1.58972	-0.856913
233451361	chr2:233451361:G:A	4.11274e-06	-1.48583	-0.862593	4.72856e-05	-1.59041	-0.856276
233451392	chr2:233451392:G:A	1.39425e-05	-1.16939e-10	-1.12758	0.000177124	-1.16939e-10	-1.12604
233451441	chr2:233451441:G:A	1.36384e-05	-1.16939e-10	-1.14962	0.000173113	-1.16939e-10	-1.14895
233451809	chr2:233451809:T:C	1.97275e-05	-1.16939e-10	-0.780499	0.000251923	-1.16939e-10	-0.773767
233452683	chr2:233452683:G:T	1.64133e-05	-1.16939e-10	-0.964422	0.00020919	-1.16939e-10	-0.959646
233452902	chr2:233452902:T:C	4.32914e-06	-1.50587	-0.791278	5.11106e-05	-1.58988	-0.779017
233453346	chr2:233453346:T:C	2.44081e-05	-1.16939e-10	-0.567598	0.000308162	-1.16939e-10	-0.572263
233453593	chr2:233453593:G:A	1.44106e-05	-1.16939e-10	-1.09455	0.000183015	-1.16939e-10	-1.09332
233453641	chr2:233453641:C:G	1.55243e-05	-1.16939e-10	-1.02011	0.00019749	-1.16939e-10	-1.0172
233454170	chr2:233454170:C:T	3.33122e-06	-1.40849	-1.15069	3.624e-05	-1.56256	-1.15017
233454358	chr2:233454358:GAA:G	1.40643e-05	-1.16939e-10	-1.11887	0.000179069	-1.16939e-10	-1.11512
233454531	chr2:233454531:C:G	1.39183e-05	-1.16939e-10	-1.12931	0.000176369	-1.16939e-10	-1.13031
233454883	chr2:233454883:A:G	1.50935e-05	-1.16939e-10	-1.04825	0.000191872	-1.16939e-10	-1.04606
233455061	chr2:233455061:C:T	1.36472e-05	-1.16939e-10	-1.14898	0.00017298	-1.16939e-10	-1.14971
233455591	chr2:233455591:T:A	0.00102786	4.04485	-0.872139	0.000223942	-0.0256429	-0.865861
233455780	chr2:233455780:T:G	0.00018829	2.62167	-1.1462	0.000143363	-0.190996	-1.14652
233455952	chr2:233455952:A:T	2.04374e-05	-1.16939e-10	-0.745145	0.000260343	-1.16939e-10	-0.740888
233456025	chr2:233456025:G:A	1.65489e-05	-1.16939e-10	-0.956192	0.000210569	-1.16939e-10	-0.953075
233456034	chr2:233456034:C:T	1.44493e-05	-1.16939e-10	-1.09187	0.000183127	-1.16939e-10	-1.09271
233456717	chr2:233456717:C:T	1.36623e-05	-1.16939e-10	-1.14787	0.000173496	-1.16939e-10	-1.14674
233456801	chr2:233456801:T:G	1.36206e-05	-1.16939e-10	-1.15093	0.000172765	-1.16939e-10	-1.15096
233456820	chr2:233456820:C:G	1.68234e-05	-1.16939e-10	-0.939745	0.000214105	-1.16939e-10	-0.936422
233456851	chr2:233456851:A:G	1.3641e-05	-1.16939e-10	-1.14944	0.000173024	-1.16939e-10	-1.14946
233457569	chr2:233457569:G:A	1.4027e-05	-1.16939e-10	-1.12153	0.000177805	-1.16939e-10	-1.1222
233457852	chr2:233457852:T:A	1.40202e-05	-1.16939e-10	-1.12201	0.000177634	-1.16939e-10	-1.12317
233457905	chr2:233457905:T:C	1.72454e-05	-1.16939e-10	-0.914968	0.000219522	-1.16939e-10	-0.911439
233457937	chr2:233457937:G:A	1.89267e-05	-1.16939e-10	-0.821942	0.00023962	-1.16939e-10	-0.823834
233458078	chr2:233458078:A:G	1.37269e-05	-1.16939e-10	-1.14316	0.000174131	-1.16939e-10	-1.14308
233458376	chr2:233458376:A:G	3.91282e-06	-1.24679	-1.15146	6.07758e-05	-1.04423	-1.15147
233458466	chr2:233458466:G:A	3.31741e-06	-1.41571	-1.14762	3.6266e-05	-1.56545	-1.14656
233458502	chr2:233458502:A:T	1.39621e-05	-1.16939e-10	-1.12617	0.000177612	-1.16939e-10	-1.12329
233458680	chr2:233458680:C:T	1.35478e-05	-1.15629	-2.2556e-10	0.000111742	-1.5867	-2.2556e-10
233458787	chr2:233458787:C:T	4.40553e-06	-1.1367	-1.14295	3.86192e-05	-1.50576	-1.14338
233459038	chr2:233459038:T:A	1.43702e-05	-1.16939e-10	-1.09736	0.000182008	-1.16939e-10	-1.09884
233459212	chr2:233459212:C:T	8.92456e-06	-1.57371	-2.2556e-10	0.000111588	-1.58807	-2.2556e-10
233460097	chr2:233460097:C:T	1.36482e-05	-1.16939e-10	-1.1489	0.000173276	-1.16939e-10	-1.148
233460723	chr2:233460723:T:C	1.67941e-05	-1.16939e-10	-0.941484	0.000212315	-1.16939e-10	-0.944819
233460841	chr2:233460841:G:A	3.71317e-05	0.843162	-0.991205	9.58638e-05	-0.756197	-0.983765
233460865	chr2:233460865:C:T	0.000416599	2.52755	-0.257935	0.000243473	-0.561496	-0.246388
233460900	chr2:233460900:A:G	2.21089e-05	-1.16939e-10	-0.666533	0.000282294	-1.16939e-10	-0.659942
233460934	chr2:233460934:C:T	1.4266e-05	-1.16939e-10	-1.10463	0.000180694	-1.16939e-10	-1.10608
233461261	chr2:233461261:T:C	4.57473e-06	-1.10946	-1.1325	4.4139e-05	-1.38398	-1.13157
233461530	chr2:233461530:C:CT	1.44062e-05	-1.16939e-10	-1.09485	0.00018244	-1.16939e-10	-1.09647
233461728	chr2:233461728:C:T	4.25216e-06	-1.18302	-1.13207	3.84014e-05	-1.5223	-1.13249
233461779	chr2:233461779:A:G	3.42625e-06	-1.39101	-1.14003	3.61905e-05	-1.57361	-1.14049
233461867	chr2:233461867:G:A	1.47962e-05	-1.16939e-10	-1.06814	0.000187698	-1.16939e-10	-1.06805
233462194	chr2:233462194:G:A	2.98091e-05	-1.16939e-10	-0.367699	0.000382918	-1.16939e-10	-0.355068
233462507	chr2:233462507:G:A	1.54415e-05	-1.16939e-10	-1.02545	0.000196213	-1.16939e-10	-1.02369
233462705	chr2:233462705:G:A	3.95428e-06	-1.49489	-0.892822	4.57872e-05	-1.59059	-0.888295
233462920	chr2:233462920:G:A	3.40099e-06	-1.39792	-1.14053	4.95485e-05	-1.25962	-1.14032
233463217	chr2:233463217:C:T	3.06709e-06	-1.56917	-1.07262	4.13439e-05	-1.50699	-1.07397
233463783	chr2:233463783:G:A	3.0046e-06	-1.57757	-1.0848	3.93787e-05	-1.54453	-1.08513
233463905	chr2:233463905:C:T	1.45823e-05	-1.16939e-10	-1.0827	0.000184138	-1.16939e-10	-1.0872
233464036	chr2:233464036:G:A	1.36302e-05	-1.16939e-10	-1.15022	0.000172827	-1.16939e-10	-1.1506
233464115	chr2:233464115:C:T	3.54522e-06	-1.34545	-1.15146	5.45518e-05	-1.15226	-1.15148
233464121	chr2:233464121:T:C	2.86287e-06	-1.58016	-1.13053	3.84144e-05	-1.52524	-1.12922
233464339	chr2:233464339:A:C	2.87433e-06	-1.55932	-1.14738	3.62579e-05	-1.56456	-1.14767
233464658	chr2:233464658:C:T	1.36789e-05	-1.16939e-10	-1.14666	0.000173762	-1.16939e-10	-1.1452
233464891	chr2:233464891:G:A	3.07515e-06	-1.54769	-1.09147	3.79363e-05	-1.57478	-1.0922
233464953	chr2:233464953:C:T	1.41591e-05	-1.16939e-10	-1.11215	0.000179386	-1.16939e-10	-1.11335
233465055	chr2:233465055:C:T	1.0711e-05	-1.39124	-2.2556e-10	0.000119926	-1.51601	-2.2556e-10
233465071	chr2:233465071:T:C	1.61018e-05	-1.16939e-10	-0.983581	0.000204664	-1.16939e-10	-0.98152
233465079	chr2:233465079:G:A	3.04751e-06	-1.58094	-1.06725	3.9893e-05	-1.55081	-1.06588
233465224	chr2:233465224:G:A	3.1009e-06	-1.54519	-1.08564	3.81004e-05	-1.57628	-1.08638
233465599	chr2:233465599:T:A	3.74162e-06	-1.29155	-1.15144	5.84912e-05	-1.08254	-1.15147
233465732	chr2:233465732:C:T	1.37072e-05	-1.16939e-10	-1.14459	0.000174169	-1.16939e-10	-1.14286
233465883	chr2:233465883:GATT:G	1.36819e-05	-1.16939e-10	-1.14644	0.000173807	-1.16939e-10	-1.14494
233465895	chr2:233465895:T:C	1.97433e-05	-0.779699	-2.2556e-10	0.000364109	-0.405437	-2.2556e-10
233465926	chr2:233465926:T:C	1.40867e-05	-1.16939e-10	-1.11729	0.00017901	-1.16939e-10	-1.11544
233465927	chr2:233465927:A:G	1.36527e-05	-1.16939e-10	-1.14858	0.000173377	-1.16939e-10	-1.14742
233466081	chr2:233466081:T:C	2.18455e-05	-1.16939e-10	-0.67852	0.00027682	-1.16939e-10	-0.679523
233466609	chr2:233466609:C:T	1.47755e-05	-1.16939e-10	-1.06954	0.000187573	-1.16939e-10	-1.06872
233467042	chr2:233467042:T:C	1.47633e-05	-1.16939e-10	-1.07037	0.000187153	-1.16939e-10	-1.07096
233467298	chr2:233467298:C:T	0.00025866	2.94339	-1.15039	0.000109368	-0.458179	-1.14999
233467531	chr2:233467531:T:C	0.000571891	3.32546	-0.739027	0.000287056	0.0921842	-0.735396
233467956	chr2:233467956:A:G	1.78068e-05	-1.16939e-10	-0.882932	0.000226748	-1.16939e-10	-0.87905
233467961	chr2:233467961:C:G	1.38229e-05	-1.16939e-10	-1.13619	0.000175689	-1.16939e-10	-1.13418
233468052	chr2:233468052:C:T	1.4521e-05	-1.16939e-10	-1.08692	0.000184595	-1.16939e-10	-1.08473
233468417	chr2:233468417:C:T	1.37914e-05	-1.16939e-10	-1.13847	0.000174776	-1.16939e-10	-1.13939
233468568	chr2:233468568:G:A	1.59696e-05	-1.16939e-10	-0.991829	0.000202451	-1.16939e-10	-0.992393
233468643	chr2:233468643:C:T	3.58311e-06	-1.35694	-1.12934	5.19047e-05	-1.22506	-1.12842
233468799	chr2:233468799:C:T	1.56097e-05	-1.16939e-10	-1.01462	0.000198012	-1.16939e-10	-1.01456
233468800	chr2:233468800:A:G	3.82453e-06	-1.29197	-1.12911	5.94637e-05	-1.08716	-1.13036
233468902	chr2:233468902:G:A	1.3854e-05	-1.16939e-10	-1.13394	0.000175556	-1.16939e-10	-1.13493
233469296	chr2:233469296:G:A	1.37678e-05	-1.16939e-10	-1.14018	0.000174941	-1.16939e-10	-1.13844
233469305	chr2:233469305:C:T	1.42221e-05	-1.16939e-10	-1.10772	0.000180239	-1.16939e-10	-1.10861
233470099	chr2:233470099:G:A	2.90391e-06	-1.54774	-1.14872	3.90895e-05	-1.48763	-1.14941
233470392	chr2:233470392:G:A	1.72216e-05	-1.16939e-10	-0.916351	0.000219225	-1.16939e-10	-0.912793
233470440	chr2:233470440:C:T	2.96248e-06	-1.58388	-1.09261	4.02241e-05	-1.51954	-1.08888
233470625	chr2:233470625:T:C	1.36142e-05	-1.16939e-10	-1.1514	0.000172711	-1.16939e-10	-1.15127
233470731	chr2:233470731:G:A	1.89275e-05	-1.16939e-10	-0.821895	0.000240062	-1.16939e-10	-0.821991
233471207	chr2:233471207:C:T	1.4668e-05	-1.16939e-10	-1.07685	0.000185837	-1.16939e-10	-1.07802
233471371	chr2:233471371:C:G	1.36905e-05	-1.16939e-10	-1.14581	0.000173811	-1.16939e-10	-1.14492
233471477	chr2:233471477:A:G	1.1451e-05	-0.180452	-1.14399	4.00238e-05	-1.47016	-1.14326
233471494	chr2:233471494:T:C	4.0108e-06	-1.22861	-1.14491	6.32529e-05	-1.01022	-1.14553
233471537	chr2:233471537:G:T	1.54371e-05	-1.02574	-2.2556e-10	0.000200335	-1.0029	-2.2556e-10
233472020	chr2:233472020:C:T	3.15311e-06	-1.51156	-1.10257	3.71059e-05	-1.58717	-1.10195
233472124	chr2:233472124:T:G	1.36419e-05	-1.16939e-10	-1.14937	0.000173129	-1.16939e-10	-1.14885
233472390	chr2:233472390:A:T	3.42103e-06	-1.58477	-0.947802	4.58024e-05	-1.53315	-0.945399
233472585	chr2:233472585:A:G	6.33622e-06	-1.35615	-0.560082	6.51928e-05	-1.57916	-0.546375
233472784	chr2:233472784:C:T	3.72818e-06	-1.29793	-1.14866	4.65079e-05	-1.3142	-1.14907
233472819	chr2:233472819:A:G	1.95259e-05	-1.16939e-10	-0.790774	0.000248636	-1.16939e-10	-0.786901
233473235	chr2:233473235:G:A	1.4262e-05	-1.16939e-10	-1.10491	0.000181068	-1.16939e-10	-1.10402
233473399	chr2:233473399:A:C	2.09717e-05	-1.16939e-10	-0.719339	0.000267591	-1.16939e-10	-0.713429
233473409	chr2:233473409:C:T	1.36156e-05	-1.16939e-10	-1.15129	0.000172761	-1.16939e-10	-1.15098
233473419	chr2:233473419:A:G	5.19419e-06	-1.32237	-0.792599	5.39215e-05	-1.53503	-0.780329
233474238	chr2:233474238:A:G	2.37422e-05	-1.16939e-10	-0.595259	0.000303188	-1.16939e-10	-0.588536
233474248	chr2:233474248:C:T	1.36189e-05	-1.16939e-10	-1.15106	0.000172757	-1.16939e-10	-1.151
233474266	chr2:233474266:G:A	4.32078e-06	-1.57095	-0.728129	5.45057e-05	-1.58985	-0.714732
233474322	chr2:233474322:T:C	1.45412e-05	-1.16939e-10	-1.08553	0.000184646	-1.16939e-10	-1.08445
233474781	chr2:233474781:A:G	1.3786e-05	-1.16939e-10	-1.13886	0.000175056	-1.16939e-10	-1.13779
233475103	chr2:233475103:A:G	1.37722e-05	-1.16939e-10	-1.13986	0.000175542	-1.16939e-10	-1.13501
233475136	chr2:233475136:A:G	2.58915e-05	-1.16939e-10	-0.508597	0.000330841	-1.16939e-10	-0.501252
233475149	chr2:233475149:A:G	1.46133e-05	-1.16939e-10	-1.08058	0.000186312	-1.16939e-10	-1.07547
233475169	chr2:233475169:T:C	1.50642e-05	-1.16939e-10	-1.05019	0.000190764	-1.16939e-10	-1.05185
233475239	chr2:233475239:T:C	5.10779e-06	-1.56126	-0.570489	6.43177e-05	-1.58645	-0.552609
233475850	chr2:233475850:A:G	4.03317e-06	-1.59012	-0.777846	5.29006e-05	-1.57059	-0.763889
233475872	chr2:233475872:C:T	1.47403e-05	-1.16939e-10	-1.07193	0.000186652	-1.16939e-10	-1.07365
233475936	chr2:233475936:G:T	1.3919e-05	-1.16939e-10	-1.12926	0.000176806	-1.16939e-10	-1.12783
233476046	chr2:233476046:G:A	1.37768e-05	-1.16939e-10	-1.13952	0.000174945	-1.16939e-10	-1.13842
233476052	chr2:233476052:G:A	1.48597e-05	-1.16939e-10	-1.06386	0.000188721	-1.16939e-10	-1.06262
233476205	chr2:233476205:C:T	2.67804e-05	-1.16939e-10	-0.474844	0.000343648	-1.16939e-10	-0.463271
233476317	chr2:233476317:G:A	2.7143e-05	-1.16939e-10	-0.461394	0.00034835	-1.16939e-10	-0.449683
233476332	chr2:233476332:G:A	2.6959e-05	-1.16939e-10	-0.468196	0.000344576	-1.16939e-10	-0.460574
233476630	chr2:233476630:T:C	3.48741e-05	-1.16939e-10	-0.210768	0.000444052	-1.16939e-10	-0.206949
233476902	chr2:233476902:A:G	4.4714e-06	-1.58886	-0.675951	5.89089e-05	-1.56524	-0.661653
233476939	chr2:233476939:G:A	9.42332e-06	-1.51933	-2.2556e-10	0.000112184	-1.58275	-2.2556e-10
233476954	chr2:233476954:A:G	4.41088e-06	-1.5906	-0.687836	5.75176e-05	-1.57707	-0.673725
233476964	chr2:233476964:G:C	4.39781e-06	-1.5906	-0.690807	5.73315e-05	-1.57731	-0.676729
233477013	chr2:233477013:C:G	3.51524e-06	-1.54373	-0.961679	4.86942e-05	-1.45822	-0.959108
233477037	chr2:233477037:C:T	4.61269e-06	-1.56604	-0.667666	6.28562e-05	-1.50841	-0.65363
233477043	chr2:233477043:A:G	4.97063e-06	-1.59059	-0.568376	6.49873e-05	-1.57617	-0.552531
233477063	chr2:233477063:A:G	1.2902e-05	-1.52478	0.319644	0.000192444	-1.39354	0.350451
233477097	chr2:233477097:T:C	1.37008e-05	-1.16939e-10	-1.14506	0.000174073	-1.16939e-10	-1.14342
233477228	chr2:233477228:G:T	9.26113e-06	-1.53669	-2.2556e-10	0.000111634	-1.58766	-2.2556e-10
233477372	chr2:233477372:A:G	3.69052e-06	-1.57305	-0.883696	5.02239e-05	-1.50931	-0.877089
233477488	chr2:233477488:A:G	3.45288e-06	-1.57075	-0.952554	4.70769e-05	-1.50441	-0.946701
233477719	chr2:233477719:A:G	4.31979e-06	-1.58901	-0.710301	5.68461e-05	-1.566	-0.69654
233477797	chr2:233477797:C:T	2.57559e-05	-1.16939e-10	-0.513851	0.000329117	-1.16939e-10	-0.506477
233477865	chr2:233477865:G:A	2.59098e-05	-1.16939e-10	-0.507894	0.000331077	-1.16939e-10	-0.500539
233477926	chr2:233477926:A:G	3.8519e-06	-1.57621	-0.837736	5.14487e-05	-1.53534	-0.826963
233477987	chr2:233477987:C:G	2.8642e-06	-1.58333	-1.12689	3.90932e-05	-1.5105	-1.12644
233478011	chr2:233478011:G:A	1.37577e-05	-1.16939e-10	-1.14091	0.000174681	-1.16939e-10	-1.13993
233478061	chr2:233478061:C:T	3.55352e-05	-0.191989	-2.2556e-10	0.000450986	-0.191453	-2.2556e-10
233478123	chr2:233478123:C:T	1.3717e-05	-1.16939e-10	-1.14388	0.000174298	-1.16939e-10	-1.14213
233478548	chr2:233478548:A:G	1.45935e-05	-1.16939e-10	-1.08194	0.000185316	-1.16939e-10	-1.08083
233478790	chr2:233478790:C:T	2.87901e-06	-1.58943	-1.11564	3.85359e-05	-1.53618	-1.11512
233478820	chr2:233478820:AGAAAG:A	1.36779e-05	-1.16939e-10	-1.14673	0.000173304	-1.16939e-10	-1.14784
233478824	chr2:233478824:A:G	4.56754e-06	-1.59059	-0.65295	5.95498e-05	-1.57579	-0.640292
233478876	chr2:233478876:C:T	1.45089e-05	-1.16939e-10	-1.08775	0.00018423	-1.16939e-10	-1.0867
233479049	chr2:233479049:C:G	1.484e-05	-1.16939e-10	-1.06519	0.000187926	-1.16939e-10	-1.06684
233479175	chr2:233479175:A:G	3.22534e-06	-1.55669	-1.03478	4.44969e-05	-1.47604	-1.03143
233479391	chr2:233479391:C:T	1.73028e-05	-1.16939e-10	-0.911643	0.00021924	-1.16939e-10	-0.912722
233479401	chr2:233479401:A:G	2.57039e-05	-0.51587	-2.2556e-10	0.000217775	-0.919428	-2.2556e-10
233479957	chr2:233479957:T:C	1.47864e-05	-1.16939e-10	-1.06881	0.000187786	-1.16939e-10	-1.06759
233480043	chr2:233480043:G:A	5.12605e-06	-1.5406	-0.587576	7.3838e-05	-1.43079	-0.570229
233480108	chr2:233480108:C:T	2.28962e-05	-0.348535	-0.283007	0.000156832	-0.961687	-0.286027
233480114	chr2:233480114:C:T	1.45935e-05	-1.16939e-10	-1.08194	0.000185316	-1.16939e-10	-1.08083
233480225	chr2:233480225:A:G	4.49567e-06	-1.59044	-0.668953	5.84781e-05	-1.5797	-0.654534
233480245	chr2:233480245:C:T	3.22196e-05	-1.16939e-10	-0.289938	0.000414022	-1.16939e-10	-0.27697
233480355	chr2:233480355:G:A	1.48045e-05	-1.16939e-10	-1.06758	0.000187483	-1.16939e-10	-1.0692
233480384	chr2:233480384:C:T	1.37821e-05	-1.16939e-10	-1.13915	0.000174889	-1.16939e-10	-1.13874
233480502	chr2:233480502:T:C	1.39282e-05	-1.16939e-10	-1.1286	0.000176743	-1.16939e-10	-1.12819
233480810	chr2:233480810:A:T	1.09013e-05	-1.37363	-2.2556e-10	0.000117853	-1.53345	-2.2556e-10
233481270	chr2:233481270:AATC:A	1.50025e-05	-1.05429	-2.2556e-10	0.000163396	-1.20671	-2.2556e-10
233481276	chr2:233481276:C:T	1.45403e-05	-1.16939e-10	-1.08559	0.000184355	-1.16939e-10	-1.08603
233481389	chr2:233481389:CAAA:C	1.37026e-05	-1.16939e-10	-1.14492	0.0001741	-1.16939e-10	-1.14326
233481823	chr2:233481823:C:A	6.78055e-06	-1.46108	-0.387379	7.64575e-05	-1.59054	-0.375616
233481851	chr2:233481851:T:C	4.59327e-06	-1.59023	-0.647696	5.96744e-05	-1.58103	-0.632961
233481964	chr2:233481964:G:T	8.83844e-06	-1.5834	-2.2556e-10	0.000115617	-1.55261	-2.2556e-10
233481968	chr2:233481968:G:A	5.27656e-06	-1.52101	-0.578232	7.70911e-05	-1.39723	-0.56067
233482276	chr2:233482276:G:A	1.4026e-05	-1.16939e-10	-1.1216	0.000178207	-1.16939e-10	-1.11994
233482318	chr2:233482318:T:G	1.40833e-05	-1.16939e-10	-1.11753	0.000179178	-1.16939e-10	-1.11451
233482735	chr2:233482735:T:C	4.12131e-06	-1.58658	-0.759763	5.47578e-05	-1.55284	-0.747133
233482813	chr2:233482813:C:T	1.46149e-05	-1.16939e-10	-1.08047	0.000185584	-1.16939e-10	-1.07938
233482843	chr2:233482843:G:A	1.36173e-05	-1.16939e-10	-1.15118	0.00017272	-1.16939e-10	-1.15122
233482892	chr2:233482892:A:T	1.38507e-05	-1.16939e-10	-1.13418	0.00017591	-1.16939e-10	-1.13292
233483055	chr2:233483055:T:A	2.73564e-05	-0.453563	-2.2556e-10	0.00026538	-0.721725	-2.2556e-10
233483081	chr2:233483081:CCT:C	1.72282e-05	-0.915965	-2.2556e-10	0.000115809	-1.55095	-2.2556e-10
233483227	chr2:233483227:C:T	9.44048e-06	-1.51751	-2.2556e-10	0.000173134	-1.14882	-2.2556e-10
233483363	chr2:233483363:T:G	5.57876e-06	-1.1383	-0.905246	9.43381e-05	-0.857289	-0.898715
233483426	chr2:233483426:G:A	2.89722e-05	-1.16939e-10	-0.396178	0.000372019	-1.16939e-10	-0.383944
233483473	chr2:233483473:G:A	3.55691e-06	-1.57642	-0.917204	4.82009e-05	-1.5167	-0.910807
233483518	chr2:233483518:T:C	4.46953e-06	-1.58955	-0.67568	5.78615e-05	-1.58347	-0.661364
233483736	chr2:233483736:C:T	1.38408e-05	-1.16939e-10	-1.13489	0.000175941	-1.16939e-10	-1.13274
233483962	chr2:233483962:G:A	4.45575e-06	-1.57796	-0.690363	5.66022e-05	-1.59058	-0.676258
233484097	chr2:233484097:G:A	5.74807e-06	-1.32769	-0.68596	5.80534e-05	-1.56179	-0.679739
233484339	chr2:233484339:G:A	1.37107e-05	-1.16939e-10	-1.14433	0.000173861	-1.16939e-10	-1.14464
233484714	chr2:233484714:C:T	8.89248e-06	-1.57731	-2.2556e-10	0.000113002	-1.57548	-2.2556e-10
233484807	chr2:233484807:T:G	1.44013e-05	-1.16939e-10	-1.0952	0.000182937	-1.16939e-10	-1.09375
233485647	chr2:233485647:TTAAA:T	4.36712e-06	-1.58882	-0.699586	5.65458e-05	-1.57538	-0.692459
233485922	chr2:233485922:C:T	1.66736e-05	-1.16939e-10	-0.948689	0.000212038	-1.16939e-10	-0.946124
233485923	chr2:233485923:A:G	3.53064e-06	-1.58933	-0.911701	4.6639e-05	-1.55518	-0.905272
233486323	chr2:233486323:C:T	1.4615e-05	-1.16939e-10	-1.08046	0.000185592	-1.16939e-10	-1.07934
233486575	chr2:233486575:G:A	1.38535e-05	-1.16939e-10	-1.13397	0.000176196	-1.16939e-10	-1.1313
233486646	chr2:233486646:A:G	4.45382e-06	-1.5898	-0.678955	5.77113e-05	-1.58273	-0.664708
233486834	chr2:233486834:C:G	2.88988e-06	-1.58213	-1.11917	3.95414e-05	-1.50682	-1.11872
233486896	chr2:233486896:G:A	2.92464e-05	-1.16939e-10	-0.386756	0.0003713	-1.16939e-10	-0.385878
233487008	chr2:233487008:A:G	3.78303e-06	-1.53452	-0.89747	5.25309e-05	-1.44702	-0.894464
233487071	chr2:233487071:C:T	2.84553e-05	-1.16939e-10	-0.414178	0.000365235	-1.16939e-10	-0.402348
233487406	chr2:233487406:A:G	1.46533e-05	-1.16939e-10	-1.07785	0.00018637	-1.16939e-10	-1.07516
233487896	chr2:233487896:G:A	4.83304e-06	-1.53425	-0.652792	6.6996e-05	-1.45894	-0.639314
233488471	chr2:233488471:C:T	3.31635e-05	-1.16939e-10	-0.261065	0.000426636	-1.16939e-10	-0.246957
233488616	chr2:233488616:C:T	3.23703e-05	-1.16939e-10	-0.285271	0.000416555	-1.16939e-10	-0.270872
233489298	chr2:233489298:C:T	1.37305e-05	-1.16939e-10	-1.14289	0.000174208	-1.16939e-10	-1.14264
233489317	chr2:233489317:T:C	1.36134e-05	-1.16939e-10	-1.15146	0.000172679	-1.16939e-10	-1.15146
233489419	chr2:233489419:G:A	1.44009e-05	-1.16939e-10	-1.09522	0.000182951	-1.16939e-10	-1.09367
233489655	chr2:233489655:C:T	1.82086e-05	-1.16939e-10	-0.860617	0.000231024	-1.16939e-10	-0.860367
233489771	chr2:233489771:A:G	3.98555e-06	-1.52407	-0.855767	5.49239e-05	-1.45066	-0.846285
233489938	chr2:233489938:C:T	3.92215e-06	-1.555	-0.840871	5.3391e-05	-1.49376	-0.831485
233490079	chr2:233490079:T:C	8.97781e-06	-1.56776	-2.2556e-10	0.000111612	-1.58786	-2.2556e-10
233490201	chr2:233490201:T:TC	3.30356e-06	-1.43819	-1.12932	4.69233e-05	-1.3265	-1.12788
233490475	chr2:233490475:A:G	8.7945e-06	-1.58839	-2.2556e-10	0.000118216	-1.53037	-2.2556e-10
233490689	chr2:233490689:G:A	1.3759e-05	-1.16939e-10	-1.14082	0.00017433	-1.16939e-10	-1.14194
233491277	chr2:233491277:G:A	1.37341e-05	-1.16939e-10	-1.14264	0.000174149	-1.16939e-10	-1.14298
233491620	chr2:233491620:G:C	3.70727e-06	-1.49787	-0.954351	4.25578e-05	-1.5899	-0.962127
233491721	chr2:233491721:C:A	3.94458e-06	-1.56159	-0.82858	5.33774e-05	-1.50257	-0.822936
233491758	chr2:233491758:C:A	1.79056e-05	-1.16939e-10	-0.877401	0.000228181	-1.16939e-10	-0.872751
233491897	chr2:233491897:T:A	1.8297e-05	-1.16939e-10	-0.855774	0.000233219	-1.16939e-10	-0.85091
233491928	chr2:233491928:G:A	2.13379e-05	-1.16939e-10	-0.702028	0.000273112	-1.16939e-10	-0.693006
233492112	chr2:233492112:T:C	1.37339e-05	-1.16939e-10	-1.14265	0.000174147	-1.16939e-10	-1.14299
233492236	chr2:233492236:T:A	2.17096e-05	-1.16939e-10	-0.684761	0.000276981	-1.16939e-10	-0.67894
233492622	chr2:233492622:T:G	1.66645e-05	-1.16939e-10	-0.949233	0.000212242	-1.16939e-10	-0.94516
233492935	chr2:233492935:C:A	1.36217e-05	-1.16939e-10	-1.15085	0.000172776	-1.16939e-10	-1.1509
233493127	chr2:233493127:C:T	2.18221e-05	-1.16939e-10	-0.679592	0.000278426	-1.16939e-10	-0.673739
233493650	chr2:233493650:T:C	2.94127e-05	-1.16939e-10	-0.381087	0.000377782	-1.16939e-10	-0.368573
233493729	chr2:233493729:C:A	1.36457e-05	-1.16939e-10	-1.14909	0.000173103	-1.16939e-10	-1.14901
233493765	chr2:233493765:T:G	1.36494e-05	-1.16939e-10	-1.14882	0.00017315	-1.16939e-10	-1.14873
233493968	chr2:233493968:T:C	1.7614e-05	-1.16939e-10	-0.893821	0.000224459	-1.16939e-10	-0.889195
233493982	chr2:233493982:T:C	1.95517e-05	-1.16939e-10	-0.789451	0.000244797	-1.16939e-10	-0.802459
233494494	chr2:233494494:G:C	1.39141e-05	-1.16939e-10	-1.12961	0.000176933	-1.16939e-10	-1.12712
233495493	chr2:233495493:G:A	1.81137e-05	-1.16939e-10	-0.865847	0.000229567	-1.16939e-10	-0.866695
233496715	chr2:233496715:C:CAAT	1.36141e-05	-1.16939e-10	-1.15141	0.00017269	-1.16939e-10	-1.15139
233497044	chr2:233497044:A:T	1.36735e-05	-1.16939e-10	-1.14706	0.000173541	-1.16939e-10	-1.14647
233497093	chr2:233497093:G:A	1.36139e-05	-1.16939e-10	-1.15142	0.000172687	-1.16939e-10	-1.15141
233497375	chr2:233497375:T:C	1.36133e-05	-1.16939e-10	-1.15147	0.000172678	-1.16939e-10	-1.15146
233497399	chr2:233497399:C:T	1.3644e-05	-1.16939e-10	-1.14921	0.00017294	-1.16939e-10	-1.14994
233498514	chr2:233498514:C:T	3.16475e-06	-1.45924	-1.1512	4.43438e-05	-1.35989	-1.15103
233498663	chr2:233498663:G:A	2.80126e-05	-1.16939e-10	-0.42986	0.000359653	-1.16939e-10	-0.41775
233498774	chr2:233498774:G:C	1.25731e-05	-1.23095	-2.2556e-10	0.000208317	-0.963828	-2.2556e-10
233499203	chr2:233499203:C:T	3.01445e-05	-1.16939e-10	-0.356511	0.000387268	-1.16939e-10	-0.343773
233499334	chr2:233499334:T:G	3.01534e-05	-1.16939e-10	-0.356215	0.000387369	-1.16939e-10	-0.343511
233499499	chr2:233499499:C:A	1.36575e-05	-1.16939e-10	-1.14822	0.000173255	-1.16939e-10	-1.14813
233499588	chr2:233499588:T:C	1.48405e-05	-1.16939e-10	-1.06515	0.000188462	-1.16939e-10	-1.06399
233499617	chr2:233499617:T:A	1.0168e-05	-1.44327	-2.2556e-10	0.000152906	-1.27307	-2.2556e-10
233499747	chr2:233499747:A:G	2.6268e-05	-1.16939e-10	-0.494163	0.000335366	-1.16939e-10	-0.487667
233499901	chr2:233499901:C:T	1.37208e-05	-1.16939e-10	-1.1436	0.000174066	-1.16939e-10	-1.14345
233500253	chr2:233500253:T:C	4.3369e-06	-1.55345	-0.741901	5.90683e-05	-1.49325	-0.730945
233500289	chr2:233500289:G:A	1.88397e-05	-1.16939e-10	-0.826549	0.000239011	-1.16939e-10	-0.826379
233500415	chr2:233500415:C:T	2.95014e-05	-1.16939e-10	-0.378076	0.00037893	-1.16939e-10	-0.365538
233500423	chr2:233500423:A:G	1.66685e-05	-1.16939e-10	-0.948993	0.000212294	-1.16939e-10	-0.944917
233500605	chr2:233500605:T:C	1.4017e-05	-1.16939e-10	-1.12224	0.000177632	-1.16939e-10	-1.12318
233501155	chr2:233501155:T:C	1.55839e-05	-1.01628	-2.2556e-10	0.000159663	-1.22982	-2.2556e-10
233501561	chr2:233501561:T:A	9.14366e-06	-1.54945	-2.2556e-10	0.000111379	-1.58995	-2.2556e-10
233501846	chr2:233501846:G:A	2.89392e-05	-1.16939e-10	-0.397317	0.000371651	-1.16939e-10	-0.384935
233501895	chr2:233501895:C:T	6.85315e-06	-1.53574	-0.302066	9.93114e-05	-1.4238	-0.280827
233502037	chr2:233502037:G:A	1.48465e-05	-1.16939e-10	-1.06475	0.000188539	-1.16939e-10	-1.06359
233502209	chr2:233502209:G:C	1.36902e-05	-1.16939e-10	-1.14583	0.000173605	-1.16939e-10	-1.14611
233502220	chr2:233502220:T:C	2.1608e-05	-1.16939e-10	-0.689449	0.000275608	-1.16939e-10	-0.683909
233502283	chr2:233502283:T:C	3.06749e-05	-1.16939e-10	-0.339067	0.000394111	-1.16939e-10	-0.326256
233502472	chr2:233502472:A:G	1.36448e-05	-1.16939e-10	-1.14915	0.000173091	-1.16939e-10	-1.14907
233502489	chr2:233502489:T:C	1.37833e-05	-1.16939e-10	-1.13905	0.000174614	-1.16939e-10	-1.14031
233502789	chr2:233502789:A:G	1.36443e-05	-1.16939e-10	-1.14919	0.000173084	-1.16939e-10	-1.14911
233502847	chr2:233502847:CA:C	1.3694e-05	-1.16939e-10	-1.14556	0.000173488	-1.16939e-10	-1.14678
233503059	chr2:233503059:G:A	1.36745e-05	-1.16939e-10	-1.14698	0.000173564	-1.16939e-10	-1.14634
233503830	chr2:233503830:A:G	1.55543e-05	-1.16939e-10	-1.01818	0.000198025	-1.16939e-10	-1.0145
233503850	chr2:233503850:T:C	1.54288e-05	-1.16939e-10	-1.02628	0.000195977	-1.16939e-10	-1.02489
233503884	chr2:233503884:C:T	1.36614e-05	-1.16939e-10	-1.14794	0.000173268	-1.16939e-10	-1.14805
233504800	chr2:233504800:C:T	4.48608e-06	-1.25669	-1.00485	7.29811e-05	-1.01013	-1.00256
233505877	chr2:233505877:A:C	1.54661e-05	-1.16939e-10	-1.02387	0.000196453	-1.16939e-10	-1.02247
233505968	chr2:233505968:T:C	4.05839e-06	-1.53263	-0.829096	5.67136e-05	-1.44078	-0.824093
233506008	chr2:233506008:A:G	1.49024e-05	-1.16939e-10	-1.06099	0.000189249	-1.16939e-10	-1.05982
233506156	chr2:233506156:GC:G	1.501e-05	-1.16939e-10	-1.0538	0.000190982	-1.16939e-10	-1.05071
233506278	chr2:233506278:G:A	1.88162e-05	-1.16939e-10	-0.827793	0.000238736	-1.16939e-10	-0.827531
233506310	chr2:233506310:G:C	1.36322e-05	-1.16939e-10	-1.15008	0.000172902	-1.16939e-10	-1.15017
233506372	chr2:233506372:T:C	7.14245e-05	-1.16939e-10	0.506127	0.0009281	-1.16939e-10	0.53025
233506842	chr2:233506842:T:C	1.36506e-05	-1.16939e-10	-1.14873	0.000173135	-1.16939e-10	-1.14882
233507020	chr2:233507020:T:C	3.95665e-06	-1.56085	-0.826268	5.3569e-05	-1.50129	-0.820631
233507056	chr2:233507056:G:T	1.36373e-05	-1.16939e-10	-1.14971	0.000172968	-1.16939e-10	-1.14978
233507145	chr2:233507145:T:C	1.36552e-05	-1.16939e-10	-1.14839	0.000173186	-1.16939e-10	-1.14852
233507189	chr2:233507189:T:C	1.66595e-05	-1.16939e-10	-0.949534	0.000212178	-1.16939e-10	-0.945465
233507279	chr2:233507279:A:T	1.3633e-05	-1.16939e-10	-1.15002	0.000172915	-1.16939e-10	-1.15009
233507382	chr2:233507382:A:C	1.3645e-05	-1.16939e-10	-1.14914	0.000173063	-1.16939e-10	-1.14923
233507532	chr2:233507532:T:A	1.36392e-05	-1.16939e-10	-1.14957	0.000172992	-1.16939e-10	-1.14965
233507894	chr2:233507894:CCT:C	4.16586e-06	-1.3432	-0.992395	6.54085e-05	-1.13598	-0.986257
233508073	chr2:233508073:C:T	7.27273e-06	-1.30364	-0.474744	7.2407e-05	-1.55249	-0.468099
233508614	chr2:233508614:C:A	2.17532e-05	-1.16939e-10	-0.682754	0.000277651	-1.16939e-10	-0.676525
233508666	chr2:233508666:A:G	1.36371e-05	-1.16939e-10	-1.14972	0.000172966	-1.16939e-10	-1.14979
233508782	chr2:233508782:C:T	1.36346e-05	-1.16939e-10	-1.1499	0.000172935	-1.16939e-10	-1.14997
233509297	chr2:233509297:T:G	1.39152e-05	-1.16939e-10	-1.12953	0.000176948	-1.16939e-10	-1.12703
233509429	chr2:233509429:G:C	1.54503e-05	-1.16939e-10	-1.02489	0.000196251	-1.16939e-10	-1.02349
233509449	chr2:233509449:T:C	2.16673e-05	-1.16939e-10	-0.68671	0.000276367	-1.16939e-10	-0.681159
233509563	chr2:233509563:G:A	1.66656e-05	-1.16939e-10	-0.949164	0.000212257	-1.16939e-10	-0.94509
233509759	chr2:233509759:T:G	1.36321e-05	-1.16939e-10	-1.15008	0.000172904	-1.16939e-10	-1.15015
233509781	chr2:233509781:C:T	1.3718e-05	-1.16939e-10	-1.1438	0.000173978	-1.16939e-10	-1.14396
233509869	chr2:233509869:T:G	9.80656e-05	-1.16939e-10	0.823123	0.00127764	-1.16939e-10	0.849881
233509973	chr2:233509973:C:G	1.42753e-05	-1.16939e-10	-1.10399	0.000181734	-1.16939e-10	-1.10035
233510227	chr2:233510227:G:A	1.36375e-05	-1.16939e-10	-1.14969	0.00017297	-1.16939e-10	-1.14977
233510240	chr2:233510240:TAACA:T	1.66172e-05	-1.16939e-10	-0.952075	0.000211634	-1.16939e-10	-0.948032
233510569	chr2:233510569:A:G	1.54781e-05	-1.16939e-10	-1.02308	0.000196607	-1.16939e-10	-1.02168
233510745	chr2:233510745:C:T	8.786e-06	-1.58935	-2.2556e-10	0.000115816	-1.55088	-2.2556e-10
233510842	chr2:233510842:T:A	1.36364e-05	-1.16939e-10	-1.14977	0.000172957	-1.16939e-10	-1.14984
233510888	chr2:233510888:T:C	1.36373e-05	-1.16939e-10	-1.14971	0.000172968	-1.16939e-10	-1.14978
233510976	chr2:233510976:CACT:C	1.36661e-05	-1.16939e-10	-1.1476	0.000173176	-1.16939e-10	-1.14858
233511475	chr2:233511475:C:T	1.36373e-05	-1.16939e-10	-1.14971	0.000172968	-1.16939e-10	-1.14978
233511715	chr2:233511715:C:T	1.36639e-05	-1.16939e-10	-1.14775	0.0001733	-1.16939e-10	-1.14787
233511978	chr2:233511978:CT:C	1.36133e-05	-1.16939e-10	-1.15147	0.000172678	-1.16939e-10	-1.15146
233512108	chr2:233512108:A:G	1.66127e-05	-1.16939e-10	-0.952349	0.000211575	-1.16939e-10	-0.948308
233512141	chr2:233512141:C:G	1.36394e-05	-1.16939e-10	-1.14955	0.000172994	-1.16939e-10	-1.14963
233512352	chr2:233512352:G:A	1.36376e-05	-1.16939e-10	-1.14968	0.000172972	-1.16939e-10	-1.14976
233513130	chr2:233513130:T:C	2.86976e-05	-1.16939e-10	-0.4057	0.000368525	-1.16939e-10	-0.39338
233513224	chr2:233513224:C:G	1.9629e-05	-1.16939e-10	-0.785505	0.000250184	-1.16939e-10	-0.780694
233513383	chr2:233513383:A:G	3.98338e-06	-1.5378	-0.842588	5.54759e-05	-1.44925	-0.83769
233513464	chr2:233513464:C:G	8.08163e-05	1.58622	-0.956556	0.000139913	-0.407958	-0.95391
233513616	chr2:233513616:T:C	1.54601e-05	-1.16939e-10	-1.02425	0.000196376	-1.16939e-10	-1.02286
233513645	chr2:233513645:C:T	3.00901e-06	-1.57648	-1.08442	3.99043e-05	-1.53128	-1.08513
233513754	chr2:233513754:G:A	1.55901e-05	-1.16939e-10	-1.01588	0.000198487	-1.16939e-10	-1.01216
233514175	chr2:233514175:C:T	1.36344e-05	-1.16939e-10	-1.14992	0.000172933	-1.16939e-10	-1.14999
233514475	chr2:233514475:A:G	3.96017e-06	-1.5714	-0.814827	5.37509e-05	-1.51565	-0.802879
233514520	chr2:233514520:C:CACA	4.26804e-06	-1.51714	-0.794223	5.95911e-05	-1.43125	-0.784135
233514635	chr2:233514635:A:G	1.37393e-05	-1.16939e-10	-1.14225	0.000174429	-1.16939e-10	-1.14137
233514817	chr2:233514817:T:G	2.18559e-05	-1.16939e-10	-0.678041	0.000279819	-1.16939e-10	-0.668748
233514956	chr2:233514956:A:G	1.44318e-05	-1.16939e-10	-1.09308	0.000181385	-1.16939e-10	-1.10227
233515329	chr2:233515329:T:C	4.22063e-06	-1.51375	-0.808781	5.90117e-05	-1.42626	-0.798897
233515647	chr2:233515647:C:T	1.66677e-05	-1.16939e-10	-0.949039	0.000212284	-1.16939e-10	-0.944963
233515896	chr2:233515896:T:C	2.27543e-05	-0.39496	-0.242802	0.000168624	-0.95052	-0.2247
233515984	chr2:233515984:T:C	9.39415e-06	-1.52243	-2.2556e-10	0.000119439	-1.52008	-2.2556e-10
233516183	chr2:233516183:A:AT	2.20265e-05	-1.16939e-10	-0.670265	0.000280944	-1.16939e-10	-0.664734
233516328	chr2:233516328:TA:T	1.48452e-05	-1.16939e-10	-1.06484	0.000187992	-1.16939e-10	-1.06649
233516333	chr2:233516333:A:G	1.48452e-05	-1.16939e-10	-1.06484	0.000187992	-1.16939e-10	-1.06649
233516377	chr2:233516377:A:T	4.25708e-06	-1.51372	-0.800205	5.95288e-05	-1.42622	-0.790212
233516544	chr2:233516544:C:T	2.51075e-05	-1.16939e-10	-0.539346	0.000323859	-1.16939e-10	-0.52258
233516550	chr2:233516550:T:C	1.36612e-05	-1.16939e-10	-1.14795	0.000173384	-1.16939e-10	-1.14738
233516604	chr2:233516604:C:T	1.57905e-05	-1.16939e-10	-1.0031	0.000200611	-1.16939e-10	-1.00152
233516675	chr2:233516675:G:A	2.07385e-05	-1.16939e-10	-0.730521	0.000259413	-1.16939e-10	-0.744467
233517173	chr2:233517173:G:A	1.36576e-05	-1.16939e-10	-1.14821	0.000173335	-1.16939e-10	-1.14766
233517257	chr2:233517257:C:T	1.54388e-05	-1.16939e-10	-1.02563	0.000196104	-1.16939e-10	-1.02424
233517579	chr2:233517579:G:C	1.3883e-05	-1.16939e-10	-1.13185	0.000176254	-1.16939e-10	-1.13097
233517892	chr2:233517892:T:C	3.37166e-06	-1.4231	-1.12401	4.8035e-05	-1.30859	-1.12237
233518152	chr2:233518152:CACCTGT:C	2.15532e-05	-1.16939e-10	-0.691989	0.000274489	-1.16939e-10	-0.68798
233519853	chr2:233519853:T:C	2.2579e-05	-1.16939e-10	-0.645493	0.000288016	-1.16939e-10	-0.639874
233520529	chr2:233520529:A:G	1.66595e-05	-1.16939e-10	-0.949534	0.000212178	-1.16939e-10	-0.945465
233520881	chr2:233520881:G:A	1.66595e-05	-1.16939e-10	-0.949534	0.000212178	-1.16939e-10	-0.945465
233521042	chr2:233521042:G:A	1.46495e-05	-1.16939e-10	-1.07811	0.000187129	-1.16939e-10	-1.07109
233521057	chr2:233521057:G:A	1.4076e-05	-1.16939e-10	-1.11804	0.000178178	-1.16939e-10	-1.12011
233521093	chr2:233521093:T:TTTC	4.50234e-06	-1.52025	-0.737666	6.24762e-05	-1.44149	-0.726614
233521387	chr2:233521387:T:C	4.18906e-06	-1.5128	-0.817234	5.85621e-05	-1.42538	-0.807419
233521871	chr2:233521871:T:C	2.81357e-06	-1.57711	-1.15094	3.74554e-05	-1.52864	-1.1511
233522049	chr2:233522049:C:T	4.09556e-06	-1.53349	-0.819117	5.66718e-05	-1.45627	-0.809341
233522272	chr2:233522272:G:A	1.36433e-05	-1.16939e-10	-1.14927	0.000172932	-1.16939e-10	-1.14999
233523185	chr2:233523185:G:C	1.86386e-05	-1.16939e-10	-0.83728	0.000237245	-1.16939e-10	-0.833795
233523348	chr2:233523348:C:A	1.78304e-05	-1.16939e-10	-0.881607	0.000227581	-1.16939e-10	-0.875384
233523371	chr2:233523371:A:G	4.13065e-06	-1.52215	-0.821932	5.74858e-05	-1.43919	-0.812161
233523540	chr2:233523540:G:A	1.43622e-05	-1.16939e-10	-1.09791	0.000181942	-1.16939e-10	-1.0992
233523919	chr2:233523919:G:A	2.53271e-05	-1.16939e-10	-0.530638	0.000326676	-1.16939e-10	-0.513919
233524099	chr2:233524099:T:C	1.36821e-05	-1.16939e-10	-1.14642	0.00017356	-1.16939e-10	-1.14637
233524240	chr2:233524240:C:T	1.69358e-05	-1.16939e-10	-0.933086	0.000215231	-1.16939e-10	-0.931175
233524478	chr2:233524478:G:A	3.43223e-06	-1.38944	-1.13987	4.97187e-05	-1.25772	-1.13879
233525424	chr2:233525424:G:A	2.19067e-05	-1.16939e-10	-0.675721	0.000279426	-1.16939e-10	-0.67015
233525701	chr2:233525701:G:A	1.71008e-05	-1.16939e-10	-0.923386	0.000217299	-1.16939e-10	-0.921616
233525768	chr2:233525768:C:T	3.38496e-06	-1.55762	-0.985549	4.26416e-05	-1.5661	-0.983958
233525975	chr2:233525975:C:T	4.11711e-06	-1.51907	-0.828287	5.74135e-05	-1.43397	-0.818639
233526193	chr2:233526193:T:C	3.88992e-06	-1.57693	-0.827194	5.27368e-05	-1.51782	-0.819753
233526819	chr2:233526819:A:G	1.40212e-05	-1.16939e-10	-1.12195	0.000177502	-1.16939e-10	-1.12391
233527243	chr2:233527243:G:T	2.96878e-05	-1.16939e-10	-0.371778	0.000381262	-1.16939e-10	-0.359404
233527423	chr2:233527423:C:T	3.8942e-05	-1.16939e-10	-0.100439	0.000496079	-1.16939e-10	-0.0961538
233527858	chr2:233527858:GATTAT:G	4.1516e-06	-1.5193	-0.819714	5.78698e-05	-1.43473	-0.809966
233527904	chr2:233527904:ATTATG:A	1.5269e-05	-1.16939e-10	-1.03669	0.000194721	-1.16939e-10	-1.03132
233528032	chr2:233528032:G:A	1.40233e-05	-1.16939e-10	-1.12179	0.000178393	-1.16939e-10	-1.1189
233528047	chr2:233528047:T:C	8.95075e-06	-1.57078	-2.2556e-10	0.000111738	-1.58673	-2.2556e-10
233528059	chr2:233528059:A:G	4.22824e-06	-1.51455	-0.806174	5.90777e-05	-1.42783	-0.79621
233528064	chr2:233528064:T:C	4.67887e-06	-1.5039	-0.715553	6.54233e-05	-1.41781	-0.704205
233528103	chr2:233528103:T:C	2.84967e-05	-1.16939e-10	-0.412724	0.000365891	-1.16939e-10	-0.400553
233528151	chr2:233528151:G:C	1.37888e-05	-1.16939e-10	-1.13866	0.000175225	-1.16939e-10	-1.13682
233528534	chr2:233528534:T:C	4.10599e-06	-1.51712	-0.832949	5.73003e-05	-1.43113	-0.823452
233528933	chr2:233528933:G:A	1.46749e-05	-1.16939e-10	-1.07638	0.000186271	-1.16939e-10	-1.07569
233529087	chr2:233529087:C:A	2.04674e-05	-1.16939e-10	-0.743678	0.000261037	-1.16939e-10	-0.738227
233529600	chr2:233529600:C:CT	3.04662e-06	-1.50957	-1.13891	4.26299e-05	-1.41187	-1.13846
233529708	chr2:233529708:C:T	6.76612e-06	-1.52704	-0.323545	9.88521e-05	-1.40667	-0.302595
233529720	chr2:233529720:A:G	1.56108e-05	-1.16939e-10	-1.01455	0.000197818	-1.16939e-10	-1.01554
233529904	chr2:233529904:A:C	1.39478e-05	-1.16939e-10	-1.12719	0.000177391	-1.16939e-10	-1.12453
233530157	chr2:233530157:T:G	1.3622e-05	-1.16939e-10	-1.15083	0.000172725	-1.16939e-10	-1.15119
233530567	chr2:233530567:T:C	4.24927e-06	-1.52039	-0.795379	5.925e-05	-1.43585	-0.785273
233531018	chr2:233531018:G:A	1.66564e-05	-1.16939e-10	-0.949722	0.000212138	-1.16939e-10	-0.945654
233531168	chr2:233531168:A:G	1.52198e-05	-1.16939e-10	-1.03992	0.000193705	-1.16939e-10	-1.03655
233531293	chr2:233531293:C:T	4.0159e-06	-1.52526	-0.846993	5.57894e-05	-1.44363	-0.837673
233531313	chr2:233531313:T:A	4.17975e-06	-1.5021	-0.830161	5.87012e-05	-1.40987	-0.82056
233531386	chr2:233531386:A:T	4.11076e-06	-1.53727	-0.81164	5.67742e-05	-1.46203	-0.801772
233531476	chr2:233531476:G:A	3.03175e-06	-1.51337	-1.14	4.23214e-05	-1.41802	-1.13958
233531747	chr2:233531747:T:C	7.55214e-06	-1.56694	-0.173745	0.000102495	-1.51896	-0.154115
233531871	chr2:233531871:C:T	3.94405e-06	-1.57554	-0.814764	5.35682e-05	-1.51471	-0.807224
233531895	chr2:233531895:G:C	2.97697e-05	-1.16939e-10	-0.369023	0.000382357	-1.16939e-10	-0.356534
233532003	chr2:233532003:C:G	4.21731e-06	-1.52125	-0.802068	5.87438e-05	-1.43764	-0.792061
233532261	chr2:233532261:T:C	1.36855e-05	-1.16939e-10	-1.14618	0.000173546	-1.16939e-10	-1.14645
233532436	chr2:233532436:T:C	1.5426e-05	-1.16939e-10	-1.02646	0.000195941	-1.16939e-10	-1.02508
233532455	chr2:233532455:G:C	3.15072e-05	-0.312296	-2.2556e-10	0.000111904	-1.58525	-2.2556e-10
233532491	chr2:233532491:G:A	1.36707e-05	-1.16939e-10	-1.14726	0.000173601	-1.16939e-10	-1.14613
233532533	chr2:233532533:T:A	4.09456e-06	-1.52685	-0.826008	5.68557e-05	-1.44603	-0.816343
233533086	chr2:233533086:TAAAG:T	2.08799e-05	-1.16939e-10	-0.723728	0.000266322	-1.16939e-10	-0.718184
233533143	chr2:233533143:G:A	1.79579e-05	-1.16939e-10	-0.874485	0.000227836	-1.16939e-10	-0.874262
233533165	chr2:233533165:T:C	1.3828e-05	-1.16939e-10	-1.13582	0.000176372	-1.16939e-10	-1.13029
233533171	chr2:233533171:T:C	4.09837e-06	-1.52595	-0.825978	5.69335e-05	-1.44469	-0.816316
233533659	chr2:233533659:T:G	1.41882e-05	-1.16939e-10	-1.1101	0.000180575	-1.16939e-10	-1.10674
233534354	chr2:233534354:T:C	6.67599e-06	-1.52982	-0.33418	9.72929e-05	-1.41178	-0.31338
233534448	chr2:233534448:T:C	1.77105e-05	-1.16939e-10	-0.888355	0.000224688	-1.16939e-10	-0.888175
233534676	chr2:233534676:G:A	3.21424e-06	-1.44471	-1.15021	4.59258e-05	-1.32576	-1.1501
233535443	chr2:233535443:C:T	2.89762e-05	-1.16939e-10	-0.39604	0.000372048	-1.16939e-10	-0.383866
233535639	chr2:233535639:T:C	1.54288e-05	-1.16939e-10	-1.02628	0.000195977	-1.16939e-10	-1.02489
233536633	chr2:233536633:A:G	1.41579e-05	-1.16939e-10	-1.11224	0.000179502	-1.16939e-10	-1.1127
233536908	chr2:233536908:C:G	1.55713e-05	-1.16939e-10	-1.01708	0.000197797	-1.16939e-10	-1.01565
233537002	chr2:233537002:G:A	1.76658e-05	-1.16939e-10	-0.890883	0.000224129	-1.16939e-10	-0.890667
233537021	chr2:233537021:T:C	8.01922e-06	-1.56988	-0.110791	0.000108685	-1.52388	-0.0905538
233537865	chr2:233537865:C:T	4.24041e-06	-1.51142	-0.806435	5.93293e-05	-1.42326	-0.796522
233538121	chr2:233538121:A:G	1.36938e-05	-1.16939e-10	-1.14557	0.000173624	-1.16939e-10	-1.146
233538181	chr2:233538181:A:G	1.41454e-05	-1.16939e-10	-1.11312	0.000180014	-1.16939e-10	-1.10985
233538511	chr2:233538511:C:T	1.53976e-05	-1.16939e-10	-1.0283	0.000195578	-1.16939e-10	-1.02693
233538817	chr2:233538817:G:C	4.37408e-06	-1.50925	-0.777563	6.12916e-05	-1.41997	-0.767273
233538992	chr2:233538992:A:C	1.44538e-05	-1.16939e-10	-1.09156	0.000183747	-1.16939e-10	-1.08933
233539227	chr2:233539227:G:T	8.32951e-06	-1.55404	-0.0886651	0.000115315	-1.48758	-0.0676428
233539353	chr2:233539353:A:C	1.69574e-05	-1.16939e-10	-0.93181	0.00021601	-1.16939e-10	-0.927567
233540080	chr2:233540080:G:A	1.56633e-05	-1.16939e-10	-1.01119	0.000198988	-1.16939e-10	-1.00965
233540104	chr2:233540104:G:A	3.47974e-06	-1.42643	-1.08913	4.96117e-05	-1.31371	-1.08495
233540115	chr2:233540115:C:T	1.52576e-05	-1.16939e-10	-1.03744	0.000193838	-1.16939e-10	-1.03587
233540126	chr2:233540126:A:G	1.48286e-05	-1.16939e-10	-1.06595	0.000188312	-1.16939e-10	-1.06479
233540140	chr2:233540140:C:A	2.19608e-05	-1.16939e-10	-0.673255	0.000281766	-1.16939e-10	-0.661811
233540284	chr2:233540284:G:A	1.52057e-05	-1.16939e-10	-1.04084	0.000192511	-1.16939e-10	-1.04274
233540297	chr2:233540297:C:A	4.37446e-06	-1.5116	-0.775135	6.12347e-05	-1.42339	-0.764783
233540434	chr2:233540434:AT:A	1.66628e-05	-1.16939e-10	-0.949336	0.00021222	-1.16939e-10	-0.945266
233540515	chr2:233540515:T:C	1.44358e-05	-1.16939e-10	-1.09281	0.000183531	-1.16939e-10	-1.09051
233541107	chr2:233541107:G:A	4.10867e-06	-1.35765	-0.99176	5.8776e-05	-1.2435	-0.985655
233541437	chr2:233541437:A:AG	1.05789e-05	-1.40365	-2.2556e-10	0.000135243	-1.39582	-2.2556e-10
233541573	chr2:233541573:G:A	1.42469e-05	-1.16939e-10	-1.10597	0.000181357	-1.16939e-10	-1.10242
233541574	chr2:233541574:G:T	3.10239e-06	-1.50269	-1.12765	4.35581e-05	-1.40175	-1.12704
233541685	chr2:233541685:T:C	1.5119e-05	-1.16939e-10	-1.04656	0.000192404	-1.16939e-10	-1.04329
233541759	chr2:233541759:A:T	2.04674e-05	-1.16939e-10	-0.743678	0.000261037	-1.16939e-10	-0.738227
233541916	chr2:233541916:C:A	1.3615e-05	-1.16939e-10	-1.15134	0.000172746	-1.16939e-10	-1.15107
233542176	chr2:233542176:T:C	3.91803e-06	-1.52416	-0.872763	5.42309e-05	-1.44473	-0.864903
233542180	chr2:233542180:A:G	2.52587e-05	-1.16939e-10	-0.533341	0.000323081	-1.16939e-10	-0.524987
233542398	chr2:233542398:A:T	1.66725e-05	-1.16939e-10	-0.948754	0.000212345	-1.16939e-10	-0.944675
233543074	chr2:233543074:C:T	7.03986e-06	-1.52874	-0.282185	0.000102722	-1.41011	-0.260753
233543236	chr2:233543236:A:C	1.63901e-05	-1.16939e-10	-0.965837	0.000208712	-1.16939e-10	-0.961934
233543369	chr2:233543369:C:T	1.61037e-05	-1.16939e-10	-0.983467	0.000205026	-1.16939e-10	-0.979753
233543514	chr2:233543514:G:A	4.38985e-06	-1.51467	-0.768554	6.13685e-05	-1.42789	-0.758104
233543831	chr2:233543831:T:C	1.63271e-05	-1.16939e-10	-0.969686	0.000206135	-1.16939e-10	-0.974359
233544519	chr2:233544519:G:C	4.63489e-06	-1.49873	-0.730168	6.5288e-05	-1.40488	-0.719203
233544705	chr2:233544705:A:T	1.6671e-05	-1.16939e-10	-0.948845	0.000212326	-1.16939e-10	-0.944767
233544930	chr2:233544930:C:G	2.09921e-05	-1.16939e-10	-0.718368	0.000267763	-1.16939e-10	-0.712786
233544931	chr2:233544931:C:T	2.09608e-05	-1.16939e-10	-0.719862	0.000267361	-1.16939e-10	-0.714289
233545049	chr2:233545049:A:C	1.50131e-05	-1.16939e-10	-1.05359	0.000191033	-1.16939e-10	-1.05044
233545099	chr2:233545099:A:G	2.09696e-05	-1.16939e-10	-0.71944	0.000267472	-1.16939e-10	-0.713875
233545242	chr2:233545242:G:A	3.87661e-06	-1.52205	-0.885506	5.37071e-05	-1.44155	-0.877789
233545524	chr2:233545524:C:A	2.94681e-05	-1.16939e-10	-0.379206	0.000378463	-1.16939e-10	-0.366771
233545578	chr2:233545578:T:C	2.66933e-05	-1.16939e-10	-0.478102	0.000340973	-1.16939e-10	-0.471087
233545712	chr2:233545712:C:T	2.59898e-05	-1.16939e-10	-0.504808	0.00033048	-1.16939e-10	-0.502344
233545880	chr2:233545880:A:G	1.4297e-05	-1.16939e-10	-1.10246	0.00018199	-1.16939e-10	-1.09894
233546035	chr2:233546035:T:C	1.73324e-05	-1.16939e-10	-0.909936	0.000217497	-1.16939e-10	-0.920705
233546144	chr2:233546144:C:G	4.66229e-05	-1.16939e-10	0.0795778	0.000600375	-1.16939e-10	0.0946649
233546254	chr2:233546254:C:G	4.58897e-06	-1.54282	-0.69604	6.30046e-05	-1.4752	-0.684476
233546512	chr2:233546512:T:C	4.71857e-06	-1.54423	-0.666778	6.47657e-05	-1.47724	-0.654876
233546567	chr2:233546567:T:A	1.65096e-05	-1.16939e-10	-0.95857	0.00021025	-1.16939e-10	-0.954591
233546698	chr2:233546698:T:C	1.6e-05	-1.16939e-10	-0.989925	0.000203692	-1.16939e-10	-0.986282
233547192	chr2:233547192:A:G	1.66482e-05	-1.16939e-10	-0.95021	0.000212033	-1.16939e-10	-0.946148
233547252	chr2:233547252:A:G	4.1274e-06	-1.56812	-0.776747	5.57677e-05	-1.51236	-0.769338
233547367	chr2:233547367:T:C	1.36833e-05	-1.16939e-10	-1.14634	0.000173502	-1.16939e-10	-1.1467
233547395	chr2:233547395:T:C	1.51585e-05	-1.16939e-10	-1.04395	0.000192533	-1.16939e-10	-1.04262
233547520	chr2:233547520:C:T	1.56548e-05	-1.16939e-10	-1.01174	0.00019863	-1.16939e-10	-1.01145
233547543	chr2:233547543:T:C	2.28002e-05	-1.16939e-10	-0.635744	0.00029097	-1.16939e-10	-0.629668
233547840	chr2:233547840:A:G	1.36151e-05	-1.16939e-10	-1.15133	0.000172704	-1.16939e-10	-1.15131
233547990	chr2:233547990:T:C	1.56311e-05	-1.16939e-10	-1.01325	0.000199021	-1.16939e-10	-1.00948
233548106	chr2:233548106:C:G	4.49746e-06	-1.53832	-0.720678	6.1911e-05	-1.46769	-0.709497
233548335	chr2:233548335:G:A	1.4854e-05	-1.16939e-10	-1.06424	0.000188635	-1.16939e-10	-1.06308
233548408	chr2:233548408:T:A	1.66595e-05	-1.16939e-10	-0.949534	0.000212178	-1.16939e-10	-0.945465
233548419	chr2:233548419:T:C	1.3614e-05	-1.16939e-10	-1.15141	0.000172689	-1.16939e-10	-1.1514
233548466	chr2:233548466:T:C	1.66443e-05	-1.16939e-10	-0.950445	0.000211983	-1.16939e-10	-0.946385
233548507	chr2:233548507:T:C	1.48522e-05	-1.16939e-10	-1.06437	0.000188611	-1.16939e-10	-1.0632
233548654	chr2:233548654:A:G	1.40253e-05	-1.16939e-10	-1.12165	0.000177831	-1.16939e-10	-1.12205
233548666	chr2:233548666:A:G	1.63577e-05	-1.16939e-10	-0.967812	0.000208296	-1.16939e-10	-0.963931
233548720	chr2:233548720:T:G	1.08688e-05	-1.37662	-2.2556e-10	0.000171289	-1.15954	-2.2556e-10
233548789	chr2:233548789:C:T	1.36409e-05	-1.16939e-10	-1.14944	0.000173041	-1.16939e-10	-1.14936
233548986	chr2:233548986:T:C	1.64967e-05	-1.16939e-10	-0.959351	0.000207251	-1.16939e-10	-0.968959
233549254	chr2:233549254:T:A	2.81206e-06	-1.57755	-1.15104	3.75043e-05	-1.52725	-1.15118
233549419	chr2:233549419:C:T	1.67053e-05	-1.16939e-10	-0.946786	0.000210851	-1.16939e-10	-0.951739
233549470	chr2:233549470:G:A	1.6273e-05	-1.16939e-10	-0.973006	0.000207292	-1.16939e-10	-0.968759
233549654	chr2:233549654:T:C	1.41828e-05	-1.16939e-10	-1.11049	0.000181488	-1.16939e-10	-1.1017
233549674	chr2:233549674:A:C	9.31813e-05	-1.16939e-10	0.772033	0.001214	-1.16939e-10	0.798784
233549966	chr2:233549966:A:G	1.36221e-05	-1.16939e-10	-1.15082	0.000172797	-1.16939e-10	-1.15077
233550350	chr2:233550350:T:C	1.36708e-05	-1.16939e-10	-1.14725	0.000173228	-1.16939e-10	-1.14828
233550563	chr2:233550563:T:C	1.51936e-05	-1.16939e-10	-1.04164	0.000192359	-1.16939e-10	-1.04353
233550946	chr2:233550946:T:A	1.36141e-05	-1.16939e-10	-1.15141	0.00017269	-1.16939e-10	-1.15139
233551400	chr2:233551400:A:G	1.3614e-05	-1.16939e-10	-1.15141	0.000172689	-1.16939e-10	-1.1514
233551502	chr2:233551502:C:T	1.36135e-05	-1.16939e-10	-1.15145	0.000172677	-1.16939e-10	-1.15146
233551662	chr2:233551662:A:C	3.01495e-05	-1.16939e-10	-0.356346	0.000387898	-1.16939e-10	-0.342148
233551726	chr2:233551726:T:A	8.86453e-06	-1.58046	-2.2556e-10	0.00011342	-1.57179	-2.2556e-10
233552130	chr2:233552130:T:C	1.40652e-05	-1.16939e-10	-1.11881	0.000178897	-1.16939e-10	-1.11608
233552322	chr2:233552322:A:T	9.19856e-06	-1.49151	-0.0519522	0.000107206	-1.58964	-0.0385013
233552515	chr2:233552515:G:A	1.36234e-05	-1.16939e-10	-1.15073	0.000172814	-1.16939e-10	-1.15068
233552587	chr2:233552587:C:T	1.4757e-05	-1.16939e-10	-1.07079	0.000187395	-1.16939e-10	-1.06967
233552668	chr2:233552668:G:A	1.55911e-05	-1.16939e-10	-1.01582	0.000198504	-1.16939e-10	-1.01208
233552698	chr2:233552698:A:AAT	1.3681e-05	-1.16939e-10	-1.14651	0.000173562	-1.16939e-10	-1.14635
233552749	chr2:233552749:C:T	4.63967e-06	-1.53366	-0.69421	6.40051e-05	-1.46119	-0.682732
233552755	chr2:233552755:T:C	1.36357e-05	-1.16939e-10	-1.14982	0.000172974	-1.16939e-10	-1.14975
233553107	chr2:233553107:C:G	1.60656e-05	-1.16939e-10	-0.985834	0.000204106	-1.16939e-10	-0.984252
233553391	chr2:233553391:G:C	1.36693e-05	-1.16939e-10	-1.14736	0.00017321	-1.16939e-10	-1.14839
233553467	chr2:233553467:C:G	1.48405e-05	-1.16939e-10	-1.06515	0.000188462	-1.16939e-10	-1.06399
233553605	chr2:233553605:A:C	1.28139e-05	-1.21198	-2.2556e-10	0.000131798	-1.42162	-2.2556e-10
233553836	chr2:233553836:CCTGA:C	2.78142e-06	-1.58853	-1.15102	3.89969e-05	-1.48824	-1.15117
233553973	chr2:233553973:A:T	2.86088e-06	-1.58778	-1.1236	3.97657e-05	-1.49581	-1.12407
233554151	chr2:233554151:T:C	1.36141e-05	-1.16939e-10	-1.15141	0.000172724	-1.16939e-10	-1.15119
233554599	chr2:233554599:T:A	1.79604e-05	-1.16939e-10	-0.874345	0.000227617	-1.16939e-10	-0.875225
233554784	chr2:233554784:C:A	1.48568e-05	-1.16939e-10	-1.06406	0.00018867	-1.16939e-10	-1.06289
233555016	chr2:233555016:C:T	1.66526e-05	-1.16939e-10	-0.949949	0.000212089	-1.16939e-10	-0.945884
233555063	chr2:233555063:C:T	0.000110976	1.94561	-0.998815	0.000170417	-0.168155	-0.996488
233555246	chr2:233555246:A:C	1.66514e-05	-1.16939e-10	-0.950022	0.000212073	-1.16939e-10	-0.945957
233555341	chr2:233555341:T:C	9.37023e-06	-1.52498	-2.2556e-10	0.000113013	-1.57539	-2.2556e-10
233555423	chr2:233555423:A:C	1.40526e-05	-1.16939e-10	-1.1197	0.000178782	-1.16939e-10	-1.11672
233555488	chr2:233555488:C:T	1.36143e-05	-1.16939e-10	-1.15139	0.000172693	-1.16939e-10	-1.15138
233555598	chr2:233555598:C:T	8.30745e-06	-1.55799	-0.0873715	0.000114979	-1.47572	-0.0824181
233555617	chr2:233555617:C:T	9.53701e-06	-1.50733	-2.2556e-10	0.000114166	-1.56524	-2.2556e-10
233555852	chr2:233555852:T:C	6.03084e-05	0.530936	-0.193979	0.000665979	0.376683	-0.178314
233555930	chr2:233555930:T:C	2.83505e-06	-1.58929	-1.13116	3.63629e-05	-1.57846	-1.13088
233556064	chr2:233556064:T:C	1.36132e-05	-1.16939e-10	-1.15148	0.000172676	-1.16939e-10	-1.15147
233556295	chr2:233556295:AT:A	2.78671e-06	-1.58652	-1.15114	3.85331e-05	-1.50011	-1.15126
233556323	chr2:233556323:G:A	1.66355e-05	-1.16939e-10	-0.950977	0.000211869	-1.16939e-10	-0.946921
233556409	chr2:233556409:T:C	1.45653e-05	-1.16939e-10	-1.08387	0.000184945	-1.16939e-10	-1.08283
233556488	chr2:233556488:T:C	1.36527e-05	-1.16939e-10	-1.14858	0.000173193	-1.16939e-10	-1.14848
233556758	chr2:233556758:A:G	1.4072e-05	-1.16939e-10	-1.11832	0.000178988	-1.16939e-10	-1.11557
233556821	chr2:233556821:A:G	1.47141e-05	-1.16939e-10	-1.07371	0.000187169	-1.16939e-10	-1.07088
233556926	chr2:233556926:A:T	1.36299e-05	-1.16939e-10	-1.15024	0.000172899	-1.16939e-10	-1.15018
233557124	chr2:233557124:T:C	1.36296e-05	-1.16939e-10	-1.15027	0.000172894	-1.16939e-10	-1.15021
233557225	chr2:233557225:G:T	3.02165e-05	-1.16939e-10	-0.354124	0.000388152	-1.16939e-10	-0.341492
233557422	chr2:233557422:A:C	1.36317e-05	-1.16939e-10	-1.15012	0.000172922	-1.16939e-10	-1.15005
233557583	chr2:233557583:A:G	1.38117e-05	-1.16939e-10	-1.137	0.000175552	-1.16939e-10	-1.13496
233557942	chr2:233557942:C:A	0.000212515	2.67868	-1.08217	0.000320533	0.54928	-1.08219
233558197	chr2:233558197:A:G	5.98055e-06	-0.87711	-1.09689	0.000108983	-0.516213	-1.09549
233558620	chr2:233558620:A:T	1.66894e-05	-1.16939e-10	-0.94774	0.000211734	-1.16939e-10	-0.947559
233558771	chr2:233558771:C:T	1.36365e-05	-1.16939e-10	-1.14976	0.000172861	-1.16939e-10	-1.1504
233558880	chr2:233558880:A:AT	1.36397e-05	-1.16939e-10	-1.14953	0.000173025	-1.16939e-10	-1.14945
233558999	chr2:233558999:A:G	1.66689e-05	-1.16939e-10	-0.94897	0.000212299	-1.16939e-10	-0.944892
233559051	chr2:233559051:C:G	1.4584e-05	-1.16939e-10	-1.08259	0.000185184	-1.16939e-10	-1.08154
233559062	chr2:233559062:G:A	1.66595e-05	-1.16939e-10	-0.949534	0.000212178	-1.16939e-10	-0.945465
233559204	chr2:233559204:C:T	2.94962e-05	-1.16939e-10	-0.378253	0.000378782	-1.16939e-10	-0.36593
233559614	chr2:233559614:C:A	1.64074e-05	-1.16939e-10	-0.964781	0.000206149	-1.16939e-10	-0.974291
233559681	chr2:233559681:G:T	1.45762e-05	-1.16939e-10	-1.08313	0.000185083	-1.16939e-10	-1.08208
233559804	chr2:233559804:C:A	1.41738e-05	-1.16939e-10	-1.11112	0.000180332	-1.16939e-10	-1.10809
233560288	chr2:233560288:T:C	1.36471e-05	-1.16939e-10	-1.14899	0.000173085	-1.16939e-10	-1.14911
233560367	chr2:233560367:C:T	1.66595e-05	-1.16939e-10	-0.949534	0.000212178	-1.16939e-10	-0.945465
233560562	chr2:233560562:C:T	1.66649e-05	-1.16939e-10	-0.949211	0.000212247	-1.16939e-10	-0.945138
233560587	chr2:233560587:A:G	1.66595e-05	-1.16939e-10	-0.949534	0.000212178	-1.16939e-10	-0.945465
233560791	chr2:233560791:T:C	1.368e-05	-1.16939e-10	-1.14658	0.000173599	-1.16939e-10	-1.14614
233560807	chr2:233560807:T:G	1.19241e-05	-1.28395	-2.2556e-10	0.000111366	-1.59007	-2.2556e-10
233561011	chr2:233561011:T:C	2.06491e-05	-1.16939e-10	-0.734843	0.000263347	-1.16939e-10	-0.729415
233561018	chr2:233561018:T:C	9.63603e-06	-1.5545	0.0574972	0.000132604	-1.47807	0.0625459
233561079	chr2:233561079:G:A	1.66459e-05	-1.16939e-10	-0.95035	0.000212003	-1.16939e-10	-0.946289
233561148	chr2:233561148:T:C	1.45737e-05	-1.16939e-10	-1.0833	0.000185051	-1.16939e-10	-1.08226
233561255	chr2:233561255:G:A	1.57633e-05	-1.16939e-10	-1.00483	0.000200255	-1.16939e-10	-1.0033
233562332	chr2:233562332:T:C	1.36405e-05	-1.16939e-10	-1.14947	0.000173053	-1.16939e-10	-1.14929
233563186	chr2:233563186:C:G	1.66681e-05	-1.16939e-10	-0.949014	0.000212289	-1.16939e-10	-0.94494
233563499	chr2:233563499:C:T	1.65867e-05	-1.16939e-10	-0.953912	0.00020834	-1.16939e-10	-0.963719
233563700	chr2:233563700:C:T	2.21099e-05	-1.16939e-10	-0.666488	0.000282102	-1.16939e-10	-0.66062
233563750	chr2:233563750:G:A	1.36289e-05	-1.16939e-10	-1.15032	0.000172885	-1.16939e-10	-1.15026
233563921	chr2:233563921:C:G	1.60988e-05	-1.16939e-10	-0.983771	0.000202368	-1.16939e-10	-0.992799
233564371	chr2:233564371:G:A	4.6401e-06	-1.53067	-0.697103	6.40971e-05	-1.45688	-0.68561
233564616	chr2:233564616:T:A	1.45724e-05	-1.16939e-10	-1.08339	0.000185035	-1.16939e-10	-1.08235
233565576	chr2:233565576:T:TA	1.63968e-05	-1.16939e-10	-0.965427	0.000206014	-1.16939e-10	-0.974945
233565694	chr2:233565694:T:C	1.76171e-05	-1.16939e-10	-0.893645	0.000224063	-1.16939e-10	-0.890962
233565792	chr2:233565792:C:G	2.09476e-05	-1.16939e-10	-0.720488	0.000267177	-1.16939e-10	-0.71498
233565828	chr2:233565828:G:A	1.37029e-05	-1.16939e-10	-1.14491	0.000173737	-1.16939e-10	-1.14535
233565958	chr2:233565958:T:C	4.63386e-06	-1.55675	-0.672373	6.311e-05	-1.49735	-0.660659
233566344	chr2:233566344:T:C	2.79348e-05	-0.432639	-2.2556e-10	0.000134336	-1.40254	-2.2556e-10
233566474	chr2:233566474:G:A	1.41499e-05	-1.16939e-10	-1.1128	0.00018007	-1.16939e-10	-1.10954
233566582	chr2:233566582:CCTGGGCAGCCTCTCGCCTCGCCCTCCTCAGA:C	1.616e-05	-1.16939e-10	-0.979974	0.000203134	-1.16939e-10	-0.989025
233566589	chr2:233566589:A:C	1.37738e-05	-1.16939e-10	-1.13974	0.000174522	-1.16939e-10	-1.14084
233566651	chr2:233566651:C:T	1.66595e-05	-1.16939e-10	-0.949534	0.000212178	-1.16939e-10	-0.945465
233567278	chr2:233567278:TAA:T	2.8733e-05	-1.16939e-10	-0.404469	0.000366888	-1.16939e-10	-0.397833
233567349	chr2:233567349:T:C	1.40051e-05	-1.16939e-10	-1.12309	0.000177932	-1.16939e-10	-1.12149
233568814	chr2:233568814:T:C	1.55927e-05	-1.16939e-10	-1.01571	0.00019619	-1.16939e-10	-1.02381
233568815	chr2:233568815:C:G	1.66595e-05	-1.16939e-10	-0.949534	0.000212178	-1.16939e-10	-0.945465
233568817	chr2:233568817:C:T	2.37363e-05	-1.16939e-10	-0.595508	0.00030347	-1.16939e-10	-0.587606
233568858	chr2:233568858:G:A	4.97078e-06	-1.53079	-0.628148	6.87183e-05	-1.45698	-0.615892
233568877	chr2:233568877:T:C	1.36204e-05	-1.16939e-10	-1.15094	0.000172712	-1.16939e-10	-1.15126
233570592	chr2:233570592:C:T	2.14154e-05	-1.16939e-10	-0.698403	0.000273214	-1.16939e-10	-0.692635
233570594	chr2:233570594:G:A	2.1379e-05	-1.16939e-10	-0.700106	0.000272743	-1.16939e-10	-0.69436
233570731	chr2:233570731:G:A	4.22966e-06	-1.26634	-1.05405	0.000123686	-0.42978	-1.05536
233570827	chr2:233570827:C:A	4.68447e-06	-1.53989	-0.678376	6.58274e-05	-1.43803	-0.677822
233571077	chr2:233571077:A:G	1.65164e-05	-1.16939e-10	-0.958158	0.000209962	-1.16939e-10	-0.955965
233571386	chr2:233571386:A:G	0.000210455	2.7313	-1.14454	0.000295492	0.529839	-1.14409
233571617	chr2:233571617:T:C	1.40732e-05	-1.16939e-10	-1.11824	0.000179056	-1.16939e-10	-1.11519
233571848	chr2:233571848:A:G	4.76802e-05	-1.16939e-10	0.102003	0.000617853	-1.16939e-10	0.123362
233571959	chr2:233571959:A:G	1.49305e-05	-1.16939e-10	-1.0591	0.000189939	-1.16939e-10	-1.05619
233572779	chr2:233572779:G:A	8.28408e-06	-1.5169	-0.131276	9.71502e-05	-1.5897	-0.13693
233572967	chr2:233572967:G:T	5.87751e-06	-1.54782	-0.443562	7.25841e-05	-1.59022	-0.427926
233573604	chr2:233573604:C:T	3.8089e-06	-1.36637	-1.0588	5.20325e-05	-1.29216	-1.05886
233573874	chr2:233573874:G:A	2.72105e-05	-0.45891	-2.2556e-10	0.00028338	-0.6561	-2.2556e-10
233573964	chr2:233573964:C:T	5.31769e-06	-1.58398	-0.50749	6.88158e-05	-1.57902	-0.492438
233574205	chr2:233574205:T:G	1.63704e-05	-1.16939e-10	-0.967038	0.000208339	-1.16939e-10	-0.963725
233574225	chr2:233574225:A:G	1.36247e-05	-1.16939e-10	-1.15063	0.000172748	-1.16939e-10	-1.15105
233574735	chr2:233574735:C:A	2.2233e-05	-1.19649	0.535551	0.000275861	-1.24049	0.557495
233574811	chr2:233574811:C:T	1.36503e-05	-1.16939e-10	-1.14875	0.000173134	-1.16939e-10	-1.14882
233575017	chr2:233575017:C:A	1.36714e-05	-1.16939e-10	-1.14721	0.000173618	-1.16939e-10	-1.14603
233575027	chr2:233575027:C:T	4.68787e-06	-1.51103	-0.70651	5.63573e-05	-1.58292	-0.688255
233575126	chr2:233575126:T:C	2.0325e-05	-1.16939e-10	-0.750664	0.000259328	-1.16939e-10	-0.744795
233575669	chr2:233575669:G:A	1.62523e-05	-1.16939e-10	-0.974277	0.000206822	-1.16939e-10	-0.971032
233576528	chr2:233576528:G:A	1.50795e-05	-1.16939e-10	-1.04918	0.000191768	-1.16939e-10	-1.04661
233576551	chr2:233576551:G:A	1.43462e-05	-1.16939e-10	-1.09903	0.000182858	-1.16939e-10	-1.09418
233576820	chr2:233576820:GCT:G	5.26625e-06	-1.58116	-0.520035	6.77342e-05	-1.58218	-0.505121
233577005	chr2:233577005:T:C	0.000146894	1.43831	-0.211119	0.000142256	-1.12691	-0.218351
233577135	chr2:233577135:C:T	4.38244e-05	0.885952	-0.868274	6.30902e-05	-1.2973	-0.861023
233577497	chr2:233577497:G:A	1.73053e-05	-1.53451	0.623004	0.000220903	-1.55107	0.64591
233577524	chr2:233577524:G:A	3.2736e-06	-1.53768	-1.03894	3.986e-05	-1.58226	-1.03526
233577817	chr2:233577817:T:A	2.9361e-06	-1.56119	-1.12424	3.69632e-05	-1.56869	-1.12428
233580048	chr2:233580048:AG:A	1.31479e-05	-1.18625	-2.2556e-10	0.000212272	-0.945023	-2.2556e-10
233580710	chr2:233580710:T:A	1.86957e-05	-0.272103	-0.562114	0.000251347	-0.210259	-0.565796
233580746	chr2:233580746:C:T	4.88842e-06	-1.57771	-0.59793	6.24243e-05	-1.58492	-0.584009
233580754	chr2:233580754:C:T	4.961e-06	-1.04957	-1.11134	7.14717e-05	-0.922433	-1.11115
233580889	chr2:233580889:A:T	1.36535e-05	-1.16939e-10	-1.14852	0.000173174	-1.16939e-10	-1.14859
233580912	chr2:233580912:T:C	8.83433e-06	-1.58387	-2.2556e-10	0.000111575	-1.58819	-2.2556e-10
233580937	chr2:233580937:T:C	1.36495e-05	-1.16939e-10	-1.14881	0.000173125	-1.16939e-10	-1.14888
233581010	chr2:233581010:G:A	4.46439e-06	-1.58583	-0.680556	5.83586e-05	-1.57449	-0.661796
233581412	chr2:233581412:T:C	4.88802e-05	0.126858	-2.2556e-10	0.000381339	-0.359201	-2.2556e-10
233581865	chr2:233581865:A:C	5.21648e-06	-1.58812	-0.522572	6.8292e-05	-1.57138	-0.507719
233582431	chr2:233582431:C:G	1.38006e-05	-1.16939e-10	-1.1378	0.000175466	-1.16939e-10	-1.13544
233582519	chr2:233582519:A:C	1.39366e-05	-1.16939e-10	-1.12799	0.000176983	-1.16939e-10	-1.12684
233582677	chr2:233582677:G:A	2.75157e-05	-1.16939e-10	-0.447756	0.000351772	-1.16939e-10	-0.439907
233582983	chr2:233582983:G:A	1.7403e-05	-1.16939e-10	-0.905872	0.000221284	-1.16939e-10	-0.903444
233583079	chr2:233583079:C:G	5.69679e-06	-1.39564	-0.626966	6.45148e-05	-1.52842	-0.607573
233583256	chr2:233583256:G:A	5.70274e-06	-1.55232	-0.469247	7.07094e-05	-1.59055	-0.453761
233583394	chr2:233583394:T:A	3.60872e-06	-1.3656	-1.11356	4.97552e-05	-1.28144	-1.11434
233583414	chr2:233583414:T:C	8.1022e-06	-0.858373	-0.812004	0.00013996	-0.553477	-0.808056
233583431	chr2:233583431:C:G	2.36271e-05	-1.16939e-10	-0.60012	0.000301728	-1.16939e-10	-0.593365
233583627	chr2:233583627:C:A	1.45997e-05	-1.16939e-10	-1.08152	0.000186201	-1.16939e-10	-1.07606
233584402	chr2:233584402:A:G	6.83505e-06	-1.51782	-0.322629	8.3407e-05	-1.58535	-0.29381
233585013	chr2:233585013:G:A	1.37353e-05	-1.16939e-10	-1.14254	0.000174813	-1.16939e-10	-1.13918
233585017	chr2:233585017:G:GTGTCTGTGCA	2.64715e-05	-1.16939e-10	-0.486446	0.000337619	-1.16939e-10	-0.480972
233585023	chr2:233585023:A:G	1.67428e-05	-1.16939e-10	-0.944548	0.000213605	-1.16939e-10	-0.938762
233585230	chr2:233585230:T:A	3.36004e-06	-1.40155	-1.14901	3.76362e-05	-1.52797	-1.14695
233585487	chr2:233585487:A:G	3.46924e-05	-1.16939e-10	-0.215994	0.000444082	-1.16939e-10	-0.206879
233585527	chr2:233585527:G:A	3.14991e-06	-1.46828	-1.14685	3.64283e-05	-1.56206	-1.14549
233585669	chr2:233585669:A:C	3.41042e-06	-1.3902	-1.14548	3.8123e-05	-1.51811	-1.14397
233585948	chr2:233585948:G:A	1.36132e-05	-1.16939e-10	-1.15147	0.000172765	-1.16939e-10	-1.15096
233586193	chr2:233586193:T:C	4.25377e-05	-1.16939e-10	-0.0121239	0.000544964	-1.16939e-10	-0.00216885
233586196	chr2:233586196:T:C	4.33938e-05	-1.16939e-10	0.00780238	0.000555964	-1.16939e-10	0.0178147
233586279	chr2:233586279:G:A	5.50404e-06	-1.42213	-0.6349	5.95977e-05	-1.57687	-0.638407
233587096	chr2:233587096:C:T	2.90734e-06	-1.58876	-1.10651	3.78254e-05	-1.56305	-1.10686
233587314	chr2:233587314:G:A	9.45808e-05	0.786941	-2.2556e-10	0.000740591	0.304559	-2.2556e-10
233587699	chr2:233587699:T:A	0.000143444	-1.16939e-10	1.20343	0.00186416	-1.16939e-10	1.22768
233587888	chr2:233587888:C:T	5.31372e-06	-0.988508	-1.10371	8.98715e-05	-0.707731	-1.09678
233588041	chr2:233588041:G:C	2.04477e-05	-1.16939e-10	-0.744642	0.000260149	-1.16939e-10	-0.741635
233588079	chr2:233588079:T:C	3.59915e-05	-1.16939e-10	-0.179232	0.00046082	-1.16939e-10	-0.169882
233588208	chr2:233588208:C:T	1.64329e-05	-1.16939e-10	-0.963227	0.000208447	-1.16939e-10	-0.963205
233588299	chr2:233588299:A:G	4.43902e-06	-1.36517	-0.906907	6.02379e-05	-1.30734	-0.89725
233588600	chr2:233588600:A:G	3.69153e-06	-1.40252	-1.05395	4.15991e-05	-1.53086	-1.04396
233588998	chr2:233588998:C:G	1.5173e-05	-1.16939e-10	-1.043	0.000192971	-1.16939e-10	-1.04035
233589112	chr2:233589112:G:A	1.91794e-05	-1.16939e-10	-0.808678	0.000245104	-1.16939e-10	-0.801209
233589113	chr2:233589113:G:C	0.000158416	-1.16939e-10	1.30271	0.00206033	-1.16939e-10	1.32773
233589594	chr2:233589594:T:G	3.98209e-05	-1.16939e-10	-0.078121	0.000509956	-1.16939e-10	-0.0685639
233590172	chr2:233590172:G:T	3.24264e-06	-1.48123	-1.1049	3.78742e-05	-1.56814	-1.10047
233590203	chr2:233590203:T:C	1.62681e-05	-1.16939e-10	-0.973306	0.000207482	-1.16939e-10	-0.967845
233590522	chr2:233590522:C:G	1.52398e-05	-1.16939e-10	-1.0386	0.000193833	-1.16939e-10	-1.03589
233590680	chr2:233590680:C:T	3.58979e-06	-1.43839	-1.04603	4.11438e-05	-1.55017	-1.03565
233590733	chr2:233590733:C:T	1.47333e-05	-1.16939e-10	-1.0724	0.000187309	-1.16939e-10	-1.07013
233590774	chr2:233590774:AGG:A	9.95625e-06	-1.46431	-2.2556e-10	0.000138623	-1.37113	-2.2556e-10
233590777	chr2:233590777:G:GATAT	9.98799e-06	-1.46113	-2.2556e-10	0.000139216	-1.36686	-2.2556e-10
233591011	chr2:233591011:T:C	1.49404e-05	-1.16939e-10	-1.05844	0.000188913	-1.16939e-10	-1.0616
233591418	chr2:233591418:A:C	1.00055e-05	-1.45938	-2.2556e-10	0.000117283	-1.5383	-2.2556e-10
233591644	chr2:233591644:G:A	2.81617e-06	-1.58984	-1.13729	3.77531e-05	-1.5345	-1.13732
233591658	chr2:233591658:C:T	1.63389e-05	-1.16939e-10	-0.968962	0.00020839	-1.16939e-10	-0.963478
233592229	chr2:233592229:G:A	1.56915e-05	-1.16939e-10	-1.00939	0.000199232	-1.16939e-10	-1.00842
233592951	chr2:233592951:T:A	3.09171e-05	-1.16939e-10	-0.331203	0.000403267	-1.16939e-10	-0.30329
233593025	chr2:233593025:C:T	1.48187e-05	-1.16939e-10	-1.06662	0.000188085	-1.16939e-10	-1.06599
233593094	chr2:233593094:T:C	4.62701e-06	-1.56131	-0.669295	6.75117e-05	-1.44431	-0.646281
233593475	chr2:233593475:T:C	4.89232e-06	-1.5375	-0.637349	6.03038e-05	-1.58941	-0.614088
233593481	chr2:233593481:G:A	9.39855e-06	-1.52196	-2.2556e-10	0.000111837	-1.58585	-2.2556e-10
233594605	chr2:233594605:C:A	1.92416e-05	-1.16939e-10	-0.805441	0.000246628	-1.16939e-10	-0.795009
233594722	chr2:233594722:G:T	1.49405e-05	-1.16939e-10	-1.05844	0.000188549	-1.16939e-10	-1.06353
233594882	chr2:233594882:G:C	7.28879e-06	-1.38739	-0.388791	8.00886e-05	-1.53097	-0.388783
233595052	chr2:233595052:C:G	2.06593e-05	-1.16939e-10	-0.73435	0.000264544	-1.16939e-10	-0.724881
233595499	chr2:233595499:G:A	1.419e-05	-1.16939e-10	-1.10998	0.000179651	-1.16939e-10	-1.11187
233595682	chr2:233595682:G:A	1.41394e-05	-1.16939e-10	-1.11355	0.000179018	-1.16939e-10	-1.1154
233595694	chr2:233595694:A:T	3.49134e-06	-1.4735	-1.03873	3.98529e-05	-1.58539	-1.03231
233595877	chr2:233595877:C:G	3.2807e-06	-1.57761	-0.996844	4.54328e-05	-1.49762	-0.989037
233596169	chr2:233596169:A:G	1.46189e-05	-1.16939e-10	-1.0802	0.000185245	-1.16939e-10	-1.08121
233596639	chr2:233596639:T:C	3.03876e-06	-1.5876	-1.06346	4.06981e-05	-1.53902	-1.05769
233597269	chr2:233597269:C:T	5.56145e-06	-0.897946	-1.14871	5.38608e-05	-1.1677	-1.14878
233597577	chr2:233597577:A:G	3.21409e-06	-1.44909	-1.14588	3.75595e-05	-1.53162	-1.14534
233597775	chr2:233597775:TTG:T	1.64122e-05	-1.16939e-10	-0.96449	0.000209191	-1.16939e-10	-0.95964
233598019	chr2:233598019:T:C	3.79707e-05	-1.16939e-10	-0.125698	0.000488397	-1.16939e-10	-0.111762
233598275	chr2:233598275:A:T	2.9507e-05	-0.620842	0.242958	0.000312778	-0.840409	0.283013
233599222	chr2:233599222:C:T	3.13027e-05	-1.16939e-10	-0.318808	0.000396694	-1.16939e-10	-0.319724
233599527	chr2:233599527:A:G	3.40584e-05	-1.16939e-10	-0.234438	0.000431635	-1.16939e-10	-0.235308
233599910	chr2:233599910:C:T	1.86261e-05	-1.16939e-10	-0.837948	0.00023767	-1.16939e-10	-0.832005
233600046	chr2:233600046:A:C	3.02733e-06	-1.5082	-1.14663	3.62128e-05	-1.56734	-1.14613
233600317	chr2:233600317:C:T	7.00799e-06	-0.94155	-0.873912	6.12729e-05	-1.31967	-0.867886
233600491	chr2:233600491:A:G	1.93635e-05	-1.16939e-10	-0.799122	0.000248927	-1.16939e-10	-0.78573
233600525	chr2:233600525:G:A	1.64434e-05	-1.16939e-10	-0.962586	0.000209318	-1.16939e-10	-0.959035
233600768	chr2:233600768:C:T	4.50899e-05	-1.16939e-10	0.0461444	0.000580124	-1.16939e-10	0.0603522
233601211	chr2:233601211:T:C	3.08759e-06	-1.48877	-1.14635	3.58663e-05	-1.57645	-1.14664
233601265	chr2:233601265:C:T	8.13373e-06	-0.847524	-0.818969	6.89152e-05	-1.25767	-0.812338
233601476	chr2:233601476:C:A	1.3703e-05	-1.16939e-10	-1.1449	0.00017402	-1.16939e-10	-1.14372
233601757	chr2:233601757:T:A	9.59114e-06	-1.50167	-2.2556e-10	0.000122122	-1.49787	-2.2556e-10
233601800	chr2:233601800:A:G	6.02854e-06	-0.816135	-1.14987	5.73917e-05	-1.10305	-1.14994
233601983	chr2:233601983:TTC:T	4.64808e-06	-1.15354	-1.07252	4.78625e-05	-1.36265	-1.07191
233602042	chr2:233602042:C:G	5.7739e-06	-0.944718	-1.06445	4.98709e-05	-1.32838	-1.06507
233602199	chr2:233602199:TC:T	2.18715e-05	-1.16939e-10	-0.677329	0.000280297	-1.16939e-10	-0.667038
233602278	chr2:233602278:A:G	2.17876e-05	-1.16939e-10	-0.68117	0.00027921	-1.16939e-10	-0.670924
233602806	chr2:233602806:C:G	1.38329e-05	-1.16939e-10	-1.13546	0.000175651	-1.16939e-10	-1.13439
233602936	chr2:233602936:C:G	2.60499e-05	-1.16939e-10	-0.502501	0.000333787	-1.16939e-10	-0.492387
233603218	chr2:233603218:C:A	3.04915e-06	-1.49621	-1.15144	3.56574e-05	-1.57746	-1.15147
233603237	chr2:233603237:C:T	5.94111e-06	-0.927775	-1.05284	5.09582e-05	-1.31839	-1.05349
233603447	chr2:233603447:A:C	4.04707e-06	-1.51527	-0.849253	4.81396e-05	-1.58612	-0.842659
233604173	chr2:233604173:G:A	1.62714e-05	-1.16939e-10	-0.973106	0.000206519	-1.16939e-10	-0.972496
233604317	chr2:233604317:C:A	2.18715e-05	-1.16939e-10	-0.677329	0.000280297	-1.16939e-10	-0.667038
233604330	chr2:233604330:T:C	7.48377e-05	-0.61634	1.16915	0.000788016	-0.866985	1.23361
233604726	chr2:233604726:G:A	3.14997e-06	-1.50193	-1.11319	3.70957e-05	-1.57664	-1.11275
233605074	chr2:233605074:A:C	8.56334e-05	-0.599917	1.28748	0.000881729	-0.840782	1.31978
233605091	chr2:233605091:C:A	1.85287e-05	-1.16939e-10	-0.843194	0.00023611	-1.16939e-10	-0.83859
233605303	chr2:233605303:G:A	4.28452e-05	-1.16939e-10	-0.00491983	0.000550786	-1.16939e-10	0.00845616
233605334	chr2:233605334:T:C	1.30169e-05	-0.395774	-0.80049	0.000135487	-0.600832	-0.793179
233605627	chr2:233605627:C:T	5.65368e-06	-1.01941	-1.0108	5.01504e-05	-1.37601	-1.01185
233605867	chr2:233605867:C:T	5.55868e-06	-0.898099	-1.14905	5.39029e-05	-1.16677	-1.14894
233605951	chr2:233605951:A:G	1.84283e-05	-1.16939e-10	-0.848624	0.000234816	-1.16939e-10	-0.844089
233606023	chr2:233606023:A:T	1.36454e-05	-1.16939e-10	-1.14911	0.00017321	-1.16939e-10	-1.14838
233606452	chr2:233606452:G:T	1.85067e-05	-1.16939e-10	-0.844382	0.000235826	-1.16939e-10	-0.839794
233606630	chr2:233606630:T:A	3.0998e-06	-1.5028	-1.12837	3.87355e-05	-1.51786	-1.12827
233606764	chr2:233606764:G:A	1.36581e-05	-1.16939e-10	-1.14818	0.000173392	-1.16939e-10	-1.14733
233606892	chr2:233606892:T:C	3.65555e-06	-1.51867	-0.947597	5.28356e-05	-1.39178	-0.943927
233607135	chr2:233607135:T:C	1.56334e-05	-1.16939e-10	-1.0131	0.000199396	-1.16939e-10	-1.0076
233607724	chr2:233607724:A:G	5.31498e-06	-0.940517	-1.15147	5.1821e-05	-1.20362	-1.15147
233607794	chr2:233607794:G:A	1.56128e-05	-1.16939e-10	-1.01442	0.000198598	-1.16939e-10	-1.01161
233607871	chr2:233607871:T:C	2.93007e-06	-1.58998	-1.0975	3.7093e-05	-1.59059	-1.09887
233607880	chr2:233607880:C:A	1.76537e-05	-1.16939e-10	-0.891569	0.000225549	-1.16939e-10	-0.884351
233607902	chr2:233607902:A:C	5.13561e-06	-1.03461	-1.09171	4.58833e-05	-1.38446	-1.09233
233608054	chr2:233608054:A:G	1.80743e-05	-1.16939e-10	-0.868025	0.000230634	-1.16939e-10	-0.862057
233608068	chr2:233608068:G:A	3.58086e-06	-1.49918	-0.987727	4.1912e-05	-1.5783	-0.989012
233608153	chr2:233608153:T:A	7.25886e-06	-1.58323	-0.197063	9.26058e-05	-1.58677	-0.187771
233608246	chr2:233608246:G:T	1.83986e-05	-1.16939e-10	-0.850237	0.000234813	-1.16939e-10	-0.844101
233608339	chr2:233608339:C:G	3.75276e-06	-1.52477	-0.915253	4.91896e-05	-1.49812	-0.909092
233608693	chr2:233608693:A:C	3.01986e-06	-1.58955	-1.06775	3.82e-05	-1.59059	-1.06946
233608838	chr2:233608838:A:G	1.48121e-05	-1.16939e-10	-1.06707	0.000188153	-1.16939e-10	-1.06563
233608851	chr2:233608851:G:C	4.21654e-06	-1.55532	-0.76818	5.50821e-05	-1.536	-0.758063
233609365	chr2:233609365:G:A	5.21863e-06	-1.018	-1.09228	4.63471e-05	-1.37383	-1.0929
233609520	chr2:233609520:A:G	3.3058e-06	-1.57881	-0.988028	4.26948e-05	-1.56681	-0.982005
233609671	chr2:233609671:C:T	1.71158e-05	-0.922509	-2.2556e-10	0.000114935	-1.55853	-2.2556e-10
233609818	chr2:233609818:C:T	8.60952e-06	-0.833574	-0.776071	8.2187e-05	-1.11769	-0.776202
233609868	chr2:233609868:T:C	7.56725e-06	-0.781563	-0.957121	7.1521e-05	-1.0755	-0.957399
233610217	chr2:233610217:T:G	2.01841e-05	-1.16939e-10	-0.757619	0.000258372	-1.16939e-10	-0.74849
233610312	chr2:233610312:C:T	3.67675e-06	-1.31489	-1.1456	3.94836e-05	-1.48281	-1.1442
233610342	chr2:233610342:T:G	3.04186e-05	-1.16939e-10	-0.347459	0.000390494	-1.16939e-10	-0.335476
233610691	chr2:233610691:A:G	8.51984e-06	-0.801394	-0.818722	8.0815e-05	-1.0919	-0.818829
233611052	chr2:233611052:G:T	3.0025e-05	-1.16939e-10	-0.360483	0.000388429	-1.16939e-10	-0.340778
233611381	chr2:233611381:T:G	3.30899e-05	-1.16939e-10	-0.263285	0.000425082	-1.16939e-10	-0.250607
233611722	chr2:233611722:G:T	2.01354e-05	-1.16939e-10	-0.760033	0.00025497	-1.16939e-10	-0.761744
233611811	chr2:233611811:A:C	3.22429e-05	-1.16939e-10	-0.289216	0.000417482	-1.16939e-10	-0.268648
233611879	chr2:233611879:T:C	5.11055e-06	-1.04384	-1.08737	4.58564e-05	-1.38935	-1.08803
233612023	chr2:233612023:T:G	9.34659e-06	-0.776391	-0.751112	9.52014e-05	-1.01234	-0.734558
233612493	chr2:233612493:G:A	9.31648e-06	-1.53073	-2.2556e-10	0.000112939	-1.57604	-2.2556e-10
233613362	chr2:233613362:A:G	1.39887e-05	-1.16939e-10	-1.12427	0.000177602	-1.16939e-10	-1.12334
233613550	chr2:233613550:C:T	1.39853e-05	-1.16939e-10	-1.1245	0.000177559	-1.16939e-10	-1.12359
233613973	chr2:233613973:A:C	5.97589e-06	-0.880142	-1.09464	5.83006e-05	-1.14315	-1.09413
233614082	chr2:233614082:T:C	2.83095e-06	-1.57112	-1.15078	3.59663e-05	-1.56929	-1.15101
233614118	chr2:233614118:T:A	8.77707e-06	-1.59037	-2.2556e-10	0.000192176	-1.04448	-2.2556e-10
233614120	chr2:233614120:A:G	8.77723e-06	-1.59035	-2.2556e-10	0.000191991	-1.04544	-2.2556e-10
233615581	chr2:233615581:C:T	1.53797e-05	-1.16939e-10	-1.02947	0.000195221	-1.16939e-10	-1.02876
233615583	chr2:233615583:G:A	5.90457e-06	-1.04328	-0.943509	5.28521e-05	-1.39064	-0.944752
233615598	chr2:233615598:C:G	1.43314e-05	-1.16939e-10	-1.10006	0.000182046	-1.16939e-10	-1.09863
233615813	chr2:233615813:A:G	2.10193e-05	-1.16939e-10	-0.717071	0.000268596	-1.16939e-10	-0.70968
233615829	chr2:233615829:G:A	3.54547e-06	-1.42176	-1.07508	3.95696e-05	-1.54649	-1.07834
233615871	chr2:233615871:A:C	1.51506e-05	-1.16939e-10	-1.04447	0.000192305	-1.16939e-10	-1.04381
233616250	chr2:233616250:A:G	3.16296e-05	-1.16939e-10	-0.30842	0.000406157	-1.16939e-10	-0.29615
233616709	chr2:233616709:C:T	8.41509e-05	-0.787078	1.45718	0.000917188	-1.00716	1.52558
233616985	chr2:233616985:G:A	2.95963e-06	-1.59036	-1.08709	3.75446e-05	-1.58875	-1.08861
233617114	chr2:233617114:C:T	2.97315e-06	-1.53685	-1.13604	3.72928e-05	-1.54812	-1.13597
233617178	chr2:233617178:G:A	4.73517e-06	-1.39644	-0.811051	5.19131e-05	-1.5359	-0.817421
233617400	chr2:233617400:G:A	1.80337e-05	-1.16939e-10	-0.870269	0.000233867	-1.16939e-10	-0.848137
233617620	chr2:233617620:G:T	1.42537e-05	-1.16939e-10	-1.10549	0.000181043	-1.16939e-10	-1.10416
233617689	chr2:233617689:C:A	2.00732e-05	-1.16939e-10	-0.763127	0.000256404	-1.16939e-10	-0.756135
233618148	chr2:233618148:T:G	1.97513e-05	-0.779293	-2.2556e-10	0.000267575	-0.713488	-2.2556e-10
233618537	chr2:233618537:G:A	9.05383e-06	-1.55933	-2.2556e-10	0.000111531	-1.58858	-2.2556e-10
233618751	chr2:233618751:G:A	9.59614e-05	-0.858052	1.65949	0.00105424	-1.07743	1.73511
233618971	chr2:233618971:A:C	6.28173e-06	-0.773394	-1.15147	5.93709e-05	-1.06761	-1.15148
233619147	chr2:233619147:AT:A	1.43411e-05	-1.16939e-10	-1.09938	0.000182171	-1.16939e-10	-1.09795
233619471	chr2:233619471:T:C	8.84614e-06	-1.58253	-2.2556e-10	0.000142094	-1.3464	-2.2556e-10
233619506	chr2:233619506:G:A	2.04919e-05	-1.16939e-10	-0.742485	0.000262355	-1.16939e-10	-0.733192
233619818	chr2:233619818:C:T	3.02439e-06	-1.59059	-1.06522	3.83155e-05	-1.59005	-1.06699
233620152	chr2:233620152:G:A	1.57857e-05	-1.00341	-2.2556e-10	0.000172419	-1.15296	-2.2556e-10
233620166	chr2:233620166:C:T	8.8979e-06	-1.5767	-2.2556e-10	0.000111767	-1.58647	-2.2556e-10
233620469	chr2:233620469:AT:A	3.97734e-06	-1.52715	-0.854754	4.75214e-05	-1.58872	-0.852988
233620997	chr2:233620997:C:T	7.04468e-06	-0.662472	-1.14777	7.68975e-05	-0.81335	-1.14707
233621070	chr2:233621070:A:G	3.69456e-05	-1.16939e-10	-0.153068	0.000474745	-1.16939e-10	-0.140112
233621514	chr2:233621514:T:G	5.24439e-06	-1.02147	-1.08388	4.66088e-05	-1.37654	-1.08456
233621794	chr2:233621794:A:G	1.37899e-05	-1.16939e-10	-1.13858	0.000174946	-1.16939e-10	-1.13841
233622933	chr2:233622933:T:C	9.23474e-06	-1.53954	-2.2556e-10	0.000116518	-1.54484	-2.2556e-10
233623106	chr2:233623106:C:T	7.99523e-06	-0.809999	-0.873669	7.59379e-05	-1.09916	-0.873817
233624945	chr2:233624945:A:G	1.51332e-05	-1.16939e-10	-1.04562	0.000192083	-1.16939e-10	-1.04496
233625205	chr2:233625205:T:G	1.73392e-05	-1.16939e-10	-0.909542	0.000221445	-1.16939e-10	-0.902715
233625979	chr2:233625979:T:C	6.9426e-06	-0.67855	-1.14629	6.43128e-05	-0.992729	-1.1464
233626002	chr2:233626002:G:A	6.62167e-05	-0.775423	1.20584	0.000698357	-0.991883	1.23772
233626183	chr2:233626183:G:A	3.64797e-06	-1.37532	-1.09302	3.98571e-05	-1.52176	-1.09583
233626223	chr2:233626223:C:T	8.5296e-05	-0.737168	1.42078	0.000922391	-0.964655	1.48873
233627042	chr2:233627042:C:T	1.41551e-05	-1.16939e-10	-1.11244	0.000179441	-1.16939e-10	-1.11304
233627204	chr2:233627204:C:T	9.85158e-06	-1.47488	-2.2556e-10	0.000117201	-1.539	-2.2556e-10
233627991	chr2:233627991:A:G	3.26807e-06	-1.5811	-0.997215	4.4928e-05	-1.50826	-0.989565
233628801	chr2:233628801:G:T	8.64307e-05	-0.850578	1.54741	0.000924431	-1.05231	1.5786
233629845	chr2:233629845:C:A	8.44281e-06	-0.79299	-0.836209	7.99036e-05	-1.0857	-0.836373
233630465	chr2:233630465:T:C	4.16074e-06	-1.18732	-1.1495	3.94493e-05	-1.4783	-1.14957
233630504	chr2:233630504:G:C	8.20731e-06	-0.821905	-0.835583	7.81339e-05	-1.10872	-0.835749
233631190	chr2:233631190:A:C	8.43804e-06	-0.808178	-0.821586	8.0114e-05	-1.09766	-0.82178
233631275	chr2:233631275:A:G	5.75181e-06	-0.861857	-1.15114	5.5402e-05	-1.13718	-1.1511
233631468	chr2:233631468:G:A	2.0286e-05	-1.16939e-10	-0.752581	0.000259129	-1.16939e-10	-0.745564
233632134	chr2:233632134:C:T	2.16164e-05	-1.16939e-10	-0.68906	0.000272574	-1.16939e-10	-0.694979
233632465	chr2:233632465:G:A	1.49296e-05	-1.16939e-10	-1.05917	0.000190163	-1.16939e-10	-1.05501
233632623	chr2:233632623:C:G	1.77268e-05	-1.16939e-10	-0.887438	0.000225556	-1.16939e-10	-0.884319
233632743	chr2:233632743:G:T	2.95541e-06	-1.59059	-1.08828	3.74524e-05	-1.59002	-1.08979
233633001	chr2:233633001:G:A	1.89707e-05	-1.16939e-10	-0.819619	0.000242206	-1.16939e-10	-0.813099
233633176	chr2:233633176:G:T	7.03636e-06	-1.45637	-0.355051	7.9996e-05	-1.56893	-0.351979
233633239	chr2:233633239:C:T	1.5515e-05	-1.16939e-10	-1.0207	0.000196494	-1.16939e-10	-1.02226
233633962	chr2:233633962:C:T	3.0014e-05	-1.16939e-10	-0.360851	0.000386238	-1.16939e-10	-0.346435
233634139	chr2:233634139:C:T	1.77358e-05	-1.16939e-10	-0.88693	0.000225672	-1.16939e-10	-0.883807
233634530	chr2:233634530:T:C	1.761e-05	-1.16939e-10	-0.894047	0.000224957	-1.16939e-10	-0.886978
233634821	chr2:233634821:T:C	1.50058e-05	-1.16939e-10	-1.05408	0.000191301	-1.16939e-10	-1.04904
233635253	chr2:233635253:G:C	1.42219e-05	-1.16939e-10	-1.10773	0.000180697	-1.16939e-10	-1.10607
233635463	chr2:233635463:A:C	1.46106e-05	-1.16939e-10	-1.08077	0.000186019	-1.16939e-10	-1.07704
233635760	chr2:233635760:G:T	1.9065e-05	-1.16939e-10	-0.814659	0.000243839	-1.16939e-10	-0.806383
233635922	chr2:233635922:G:T	1.83461e-05	-1.16939e-10	-0.853096	0.000234196	-1.16939e-10	-0.846733
233636648	chr2:233636648:G:A	9.77157e-06	-1.48304	-2.2556e-10	0.000114316	-1.56392	-2.2556e-10
233636937	chr2:233636937:G:A	1.43987e-05	-1.16939e-10	-1.09538	0.000182165	-1.16939e-10	-1.09798
233637119	chr2:233637119:T:C	1.4002e-05	-1.16939e-10	-1.12331	0.000177774	-1.16939e-10	-1.12237
233637583	chr2:233637583:A:G	3.53427e-06	-1.45502	-1.04499	4.00913e-05	-1.5668	-1.04493
233637675	chr2:233637675:G:C	3.39859e-06	-1.49394	-1.04522	3.95115e-05	-1.58104	-1.04526
233637776	chr2:233637776:T:G	1.39396e-05	-1.16939e-10	-1.12778	0.000176969	-1.16939e-10	-1.12691
233638138	chr2:233638138:C:T	1.38809e-05	-1.16939e-10	-1.132	0.000175387	-1.16939e-10	-1.13589
233638293	chr2:233638293:T:A	1.39266e-05	-1.16939e-10	-1.12871	0.000176801	-1.16939e-10	-1.12787
233638796	chr2:233638796:T:C	1.41358e-05	-1.16939e-10	-1.11381	0.000179354	-1.16939e-10	-1.11353
233639479	chr2:233639479:G:A	1.49825e-05	-1.16939e-10	-1.05563	0.000190851	-1.16939e-10	-1.0514
233639544	chr2:233639544:A:T	1.98315e-05	-1.16939e-10	-0.775242	0.000253298	-1.16939e-10	-0.768324
233639607	chr2:233639607:TG:T	1.45562e-05	-1.16939e-10	-1.0845	0.000184653	-1.16939e-10	-1.08441
233639685	chr2:233639685:TCTC:T	1.38793e-05	-1.16939e-10	-1.13211	0.000175369	-1.16939e-10	-1.136
233639688	chr2:233639688:C:T	7.92838e-06	-1.06486	-0.627203	8.41507e-05	-1.25609	-0.614192
233639828	chr2:233639828:T:G	1.65962e-05	-0.953341	-2.2556e-10	0.000178672	-1.11734	-2.2556e-10
233640168	chr2:233640168:A:G	5.1054e-06	-1.0386	-1.09362	4.56814e-05	-1.38696	-1.09424
233640242	chr2:233640242:C:A	1.4011e-05	-1.16939e-10	-1.12267	0.000177862	-1.16939e-10	-1.12188
233640365	chr2:233640365:T:A	3.39266e-06	-1.51478	-1.02612	4.00479e-05	-1.58665	-1.02616
233640903	chr2:233640903:A:C	1.86945e-05	-1.16939e-10	-0.834282	0.000238639	-1.16939e-10	-0.827935
233640936	chr2:233640936:A:G	1.38035e-05	-1.16939e-10	-1.13759	0.000175027	-1.16939e-10	-1.13795
233641747	chr2:233641747:C:T	2.86621e-06	-1.57448	-1.13504	3.61482e-05	-1.58028	-1.13498
233642280	chr2:233642280:T:C	2.70689e-05	-1.16939e-10	-0.464129	0.000355471	-1.16939e-10	-0.429447
233642324	chr2:233642324:G:A	9.29843e-05	-1.01691	1.78683	0.00105323	-1.20692	1.86364
233642772	chr2:233642772:T:G	1.31671e-05	-1.18479	-2.2556e-10	0.000146779	-1.31396	-2.2556e-10
233642867	chr2:233642867:A:G	2.13585e-05	-0.701066	-2.2556e-10	0.000347073	-0.453355	-2.2556e-10
233643490	chr2:233643490:C:T	1.43272e-05	-1.16939e-10	-1.10035	0.000181988	-1.16939e-10	-1.09895
233643646	chr2:233643646:G:A	0.000111702	-0.996967	1.95029	0.00126922	-1.18749	2.03076
233643761	chr2:233643761:G:T	2.08439e-05	-1.16939e-10	-0.725451	0.0002669	-1.16939e-10	-0.716016
233644199	chr2:233644199:C:T	1.92358e-05	-1.16939e-10	-0.805738	0.000245993	-1.16939e-10	-0.797587
233644534	chr2:233644534:C:T	3.29103e-06	-1.49727	-1.07405	3.83516e-05	-1.58203	-1.07406
233644668	chr2:233644668:A:C	1.09743e-05	-1.36696	-2.2556e-10	0.000126818	-1.46014	-2.2556e-10
233645070	chr2:233645070:A:G	1.38127e-05	-1.16939e-10	-1.13692	0.000174624	-1.16939e-10	-1.14026
233646129	chr2:233646129:A:G	1.98077e-05	-1.16939e-10	-0.77644	0.000253494	-1.16939e-10	-0.767549
233646821	chr2:233646821:TC:T	3.29104e-06	-1.59013	-0.981177	4.17736e-05	-1.58883	-0.981791
233647162	chr2:233647162:C:T	1.3668e-05	-1.16939e-10	-1.14745	0.000173583	-1.16939e-10	-1.14624
233647163	chr2:233647163:G:A	3.55465e-06	-1.50984	-0.984415	5.27242e-05	-1.35618	-0.981632
233647424	chr2:233647424:C:G	8.87992e-06	-0.764365	-0.814356	8.35157e-05	-1.06338	-0.814478
233647651	chr2:233647651:A:G	1.83941e-05	-1.16939e-10	-0.850483	0.00023298	-1.16939e-10	-0.851938
233647680	chr2:233647680:C:G	7.79139e-05	-0.80306	1.39615	0.000850899	-1.02039	1.4638
233647828	chr2:233647828:G:T	2.13158e-05	-1.16939e-10	-0.703064	0.00027298	-1.16939e-10	-0.693489
233648741	chr2:233648741:G:A	1.94117e-05	-1.16939e-10	-0.79664	0.000249395	-1.16939e-10	-0.783851
233649034	chr2:233649034:A:G	1.50661e-05	-1.16939e-10	-1.05006	0.000191914	-1.16939e-10	-1.04584
233649629	chr2:233649629:C:G	3.09792e-06	-1.59053	-1.04126	3.92654e-05	-1.5893	-1.04325
233650156	chr2:233650156:G:A	5.31563e-06	-1.03171	-1.06015	4.74689e-05	-1.38187	-1.06094
233650768	chr2:233650768:A:T	1.40057e-05	-1.16939e-10	-1.12305	0.000177823	-1.16939e-10	-1.1221
233650775	chr2:233650775:C:T	9.00634e-06	-1.56458	-2.2556e-10	0.000114002	-1.56667	-2.2556e-10
233650838	chr2:233650838:A:G	2.55199e-05	-1.16939e-10	-0.523055	0.000325266	-1.16939e-10	-0.518245
233651131	chr2:233651131:A:G	1.66369e-05	-1.16939e-10	-0.950893	0.00021231	-1.16939e-10	-0.944844
233651679	chr2:233651679:C:G	3.31238e-06	-1.43346	-1.13138	4.98068e-05	-1.26333	-1.1314
233652014	chr2:233652014:G:C	1.56114e-05	-1.16939e-10	-1.01451	0.000199302	-1.16939e-10	-1.00807
233653754	chr2:233653754:A:T	8.93547e-06	-1.57248	-2.2556e-10	0.000113826	-1.56821	-2.2556e-10
233654419	chr2:233654419:A:G	8.80155e-06	-1.58759	-2.2556e-10	0.000181195	-1.10332	-2.2556e-10
233655000	chr2:233655000:A:T	2.77743e-06	-1.58952	-1.15147	3.52463e-05	-1.58906	-1.15147
233655352	chr2:233655352:G:A	6.56644e-06	-0.992063	-0.888478	5.75599e-05	-1.36019	-0.889874
233655422	chr2:233655422:G:A	1.02402e-05	-1.43619	-2.2556e-10	0.000117265	-1.53845	-2.2556e-10
233655695	chr2:233655695:C:T	1.37669e-05	-1.16939e-10	-1.14025	0.000174715	-1.16939e-10	-1.13973
233655758	chr2:233655758:C:A	3.41041e-06	-1.53081	-1.00487	4.97388e-05	-1.39437	-1.00173
233655759	chr2:233655759:C:G	3.40273e-06	-1.53226	-1.00568	4.95647e-05	-1.39706	-1.00255
233655983	chr2:233655983:C:G	4.73998e-05	-1.16939e-10	0.0961056	0.000608579	-1.16939e-10	0.108238
233656091	chr2:233656091:A:T	3.69665e-06	-1.53717	-0.917917	4.4515e-05	-1.59024	-0.916826
233656424	chr2:233656424:G:A	1.52956e-05	-1.16939e-10	-1.03495	0.000195009	-1.16939e-10	-1.02984
233656608	chr2:233656608:T:G	4.41425e-06	-1.34812	-0.929558	4.88367e-05	-1.49063	-0.923773
233656746	chr2:233656746:A:T	7.9301e-05	-0.966431	1.57717	0.000883296	-1.1164	1.59717
233656792	chr2:233656792:C:T	9.88874e-05	-0.767873	1.59934	0.00107367	-0.993733	1.66968
233656817	chr2:233656817:C:T	1.59524e-05	-1.16939e-10	-0.992903	0.000203756	-1.16939e-10	-0.985965
233657201	chr2:233657201:G:A	1.66248e-05	-1.16939e-10	-0.951619	0.000210484	-1.16939e-10	-0.953481
233657265	chr2:233657265:G:A	2.56489e-05	-1.16939e-10	-0.518011	0.000329158	-1.16939e-10	-0.506352
233657772	chr2:233657772:T:C	5.70766e-06	-0.882778	-1.13793	6.24162e-05	-1.0321	-1.13697
233657822	chr2:233657822:A:T	2.97835e-05	-1.16939e-10	-0.36856	0.000385281	-1.16939e-10	-0.348915
233657961	chr2:233657961:G:A	1.51369e-05	-1.16939e-10	-1.04538	0.00019213	-1.16939e-10	-1.04471
233658405	chr2:233658405:G:A	9.43766e-06	-1.56071	0.0429059	0.000124529	-1.5456	0.0672518
233658781	chr2:233658781:C:T	1.80085e-05	-1.16939e-10	-0.871667	0.000229802	-1.16939e-10	-0.865671
233658955	chr2:233658955:G:A	3.10548e-06	-1.51814	-1.1112	4.56703e-05	-1.37167	-1.10977
233659025	chr2:233659025:C:T	1.39546e-05	-1.16939e-10	-1.1267	0.000177164	-1.16939e-10	-1.12581
233659270	chr2:233659270:G:T	9.62962e-05	-0.957731	1.76265	0.00108959	-1.14783	1.8385
233659349	chr2:233659349:C:T	1.8453e-05	-1.16939e-10	-0.847285	0.000234108	-1.16939e-10	-0.847106
233660318	chr2:233660318:C:T	3.7034e-06	-1.35763	-1.09564	4.31133e-05	-1.44295	-1.09611
233660491	chr2:233660491:G:A	3.33317e-06	-1.58158	-0.977011	4.2598e-05	-1.57893	-0.97215
233660523	chr2:233660523:G:A	2.79456e-06	-1.58483	-1.15001	3.54824e-05	-1.5835	-1.15035
233660853	chr2:233660853:T:C	1.14854e-05	-1.32143	-2.2556e-10	0.000123858	-1.48375	-2.2556e-10
233661116	chr2:233661116:GAATTACTCTTTGACA:G	8.78835e-06	-1.58909	-2.2556e-10	0.000111614	-1.58785	-2.2556e-10
233661530	chr2:233661530:A:G	1.44629e-05	-1.16939e-10	-1.09093	0.000182959	-1.16939e-10	-1.09363
233661828	chr2:233661828:G:A	9.76987e-06	-0.858322	-0.624889	9.38105e-05	-1.13666	-0.624953
233662107	chr2:233662107:A:C	1.83169e-05	-1.16939e-10	-0.85469	0.000233274	-1.16939e-10	-0.850675
233662183	chr2:233662183:C:T	3.66075e-06	-1.42622	-1.03862	3.94072e-05	-1.59025	-1.03869
233662471	chr2:233662471:T:G	2.09342e-05	-1.16939e-10	-0.721131	0.000268077	-1.16939e-10	-0.711614
233662860	chr2:233662860:A:G	9.81596e-06	-1.4785	-2.2556e-10	0.000124877	-1.47556	-2.2556e-10
233663168	chr2:233663168:A:G	9.45267e-06	-1.51622	-2.2556e-10	0.000123862	-1.48372	-2.2556e-10
233663276	chr2:233663276:G:A	3.86906e-05	-1.16939e-10	-0.106916	0.000494862	-1.16939e-10	-0.0986111
233663367	chr2:233663367:C:T	9.48644e-06	-0.854521	-0.658129	9.10157e-05	-1.13345	-0.658413
233664008	chr2:233664008:G:T	6.55671e-06	-0.735728	-1.1463	6.14383e-05	-1.03844	-1.14641
233664443	chr2:233664443:T:C	1.38949e-05	-1.13099	-2.2556e-10	0.000160836	-1.2225	-2.2556e-10
233664977	chr2:233664977:A:G	3.27812e-06	-1.59054	-0.9847	4.2869e-05	-1.55972	-0.985016
233665491	chr2:233665491:G:T	2.77076e-05	-1.16939e-10	-0.440808	0.000358133	-1.16939e-10	-0.421984
233665591	chr2:233665591:A:G	4.80131e-06	-1.18529	-1.00833	5.00915e-05	-1.38027	-1.00877
233666570	chr2:233666570:G:T	4.07886e-06	-1.20525	-1.15145	4.28701e-05	-1.39328	-1.15144
233666620	chr2:233666620:TTTTG:T	3.05734e-06	-1.5883	-1.05667	3.86869e-05	-1.58778	-1.05961
233667038	chr2:233667038:C:G	2.73087e-05	-1.16939e-10	-0.455309	0.000352906	-1.16939e-10	-0.436688
233667472	chr2:233667472:G:T	1.52836e-05	-1.16939e-10	-1.03573	0.000194017	-1.16939e-10	-1.03495
233667989	chr2:233667989:A:T	9.27551e-06	-1.53514	-2.2556e-10	0.000113707	-1.56926	-2.2556e-10
233668247	chr2:233668247:G:A	2.29076e-05	-1.16939e-10	-0.631044	0.000294113	-1.16939e-10	-0.618925
233668324	chr2:233668324:C:T	8.78428e-06	-1.58955	-2.2556e-10	0.000202014	-0.994552	-2.2556e-10
233668351	chr2:233668351:C:T	2.92681e-06	-1.58997	-1.09863	3.7036e-05	-1.59017	-1.10083
233668685	chr2:233668685:G:A	2.47918e-05	-1.16939e-10	-0.551999	0.000319944	-1.16939e-10	-0.534745
233669082	chr2:233669082:A:G	1.47265e-05	-1.16939e-10	-1.07286	0.000187766	-1.16939e-10	-1.06769
233669374	chr2:233669374:G:T	3.2991e-05	-1.16939e-10	-0.266278	0.000424517	-1.16939e-10	-0.251937
233669631	chr2:233669631:G:A	1.5287e-05	-1.16939e-10	-1.03551	0.00019406	-1.16939e-10	-1.03472
233669746	chr2:233669746:T:C	3.09057e-06	-1.576	-1.05816	3.9053e-05	-1.5806	-1.05737
233669782	chr2:233669782:C:T	4.69267e-06	-1.20803	-1.00848	4.93169e-05	-1.39568	-1.00894
233669793	chr2:233669793:C:T	3.12532e-05	-1.16939e-10	-0.32039	0.000401937	-1.16939e-10	-0.306593
233670116	chr2:233670116:T:C	9.33301e-06	-1.23506	-0.293896	0.000109428	-1.33935	-0.268274
233670523	chr2:233670523:A:G	1.36272e-05	-1.16939e-10	-1.15045	0.000172829	-1.16939e-10	-1.15058
233670717	chr2:233670717:G:A	3.02041e-06	-1.52034	-1.13678	3.58566e-05	-1.58616	-1.13721
233670722	chr2:233670722:G:A	4.39796e-06	-1.15702	-1.12435	5.1646e-05	-1.23498	-1.1235
233670820	chr2:233670820:G:C	1.49779e-05	-1.16939e-10	-1.05594	0.000190108	-1.16939e-10	-1.0553
233671246	chr2:233671246:A:C	3.2595e-06	-1.42993	-1.15101	3.82227e-05	-1.50817	-1.15129
233671414	chr2:233671414:T:C	1.18502e-05	-1.29017	-2.2556e-10	0.000126181	-1.46517	-2.2556e-10
233671494	chr2:233671494:C:T	4.29628e-06	-1.16406	-1.1407	5.04621e-05	-1.24161	-1.14005
233671603	chr2:233671603:T:C	4.20862e-06	-1.18367	-1.14171	4.95275e-05	-1.25927	-1.14109
233671659	chr2:233671659:T:A	3.6874e-06	-1.45569	-1.0019	4.19775e-05	-1.56262	-1.00314
233672032	chr2:233672032:T:C	9.82799e-06	-1.47728	-2.2556e-10	0.000117615	-1.53547	-2.2556e-10
233673008	chr2:233673008:A:T	3.8332e-06	-1.37097	-1.04784	4.91145e-05	-1.36336	-1.04537
233673102	chr2:233673102:C:A	3.79256e-06	-1.37817	-1.0513	4.85856e-05	-1.37069	-1.04887
233673188	chr2:233673188:T:C	3.81889e-06	-1.37163	-1.05093	4.89293e-05	-1.36401	-1.0485
233673274	chr2:233673274:A:G	4.2457e-06	-1.50213	-0.814477	5.1498e-05	-1.55942	-0.801925
233673438	chr2:233673438:C:T	3.88457e-06	-1.58896	-0.816537	4.93574e-05	-1.58582	-0.817985
233673566	chr2:233673566:G:A	3.72684e-06	-1.37549	-1.07147	4.77399e-05	-1.36779	-1.06933
233673570	chr2:233673570:CT:C	2.32751e-05	-1.16939e-10	-0.615128	0.000298254	-1.16939e-10	-0.604943
233673858	chr2:233673858:A:T	3.68745e-06	-1.40188	-1.0557	4.72243e-05	-1.39465	-1.05333
233674416	chr2:233674416:G:A	3.65922e-06	-1.40053	-1.06473	4.68663e-05	-1.39307	-1.06252
233674537	chr2:233674537:T:A	3.79378e-06	-1.37933	-1.04982	4.86169e-05	-1.37151	-1.04741
233675142	chr2:233675142:AG:A	3.89346e-06	-1.58988	-0.813334	4.95926e-05	-1.58359	-0.815461
233675159	chr2:233675159:G:A	1.36364e-05	-1.16939e-10	-1.14977	0.000173006	-1.16939e-10	-1.14956
233675200	chr2:233675200:G:A	3.48973e-06	-1.48033	-1.03235	4.17146e-05	-1.54694	-1.0251
233675462	chr2:233675462:C:G	9.43583e-06	-1.518	-2.2556e-10	0.00012708	-1.45807	-2.2556e-10
233675660	chr2:233675660:T:C	3.49794e-06	-1.43428	-1.07606	4.4767e-05	-1.42741	-1.074
233675856	chr2:233675856:A:G	1.38559e-05	-1.16939e-10	-1.1338	0.000175673	-1.16939e-10	-1.13426
233676479	chr2:233676479:C:T	1.17636e-05	-1.2975	-2.2556e-10	0.000111722	-1.58688	-2.2556e-10
233676858	chr2:233676858:G:C	1.36293e-05	-1.16939e-10	-1.15029	0.000172906	-1.16939e-10	-1.15014
233676925	chr2:233676925:G:A	1.60185e-05	-1.16939e-10	-0.988771	0.000204187	-1.16939e-10	-0.983852
233677103	chr2:233677103:G:T	2.12429e-05	-1.16939e-10	-0.70649	0.000269979	-1.16939e-10	-0.704546
233677134	chr2:233677134:G:A	1.36423e-05	-1.16939e-10	-1.14934	0.000173179	-1.16939e-10	-1.14856
233677470	chr2:233677470:T:C	2.34254e-05	-1.16939e-10	-0.608691	0.000300044	-1.16939e-10	-0.598961
233677593	chr2:233677593:T:C	1.7486e-05	-1.16939e-10	-0.901114	0.00022329	-1.16939e-10	-0.894416
233677865	chr2:233677865:C:T	2.04503e-05	-1.16939e-10	-0.744517	0.000259868	-1.16939e-10	-0.742714
233677872	chr2:233677872:A:T	8.87988e-06	-1.57873	-2.2556e-10	0.000111309	-1.59058	-2.2556e-10
233677928	chr2:233677928:G:A	4.0857e-06	-1.23928	-1.11574	5.15653e-05	-1.24787	-1.11217
233678168	chr2:233678168:A:G	1.2044e-05	-1.44017	0.166222	0.000158386	-1.42538	0.187528
233678328	chr2:233678328:A:T	4.2012e-06	-1.33593	-0.991217	5.38586e-05	-1.32817	-0.988357
233678335	chr2:233678335:C:G	4.20181e-06	-1.3303	-0.996698	5.3872e-05	-1.32239	-0.993886
233678337	chr2:233678337:T:A	4.14293e-06	-1.34762	-0.993491	5.30942e-05	-1.34017	-0.990652
233678562	chr2:233678562:A:G	3.92247e-06	-1.27706	-1.11873	4.95878e-05	-1.28385	-1.1153
233678796	chr2:233678796:G:T	3.79263e-06	-1.30951	-1.11994	4.84978e-05	-1.30256	-1.11881
233678917	chr2:233678917:T:C	1.84481e-05	-1.16939e-10	-0.847553	0.000235593	-1.16939e-10	-0.840785
233678993	chr2:233678993:A:G	4.19982e-06	-1.5895	-0.737977	5.35629e-05	-1.58417	-0.737865
233679061	chr2:233679061:C:T	3.83166e-06	-1.30783	-1.11138	4.8463e-05	-1.3145	-1.10759
233679085	chr2:233679085:T:C	1.19951e-05	-1.27802	-2.2556e-10	0.000112121	-1.58331	-2.2556e-10
233679172	chr2:233679172:G:A	4.60181e-06	-1.3727	-0.863369	6.06143e-05	-1.3366	-0.861759
233679201	chr2:233679201:T:C	4.58947e-06	-1.08734	-1.15141	5.97947e-05	-1.06053	-1.15144
233679206	chr2:233679206:G:A	4.54071e-06	-1.09797	-1.15146	5.91421e-05	-1.07147	-1.15147
233679399	chr2:233679399:T:C	3.92255e-06	-1.35376	-1.04201	5.02649e-05	-1.34591	-1.03967
233679554	chr2:233679554:T:G	2.04816e-05	-1.16939e-10	-0.742984	0.000260268	-1.16939e-10	-0.741177
233679589	chr2:233679589:C:T	2.27041e-05	-1.16939e-10	-0.639969	0.000290732	-1.16939e-10	-0.630486
233679939	chr2:233679939:G:A	1.35715e-05	-1.42404	0.2695	0.000178519	-1.4096	0.291412
233680395	chr2:233680395:G:A	1.36134e-05	-1.16939e-10	-1.15146	0.000172683	-1.16939e-10	-1.15143
233680451	chr2:233680451:G:T	2.88382e-06	-1.58805	-1.11535	3.65212e-05	-1.58787	-1.11713
233680491	chr2:233680491:A:G	3.29613e-06	-1.55775	-1.01201	4.22914e-05	-1.5479	-1.01041
233680544	chr2:233680544:G:T	3.04614e-06	-1.50971	-1.13892	4.06304e-05	-1.46157	-1.1368
233680666	chr2:233680666:T:C	3.01618e-06	-1.54001	-1.11851	3.99423e-05	-1.50032	-1.11514
233680692	chr2:233680692:CA:C	1.48441e-05	-1.16939e-10	-1.06491	0.000188508	-1.16939e-10	-1.06375
233680858	chr2:233680858:T:C	1.21652e-05	-1.44987	0.185933	0.000159777	-1.43623	0.20712
233681395	chr2:233681395:A:G	2.96733e-06	-1.54125	-1.1336	3.92463e-05	-1.50192	-1.13111
233681597	chr2:233681597:C:T	4.0273e-06	-1.58916	-0.780255	5.22475e-05	-1.56809	-0.778803
233681832	chr2:233681832:T:G	1.36568e-05	-1.16939e-10	-1.14828	0.00017339	-1.16939e-10	-1.14735
233682280	chr2:233682280:G:A	1.36613e-05	-1.16939e-10	-1.14795	0.000173389	-1.16939e-10	-1.14735
233682324	chr2:233682324:T:G	4.01683e-06	-1.34114	-1.03088	5.14596e-05	-1.33366	-1.02843
233682329	chr2:233682329:G:A	4.02735e-06	-1.33835	-1.03105	5.15959e-05	-1.33084	-1.0286
233682559	chr2:233682559:T:C	2.9957e-06	-1.53887	-1.12647	3.9668e-05	-1.49882	-1.12353
233683341	chr2:233683341:G:A	4.00885e-06	-1.33863	-1.03538	5.13538e-05	-1.33115	-1.033
233684170	chr2:233684170:G:A	3.52269e-06	-1.40671	-1.09658	4.83367e-05	-1.32473	-1.09997
233684275	chr2:233684275:A:G	1.37237e-05	-1.16939e-10	-1.14339	0.000174027	-1.16939e-10	-1.14368
233684395	chr2:233684395:T:C	3.417e-06	-1.41989	-1.11387	4.67918e-05	-1.34053	-1.11665
233684471	chr2:233684471:G:T	3.51276e-06	-1.42097	-1.08514	4.80464e-05	-1.34185	-1.08887
233684728	chr2:233684728:G:T	3.67293e-06	-1.34823	-1.11329	4.68004e-05	-1.34469	-1.11231
233684956	chr2:233684956:TGAAAA:T	4.25426e-06	-1.1641	-1.15049	5.31314e-05	-1.17925	-1.15087
233685221	chr2:233685221:C:T	1.36792e-05	-1.16939e-10	-1.14664	0.000173711	-1.16939e-10	-1.1455
233685437	chr2:233685437:A:G	3.43093e-06	-1.43364	-1.09604	4.68109e-05	-1.35735	-1.09942
233685623	chr2:233685623:C:T	3.42766e-06	-1.43753	-1.09311	4.6728e-05	-1.36196	-1.09658
233685741	chr2:233685741:T:G	4.61592e-06	-1.59019	-0.642809	5.90514e-05	-1.58201	-0.642471
233687101	chr2:233687101:G:A	3.21934e-06	-1.45107	-1.14226	4.38853e-05	-1.37764	-1.14367
233687163	chr2:233687163:G:C	2.21462e-05	-1.16939e-10	-0.664848	0.000281528	-1.16939e-10	-0.662657
233687304	chr2:233687304:G:A	3.24582e-06	-1.44139	-1.14375	4.43547e-05	-1.36564	-1.14503
233687568	chr2:233687568:A:C	4.49499e-06	-1.45089	-0.808656	5.85091e-05	-1.42793	-0.805772
233687775	chr2:233687775:A:G	3.45991e-05	-1.16939e-10	-0.218685	0.000445996	-1.16939e-10	-0.202579
233687928	chr2:233687928:T:C	2.16679e-05	-1.16939e-10	-0.686682	0.000275079	-1.16939e-10	-0.685832
233687983	chr2:233687983:A:G	2.44003e-05	-1.16939e-10	-0.56792	0.000314781	-1.16939e-10	-0.551013
233688219	chr2:233688219:T:A	3.57999e-06	-1.39632	-1.09083	4.91932e-05	-1.31268	-1.09445
233688342	chr2:233688342:C:T	3.44162e-06	-1.42565	-1.10093	4.70567e-05	-1.34739	-1.10415
233688626	chr2:233688626:G:A	1.78026e-05	-1.16939e-10	-0.883171	0.000230681	-1.16939e-10	-0.861852
233688837	chr2:233688837:T:C	3.18936e-06	-1.45262	-1.15007	4.35099e-05	-1.37932	-1.15058
233688920	chr2:233688920:G:A	4.48188e-06	-1.58715	-0.67532	5.68355e-05	-1.58773	-0.675003
233689179	chr2:233689179:T:A	3.05772e-06	-1.50952	-1.13532	4.07885e-05	-1.4616	-1.13289
233689196	chr2:233689196:G:A	3.53159e-06	-1.35155	-1.14922	3.88784e-05	-1.49331	-1.14914
233689269	chr2:233689269:T:C	3.64801e-06	-1.34907	-1.11926	4.66944e-05	-1.34117	-1.11809
233690345	chr2:233690345:T:G	3.19602e-06	-1.4505	-1.15011	4.3623e-05	-1.3767	-1.15061
233690443	chr2:233690443:C:G	3.54489e-06	-1.40232	-1.09469	4.86582e-05	-1.3199	-1.09817
233690650	chr2:233690650:T:C	3.19343e-06	-1.45168	-1.14974	4.35639e-05	-1.37835	-1.15031
233690758	chr2:233690758:CAT:C	1.03528e-05	-1.42525	-2.2556e-10	0.000142365	-1.3445	-2.2556e-10
233691295	chr2:233691295:C:G	3.21989e-06	-1.44501	-1.14816	4.39839e-05	-1.3701	-1.14897
233691318	chr2:233691318:C:T	1.37884e-05	-1.16939e-10	-1.13869	0.000174829	-1.16939e-10	-1.13908
233691470	chr2:233691470:G:A	4.55235e-06	-1.58691	-0.65996	5.77062e-05	-1.58788	-0.659646
233691628	chr2:233691628:G:A	3.24493e-06	-1.44405	-1.14137	4.43124e-05	-1.36878	-1.14285
233691689	chr2:233691689:CAGGAG:C	3.2317e-06	-1.43909	-1.15041	4.42251e-05	-1.36275	-1.15085
233691778	chr2:233691778:G:A	2.09969e-05	-1.16939e-10	-0.71814	0.000266885	-1.16939e-10	-0.716072
233692353	chr2:233692353:G:A	3.15794e-06	-1.47277	-1.13982	4.28104e-05	-1.4047	-1.14141
233692449	chr2:233692449:C:T	1.60202e-05	-1.16939e-10	-0.988664	0.000204758	-1.16939e-10	-0.981059
233692578	chr2:233692578:G:C	4.56785e-06	-1.56813	-0.675342	5.67505e-05	-1.5892	-0.675021
233692696	chr2:233692696:C:G	1.6995e-05	-1.16939e-10	-0.929594	0.000216921	-1.16939e-10	-0.923358
233693319	chr2:233693319:A:G	4.13633e-06	-1.20846	-1.13425	5.31409e-05	-1.1977	-1.13224
233693545	chr2:233693545:A:G	3.84688e-06	-1.30869	-1.10656	4.86293e-05	-1.31606	-1.10261
233693556	chr2:233693556:A:C	4.00512e-06	-1.23064	-1.1443	5.10475e-05	-1.22774	-1.14239
233693631	chr2:233693631:G:T	3.35454e-06	-1.47814	-1.07406	4.39121e-05	-1.44704	-1.07366
233694008	chr2:233694008:G:A	1.34891e-05	-1.16063	-2.2556e-10	0.000149515	-1.29549	-2.2556e-10
233694026	chr2:233694026:T:G	1.93592e-05	-1.16939e-10	-0.799346	0.000245997	-1.16939e-10	-0.79757
233694260	chr2:233694260:G:A	5.6642e-06	-0.942442	-1.08591	6.45375e-05	-1.05131	-1.08434
233694550	chr2:233694550:A:C	2.97666e-05	-0.369126	-2.2556e-10	0.000310343	-0.565211	-2.2556e-10
233694793	chr2:233694793:A:C	5.1311e-06	-1.39792	-0.729269	6.67844e-05	-1.38182	-0.719597
233694924	chr2:233694924:A:C	4.5256e-06	-1.34304	-0.909726	6.07594e-05	-1.28614	-0.909829
233694973	chr2:233694973:C:T	9.04004e-06	-1.56085	-2.2556e-10	0.000114993	-1.55801	-2.2556e-10
233696257	chr2:233696257:G:A	7.27535e-06	-1.54898	-0.22904	9.16449e-05	-1.56505	-0.219923
233696481	chr2:233696481:G:T	2.00913e-05	-1.16939e-10	-0.762225	0.000256354	-1.16939e-10	-0.75633
233696840	chr2:233696840:G:A	3.04421e-05	-1.1918	0.845109	0.000331249	-1.3874	0.887385
233697189	chr2:233697189:C:T	4.86438e-06	-1.57442	-0.606151	6.17589e-05	-1.57867	-0.600979
233697307	chr2:233697307:A:T	0.000187842	-1.16939e-10	1.47309	0.00251419	-1.16939e-10	1.52682
233697391	chr2:233697391:T:A	1.44112e-05	-1.16939e-10	-1.0945	0.000183434	-1.16939e-10	-1.09103
233697476	chr2:233697476:G:A	2.06874e-05	-1.16939e-10	-0.732988	0.000261961	-1.16939e-10	-0.734693
233697516	chr2:233697516:A:T	4.99683e-06	-1.03267	-1.12104	7.06785e-05	-0.921842	-1.12291
233698141	chr2:233698141:G:C	4.89705e-06	-1.52539	-0.648488	5.92767e-05	-1.57241	-0.64826
233698359	chr2:233698359:G:A	2.97968e-05	-1.21693	0.848816	0.000326738	-1.4049	0.891172
233698733	chr2:233698733:A:G	1.88461e-05	-0.826207	-2.2556e-10	0.000197831	-1.01548	-2.2556e-10
233698748	chr2:233698748:A:C	1.69837e-05	-0.763129	-0.167131	0.000203607	-0.845833	-0.140867
233699187	chr2:233699187:T:C	1.89982e-05	-1.16939e-10	-0.818167	0.000242284	-1.16939e-10	-0.812779
233699217	chr2:233699217:A:G	3.49884e-05	-0.925852	0.718355	0.000359474	-1.18221	0.763964
233699373	chr2:233699373:A:G	0.00017588	-1.16939e-10	1.40729	0.00235463	-1.16939e-10	1.46125
233699574	chr2:233699574:T:C	1.36556e-05	-1.16939e-10	-1.14836	0.000173261	-1.16939e-10	-1.14809
233699737	chr2:233699737:A:G	1.3651e-05	-1.16939e-10	-1.1487	0.0001732	-1.16939e-10	-1.14844
233700243	chr2:233700243:C:T	2.27385e-05	-1.16939e-10	-0.638452	0.000290204	-1.16939e-10	-0.632304
233701035	chr2:233701035:C:A	1.42103e-05	-1.16939e-10	-1.10855	0.000180333	-1.16939e-10	-1.10809
233701169	chr2:233701169:G:A	1.47806e-05	-1.16939e-10	-1.0692	0.000187742	-1.16939e-10	-1.06782
233701422	chr2:233701422:T:A	6.85784e-06	-0.685877	-1.15124	8.54783e-05	-0.703426	-1.1512
233701489	chr2:233701489:C:T	7.10119e-06	-0.686737	-1.11551	0.000100175	-0.580818	-1.11515
233701574	chr2:233701574:A:C	1.90408e-05	-1.16939e-10	-0.815932	0.000241427	-1.16939e-10	-0.816322
233701639	chr2:233701639:A:C	4.59951e-05	-1.16939e-10	0.0660219	0.000604827	-1.16939e-10	0.102053
233701893	chr2:233701893:A:G	5.13571e-06	-1.33984	-0.786453	7.69149e-05	-1.17546	-0.784726
233702266	chr2:233702266:A:G	5.87928e-06	-1.34617	-0.644907	8.79195e-05	-1.18356	-0.642907
233702392	chr2:233702392:C:G	1.61172e-05	-1.16939e-10	-0.982626	0.000205195	-1.16939e-10	-0.97893
233702706	chr2:233702706:G:A	2.05037e-05	-1.16939e-10	-0.741906	0.000266814	-1.16939e-10	-0.716338
233702744	chr2:233702744:C:A	2.17238e-05	-1.16939e-10	-0.684103	0.000276984	-1.16939e-10	-0.67893
233702877	chr2:233702877:C:G	3.52038e-06	-1.38665	-1.11729	4.07206e-05	-1.48225	-1.1139
233702910	chr2:233702910:T:A	5.78108e-06	-0.961296	-1.04663	7.87236e-05	-0.891519	-1.04543
233702967	chr2:233702967:T:A	1.6117e-05	-1.16939e-10	-0.982638	0.000205192	-1.16939e-10	-0.978941
233703013	chr2:233703013:G:T	2.20124e-05	-1.16939e-10	-0.670909	0.000287058	-1.16939e-10	-0.643206
233703320	chr2:233703320:AT:A	5.59835e-06	-0.915822	-1.12422	6.16915e-05	-1.05912	-1.12162
233703389	chr2:233703389:A:T	1.77021e-05	-1.16939e-10	-0.888832	0.000225586	-1.16939e-10	-0.884186
233703807	chr2:233703807:CTCTG:C	3.63834e-06	-1.42425	-1.04674	5.10077e-05	-1.32746	-1.04345
233703893	chr2:233703893:C:A	2.88657e-06	-1.55222	-1.15022	3.92484e-05	-1.48269	-1.15029
233704041	chr2:233704041:C:A	8.06693e-05	-1.16939e-10	0.627844	0.00107104	-1.16939e-10	0.6735
233705061	chr2:233705061:G:A	4.08556e-06	-1.5904	-0.764658	5.42494e-05	-1.55346	-0.755837
233705231	chr2:233705231:T:C	4.83476e-06	-1.20297	-0.983713	5.10457e-05	-1.38754	-0.982623
233705292	chr2:233705292:T:C	1.4266e-05	-1.16939e-10	-1.10464	0.000181038	-1.16939e-10	-1.10419
233705303	chr2:233705303:G:A	1.41835e-05	-1.16939e-10	-1.11043	0.000179986	-1.16939e-10	-1.11001
233705440	chr2:233705440:G:A	1.4061e-05	-1.11911	-2.2556e-10	0.000148015	-1.30557	-2.2556e-10
233705461	chr2:233705461:A:C	6.1159e-05	-1.16939e-10	0.350964	0.000798266	-1.16939e-10	0.379553
233705607	chr2:233705607:A:G	1.61474e-05	-1.16939e-10	-0.980756	0.000205583	-1.16939e-10	-0.977038
233705974	chr2:233705974:G:A	9.68666e-06	-1.13169	-0.360078	0.000131126	-1.06826	-0.358467
233706288	chr2:233706288:G:GT	1.31436e-05	-1.18658	-2.2556e-10	0.000175664	-1.13432	-2.2556e-10
233706754	chr2:233706754:C:T	3.72199e-06	-1.5901	-0.858151	5.01875e-05	-1.53683	-0.850297
233707117	chr2:233707117:T:G	1.44065e-05	-1.16939e-10	-1.09483	0.000182829	-1.16939e-10	-1.09434
233707178	chr2:233707178:G:A	1.48456e-05	-1.16939e-10	-1.06481	0.000188048	-1.16939e-10	-1.06619
233707494	chr2:233707494:G:A	1.75228e-05	-1.16939e-10	-0.899012	0.000224764	-1.16939e-10	-0.887837
233707694	chr2:233707694:T:C	3.84296e-05	-1.16939e-10	-0.113686	0.000491903	-1.16939e-10	-0.104608
233707706	chr2:233707706:C:T	1.6435e-05	-1.16939e-10	-0.9631	0.000208377	-1.16939e-10	-0.963542
233707711	chr2:233707711:C:T	5.56261e-06	-0.907012	-1.13943	6.1165e-05	-1.05163	-1.13769
233707925	chr2:233707925:A:G	4.62701e-06	-1.32041	-0.910192	5.15901e-05	-1.44813	-0.911428
233708055	chr2:233708055:C:G	1.50355e-05	-1.16939e-10	-1.0521	0.00019107	-1.16939e-10	-1.05025
233708590	chr2:233708590:G:A	4.99987e-06	-1.33342	-0.819679	7.49536e-05	-1.16764	-0.81838
233708719	chr2:233708719:T:C	4.66661e-06	-1.07157	-1.15052	5.24614e-05	-1.19176	-1.15105
233708800	chr2:233708800:G:A	2.31057e-05	-1.16939e-10	-0.622435	0.000300662	-1.16939e-10	-0.596904
233708923	chr2:233708923:A:C	1.52596e-05	-1.16939e-10	-1.03731	0.000193944	-1.16939e-10	-1.03532
233708986	chr2:233708986:G:A	4.36732e-06	-1.13733	-1.15103	4.95326e-05	-1.2489	-1.15136
233709104	chr2:233709104:A:G	5.53914e-06	-1.1846	-0.866075	7.65781e-05	-1.10954	-0.855036
233709152	chr2:233709152:T:G	6.39239e-05	-1.16939e-10	0.395179	0.000834685	-1.16939e-10	0.424165
233710708	chr2:233710708:G:A	2.75395e-05	-1.16939e-10	-0.446892	0.000360234	-1.16939e-10	-0.416134
233710776	chr2:233710776:G:T	4.36549e-06	-1.26263	-1.02616	4.68922e-05	-1.42971	-1.02533
233711078	chr2:233711078:C:T	1.75273e-05	-1.16939e-10	-0.898751	0.000222831	-1.16939e-10	-0.896475
233711088	chr2:233711088:A:G	1.67424e-05	-1.16939e-10	-0.944569	0.000214499	-1.16939e-10	-0.934583
233711220	chr2:233711220:T:A	3.25336e-06	-1.44606	-1.13677	3.81027e-05	-1.52897	-1.13364
233711291	chr2:233711291:G:C	9.86456e-06	-0.3413	-1.13226	0.000116791	-0.407568	-1.13493
233711373	chr2:233711373:G:A	2.17112e-05	-1.16939e-10	-0.684685	0.000275652	-1.16939e-10	-0.683751
233711404	chr2:233711404:C:T	4.59089e-06	-1.50636	-0.73208	6.21279e-05	-1.45501	-0.718682
233711587	chr2:233711587:T:C	2.46783e-05	-1.16939e-10	-0.556587	0.000321602	-1.16939e-10	-0.529574
233711626	chr2:233711626:G:A	4.93421e-06	-1.22266	-0.943664	7.65993e-05	-1.02093	-0.943372
233711887	chr2:233711887:T:C	3.28452e-06	-1.43938	-1.13391	3.83624e-05	-1.5253	-1.13051
233711994	chr2:233711994:G:A	3.1836e-06	-1.46733	-1.13717	3.77642e-05	-1.53745	-1.13407
233712177	chr2:233712177:C:T	3.75499e-05	-1.16939e-10	-0.136843	0.000487633	-1.16939e-10	-0.113326
233712271	chr2:233712271:C:T	3.21424e-06	-1.45506	-1.13986	3.79587e-05	-1.52933	-1.13706
233712384	chr2:233712384:G:A	1.19396e-05	-1.28265	-2.2556e-10	0.000135683	-1.39257	-2.2556e-10
233712394	chr2:233712394:A:G	4.26997e-06	-1.44653	-0.864374	4.99264e-05	-1.52641	-0.865931
233712511	chr2:233712511:T:C	3.20512e-06	-1.46134	-1.13643	3.7945e-05	-1.53349	-1.13326
233712623	chr2:233712623:C:T	3.16581e-06	-1.46964	-1.14047	3.75705e-05	-1.53893	-1.13774
233712743	chr2:233712743:GT:G	1.47402e-05	-1.16939e-10	-1.07194	0.000187274	-1.16939e-10	-1.07032
233712745	chr2:233712745:T:TC	3.24512e-06	-1.43719	-1.14817	3.80924e-05	-1.51623	-1.14664
233712790	chr2:233712790:T:G	3.29549e-05	-1.16939e-10	-0.267374	0.000422495	-1.16939e-10	-0.256712
233712842	chr2:233712842:C:T	1.33942e-05	-0.317972	-0.84972	0.000226154	-0.037799	-0.843873
233713134	chr2:233713134:T:C	3.27888e-06	-1.44807	-1.12694	3.86739e-05	-1.52478	-1.12294
233713141	chr2:233713141:C:G	3.24447e-06	-1.45823	-1.12734	3.83858e-05	-1.53184	-1.12336
233713179	chr2:233713179:T:C	3.19881e-06	-1.46046	-1.13927	3.78435e-05	-1.53302	-1.13641
233713204	chr2:233713204:A:G	2.51941e-05	-1.16939e-10	-0.535904	0.000328477	-1.16939e-10	-0.508422
233713415	chr2:233713415:C:A	3.18917e-06	-1.47365	-1.1291	3.79194e-05	-1.54215	-1.12527
233713648	chr2:233713648:C:T	3.17339e-06	-1.47224	-1.13548	3.76933e-05	-1.54119	-1.13222
233713664	chr2:233713664:C:T	3.14135e-06	-1.48546	-1.1324	3.75043e-05	-1.54958	-1.12885
233713733	chr2:233713733:C:A	3.12742e-06	-1.48165	-1.14066	3.72549e-05	-1.54716	-1.13795
233713736	chr2:233713736:G:C	3.10048e-06	-1.48943	-1.14152	3.70384e-05	-1.55202	-1.13892
233713766	chr2:233713766:G:C	3.18124e-06	-1.47328	-1.13197	3.78127e-05	-1.54187	-1.12838
233713774	chr2:233713774:T:C	3.17999e-06	-1.4754	-1.13024	3.78327e-05	-1.54321	-1.1265
233713783	chr2:233713783:T:C	4.53509e-06	-1.3597	-0.890967	6.80595e-05	-1.19549	-0.887015
233714096	chr2:233714096:G:A	3.17054e-06	-1.4752	-1.13341	3.77074e-05	-1.5431	-1.12994
233714471	chr2:233714471:G:A	4.16584e-06	-1.43779	-0.897806	4.85455e-05	-1.52113	-0.899256
233714555	chr2:233714555:A:T	1.68785e-05	-1.16939e-10	-0.936471	0.000214501	-1.16939e-10	-0.934573
233714698	chr2:233714698:T:G	1.68785e-05	-1.16939e-10	-0.936471	0.000214501	-1.16939e-10	-0.934573
233714908	chr2:233714908:G:A	8.89867e-06	-1.57661	-2.2556e-10	0.000161492	-1.21844	-2.2556e-10
233715021	chr2:233715021:C:T	3.17125e-06	-1.47134	-1.13705	3.76465e-05	-1.54069	-1.13396
233715252	chr2:233715252:A:C	2.371e-05	-0.596616	-2.2556e-10	0.000290161	-0.632454	-2.2556e-10
233715433	chr2:233715433:T:C	1.51225e-05	-1.16939e-10	-1.04633	0.000192096	-1.16939e-10	-1.04489
233715728	chr2:233715728:C:T	3.22724e-06	-1.47103	-1.11985	3.83631e-05	-1.54046	-1.11533
233716171	chr2:233716171:A:G	3.22605e-06	-1.45553	-1.13573	3.80963e-05	-1.53028	-1.13249
233716238	chr2:233716238:T:C	3.17081e-06	-1.47179	-1.13674	3.76503e-05	-1.54095	-1.1336
233716253	chr2:233716253:C:T	3.87816e-05	-1.16939e-10	-0.104568	0.000498255	-1.16939e-10	-0.0917781
233716480	chr2:233716480:G:A	3.16855e-06	-1.48335	-1.12589	3.78205e-05	-1.54824	-1.1218
233716548	chr2:233716548:A:C	3.15236e-06	-1.47598	-1.13838	3.74835e-05	-1.54357	-1.13542
233716593	chr2:233716593:A:G	3.13387e-06	-1.48259	-1.13766	3.7355e-05	-1.54781	-1.13461
233716651	chr2:233716651:C:T	3.00149e-06	-1.53265	-1.13075	4.08702e-05	-1.46406	-1.12843
233716695	chr2:233716695:T:C	1.87174e-05	-1.16939e-10	-0.833059	0.000237478	-1.16939e-10	-0.832814
233716731	chr2:233716731:A:G	2.58251e-05	-1.16939e-10	-0.511168	0.000336886	-1.16939e-10	-0.483145
233716997	chr2:233716997:G:A	1.42529e-05	-1.16939e-10	-1.10555	0.000181003	-1.16939e-10	-1.10438
233717072	chr2:233717072:T:A	3.20754e-06	-1.46229	-1.13472	3.79686e-05	-1.53475	-1.13138
233717158	chr2:233717158:G:T	0.000215333	-1.16939e-10	1.60967	0.00291291	-1.16939e-10	1.67402
233717206	chr2:233717206:C:T	1.31572e-05	-1.18554	-2.2556e-10	0.000139021	-1.36827	-2.2556e-10
233717239	chr2:233717239:G:A	1.64089e-05	-1.16939e-10	-0.964688	0.000208378	-1.16939e-10	-0.963538
233717244	chr2:233717244:T:C	3.24797e-06	-1.45517	-1.12932	3.83723e-05	-1.53005	-1.1255
233717273	chr2:233717273:A:G	3.2154e-06	-1.46065	-1.13391	3.80444e-05	-1.53364	-1.1305
233717290	chr2:233717290:C:T	2.8833e-06	-1.58809	-1.11549	3.73047e-05	-1.5715	-1.11227
233717337	chr2:233717337:A:G	2.33112e-05	-0.0950221	-0.518556	0.000403308	0.205418	-0.508606
233717553	chr2:233717553:T:C	3.20967e-06	-1.46122	-1.13513	3.79771e-05	-1.53408	-1.13183
233717641	chr2:233717641:G:A	4.82603e-06	-1.48956	-0.698925	7.59663e-05	-1.28647	-0.686133
233718010	chr2:233718010:G:A	1.51842e-05	-1.16939e-10	-1.04226	0.000192887	-1.16939e-10	-1.04078
233718170	chr2:233718170:C:G	1.51804e-05	-1.16939e-10	-1.04251	0.000192839	-1.16939e-10	-1.04103
233718402	chr2:233718402:G:A	3.23238e-06	-1.45651	-1.13278	3.81889e-05	-1.53107	-1.12927
233718602	chr2:233718602:C:T	3.50032e-06	-1.36353	-1.14613	4.00968e-05	-1.46742	-1.14417
233718617	chr2:233718617:G:A	2.84165e-05	0.441015	-0.856558	0.000511884	0.784722	-0.849512
233718658	chr2:233718658:G:A	3.71775e-06	-1.30288	-1.14651	4.19008e-05	-1.42296	-1.14463
233718851	chr2:233718851:C:T	2.3433e-05	-1.16939e-10	-0.60837	0.000298294	-1.16939e-10	-0.60481
233718890	chr2:233718890:C:A	5.57992e-06	-1.09262	-0.950717	5.73955e-05	-1.30346	-0.949464
233718962	chr2:233718962:T:G	3.23834e-06	-1.45263	-1.13482	3.7991e-05	-1.53413	-1.13141
233719268	chr2:233719268:T:C	7.40636e-06	-0.641364	-1.11881	6.38825e-05	-1.0315	-1.11434
233719346	chr2:233719346:A:T	3.27003e-05	-1.16939e-10	-0.27513	0.000419021	-1.16939e-10	-0.264968
233719624	chr2:233719624:G:A	6.41386e-06	-0.760006	-1.14405	5.65578e-05	-1.12578	-1.14184
233719730	chr2:233719730:C:T	6.16317e-06	-0.990043	-0.95388	5.77331e-05	-1.29294	-0.954115
233719883	chr2:233719883:T:C	4.68549e-06	-1.21459	-1.00345	6.96081e-05	-1.05747	-1.00254
233719930	chr2:233719930:G:C	4.4777e-06	-1.15136	-1.11205	4.46548e-05	-1.39676	-1.10717
233719944	chr2:233719944:A:G	1.53996e-05	-1.16939e-10	-1.02817	0.000195937	-1.16939e-10	-1.0251
233720001	chr2:233720001:A:G	4.57112e-06	-1.13736	-1.1054	4.53838e-05	-1.38759	-1.10014
233720048	chr2:233720048:C:T	4.78737e-06	-1.08527	-1.11126	4.67012e-05	-1.35279	-1.10632
233720069	chr2:233720069:G:C	4.36714e-06	-1.17639	-1.11201	4.39224e-05	-1.41333	-1.10714
233720101	chr2:233720101:A:G	4.48904e-06	-1.15911	-1.10177	4.491e-05	-1.40192	-1.09631
233720431	chr2:233720431:G:A	2.66033e-05	-1.16939e-10	-0.481477	0.000347149	-1.16939e-10	-0.453135
233720593	chr2:233720593:A:G	4.94307e-06	-1.0606	-1.10393	4.78956e-05	-1.33528	-1.09858
233720745	chr2:233720745:G:A	5.14343e-06	-1.00603	-1.11877	4.89898e-05	-1.29698	-1.1143
233720907	chr2:233720907:C:T	8.79166e-06	-1.58871	-2.2556e-10	0.000111445	-1.58936	-2.2556e-10
233721180	chr2:233721180:C:A	1.60407e-05	-1.16939e-10	-0.987385	0.000203898	-1.16939e-10	-0.985268
233721408	chr2:233721408:A:T	1.43126e-05	-1.16939e-10	-1.10137	0.000181799	-1.16939e-10	-1.09999
233721540	chr2:233721540:A:T	6.61811e-06	-0.952648	-0.920056	6.27438e-05	-1.25414	-0.90969
233721692	chr2:233721692:C:T	3.81479e-06	-1.29196	-1.13167	4.14316e-05	-1.44739	-1.13145
233721857	chr2:233721857:G:A	5.5112e-06	-1.06727	-0.988464	5.28336e-05	-1.34704	-0.988699
233721965	chr2:233721965:A:G	3.52903e-05	-1.16939e-10	-0.198904	0.000452777	-1.16939e-10	-0.187491
233722254	chr2:233722254:C:T	4.9214e-06	-1.10277	-1.06615	4.84014e-05	-1.36437	-1.05899
233722321	chr2:233722321:T:A	4.754e-06	-1.09931	-1.10421	4.66122e-05	-1.36215	-1.09888
233722361	chr2:233722361:T:C	4.85322e-06	-1.07945	-1.10342	4.72902e-05	-1.34855	-1.09804
233723201	chr2:233723201:A:T	1.78138e-05	-1.16939e-10	-0.882542	0.000227471	-1.16939e-10	-0.875867
233724960	chr2:233724960:GCCGAGGTTGGCGGAT:G	2.07635e-05	-1.16939e-10	-0.729317	0.000265407	-1.16939e-10	-0.721623
233724978	chr2:233724978:CT:C	1.83426e-05	-1.16939e-10	-0.853287	0.000234083	-1.16939e-10	-0.847215
233725678	chr2:233725678:A:C	5.59312e-06	-1.09184	-0.949137	5.40406e-05	-1.36378	-0.949376
233725981	chr2:233725981:C:T	2.2436e-05	-1.16939e-10	-0.651848	0.000284868	-1.16939e-10	-0.650865
233725993	chr2:233725993:G:C	6.04979e-06	-1.02188	-0.940607	5.71755e-05	-1.31591	-0.94085
233726270	chr2:233726270:A:G	4.64825e-06	-1.19404	-1.03199	6.92696e-05	-1.03371	-1.03117
233726595	chr2:233726595:T:C	5.05961e-06	-1.39723	-0.743996	6.8778e-05	-1.33489	-0.737116
233726721	chr2:233726721:T:C	3.65879e-06	-1.59026	-0.875122	4.62335e-05	-1.58898	-0.880203
233726821	chr2:233726821:A:G	4.7452e-06	-1.1738	-1.03158	7.09755e-05	-1.00979	-1.03076
233727196	chr2:233727196:C:T	1.83121e-05	-0.0786254	-0.776327	0.000315541	0.219003	-0.767604
233727755	chr2:233727755:T:C	3.62933e-06	-1.32325	-1.15021	3.98135e-05	-1.46854	-1.15015
233728007	chr2:233728007:C:A	1.36181e-05	-1.16939e-10	-1.15111	0.000172738	-1.16939e-10	-1.15111
233728248	chr2:233728248:GA:G	3.6432e-05	-1.16939e-10	-0.167065	0.000467861	-1.16939e-10	-0.154719
233728369	chr2:233728369:A:G	4.89446e-06	-1.02343	-1.15098	7.46924e-05	-0.838584	-1.15093
233728376	chr2:233728376:T:C	3.77836e-06	-1.44569	-0.987534	6.10687e-05	-1.2085	-0.982395
233728546	chr2:233728546:C:T	5.34136e-06	-1.15618	-0.930852	8.07134e-05	-0.982141	-0.929844
233728574	chr2:233728574:G:A	3.71599e-06	-1.3031	-1.14677	4.0505e-05	-1.45481	-1.14665
233728580	chr2:233728580:C:T	3.98325e-05	-1.16939e-10	-0.0778307	0.000507278	-1.16939e-10	-0.0738302
233728920	chr2:233728920:G:C	1.36174e-05	-1.16939e-10	-1.15116	0.00017273	-1.16939e-10	-1.15116
233728923	chr2:233728923:A:G	5.16015e-06	-1.18194	-0.939606	7.75847e-05	-1.01291	-0.938607
233728926	chr2:233728926:A:AAAAACTG	1.51112e-05	-1.16939e-10	-1.04708	0.000190946	-1.16939e-10	-1.0509
233728979	chr2:233728979:T:C	4.49393e-05	0.0427982	-2.2556e-10	0.000776514	0.351926	-2.2556e-10
233729061	chr2:233729061:T:C	5.7585e-06	-1.2066	-0.80524	8.63285e-05	-1.04105	-0.803676
233729157	chr2:233729157:T:C	2.37471e-05	-1.06323	0.468174	0.000362319	-0.90453	0.494166
233729266	chr2:233729266:T:C	3.56998e-06	-1.51055	-0.9794	5.51021e-05	-1.31959	-0.974116
233729359	chr2:233729359:C:T	1.62654e-05	-1.16939e-10	-0.973472	0.000206692	-1.16939e-10	-0.971661
233729360	chr2:233729360:A:G	9.12277e-06	-1.55174	-2.2556e-10	0.000127618	-1.45385	-2.2556e-10
233729468	chr2:233729468:G:A	1.57157e-05	-1.16939e-10	-1.00785	0.000199643	-1.16939e-10	-1.00636
233729603	chr2:233729603:A:G	4.52717e-06	-1.2185	-1.03391	6.71298e-05	-1.06315	-1.03311
233729934	chr2:233729934:A:G	1.86447e-05	-0.0717204	-0.765234	0.000320556	0.223568	-0.756399
233730035	chr2:233730035:A:T	1.40602e-05	-1.16939e-10	-1.11917	0.000178322	-1.16939e-10	-1.1193
233730044	chr2:233730044:A:T	5.06144e-06	-1.19321	-0.947647	7.72263e-05	-1.00947	-0.946682
233730522	chr2:233730522:G:A	1.42995e-05	-1.16939e-10	-1.10229	0.000180908	-1.16939e-10	-1.1049
233730565	chr2:233730565:C:T	5.76122e-06	-1.04013	-0.971232	5.48274e-05	-1.32725	-0.97145
233730664	chr2:233730664:G:A	3.01446e-06	-1.587	-1.07209	3.88885e-05	-1.57137	-1.07082
233730797	chr2:233730797:T:G	2.01242e-05	0.00284048	-0.76343	0.000348286	0.304697	-0.754563
233731010	chr2:233731010:G:A	9.43064e-06	-1.51855	-2.2556e-10	0.000130579	-1.43091	-2.2556e-10
233731246	chr2:233731246:C:T	1.36166e-05	-1.16939e-10	-1.15123	0.000172719	-1.16939e-10	-1.15122
233731448	chr2:233731448:A:C	1.40719e-05	-1.16939e-10	-1.11834	0.000178802	-1.16939e-10	-1.11661
233731530	chr2:233731530:C:T	5.20178e-05	0.189072	-2.2556e-10	0.000906043	0.506197	-2.2556e-10
233731656	chr2:233731656:T:G	2.07136e-05	-1.19789	0.466166	0.000215797	-1.42521	0.496665
233731687	chr2:233731687:A:G	1.63183e-05	-1.16939e-10	-0.970228	0.000207367	-1.16939e-10	-0.968401
233731806	chr2:233731806:G:A	1.76365e-05	-0.100016	-0.792529	0.000302218	0.19225	-0.783992
233732478	chr2:233732478:A:G	1.75317e-05	-0.0902482	-0.808256	0.000300587	0.202759	-0.799912
233732850	chr2:233732850:G:T	1.79472e-05	-1.16939e-10	-0.875079	0.000227724	-1.16939e-10	-0.874755
233732886	chr2:233732886:T:C	2.94445e-05	-1.16939e-10	-0.380006	0.000377591	-1.16939e-10	-0.369079
233733103	chr2:233733103:T:G	3.2735e-05	-1.16939e-10	-0.274067	0.000429599	-1.16939e-10	-0.240037
233733262	chr2:233733262:T:A	6.66028e-06	-1.20665	-0.659698	9.97566e-05	-1.0525	-0.647656
233733369	chr2:233733369:T:G	3.82384e-06	-1.5893	-0.831955	4.98497e-05	-1.56682	-0.827055
233733620	chr2:233733620:A:G	2.90003e-05	-1.16939e-10	-0.395208	0.000377755	-1.16939e-10	-0.368644
233733915	chr2:233733915:C:T	3.31408e-05	-1.16939e-10	-0.26175	0.000435032	-1.16939e-10	-0.22747
233734133	chr2:233734133:G:T	1.46309e-05	-1.07937	-2.2556e-10	0.000160367	-1.22543	-2.2556e-10
233734192	chr2:233734192:C:T	4.75145e-06	-1.52546	-0.678606	6.45025e-05	-1.4646	-0.671584
233734449	chr2:233734449:A:ATTTTCTTGATC	8.20152e-06	-0.843327	-0.814868	0.000132136	-0.603419	-0.815638
233734691	chr2:233734691:CCCAGAGA:C	3.26099e-05	-1.16939e-10	-0.277897	0.000427923	-1.16939e-10	-0.243945
233734700	chr2:233734700:T:TTG	3.28566e-05	-1.16939e-10	-0.270362	0.000431223	-1.16939e-10	-0.236263
233734701	chr2:233734701:C:T	3.28812e-05	-1.16939e-10	-0.269613	0.000431554	-1.16939e-10	-0.235497
233734729	chr2:233734729:GT:G	5.4835e-06	-1.07225	-0.988521	5.27135e-05	-1.34928	-0.988741
233734914	chr2:233734914:A:G	3.80252e-06	-1.4779	-0.94895	6.00857e-05	-1.26375	-0.943367
233734937	chr2:233734937:T:C	3.29601e-05	-1.16939e-10	-0.267217	0.000432608	-1.16939e-10	-0.233056
233734945	chr2:233734945:G:A	8.01078e-06	-0.859689	-0.822036	0.000128803	-0.621819	-0.822788
233735091	chr2:233735091:A:T	3.93507e-06	-1.49839	-0.894197	6.12895e-05	-1.29935	-0.887931
233735161	chr2:233735161:A:C	8.98534e-06	-1.56692	-2.2556e-10	0.000148906	-1.29957	-2.2556e-10
233735706	chr2:233735706:TG:T	7.69044e-05	-1.16939e-10	0.580049	0.00101888	-1.16939e-10	0.623572
233735799	chr2:233735799:G:A	1.91521e-05	-0.0171796	-0.792922	0.00033071	0.282745	-0.784393
233736068	chr2:233736068:T:A	3.31068e-05	-1.16939e-10	-0.262775	0.000434572	-1.16939e-10	-0.228529
233736127	chr2:233736127:C:T	6.12447e-05	-1.16939e-10	0.352365	0.000808579	-1.16939e-10	0.392389
233736510	chr2:233736510:T:C	2.36845e-05	-1.16939e-10	-0.597693	0.000307886	-1.16939e-10	-0.573161
233736540	chr2:233736540:G:T	2.83777e-06	-1.58981	-1.12969	3.7514e-05	-1.54724	-1.13093
233736722	chr2:233736722:G:A	1.89252e-05	-0.0368061	-0.785214	0.00032624	0.261337	-0.776594
233736902	chr2:233736902:T:G	2.35117e-05	-1.16939e-10	-0.605014	0.000307064	-1.16939e-10	-0.575835
233737114	chr2:233737114:T:A	3.9294e-05	-1.16939e-10	-0.0914407	0.000504559	-1.16939e-10	-0.0792038
233737121	chr2:233737121:G:T	1.82583e-05	-0.0597062	-0.79819	0.000314082	0.23649	-0.789726
233737701	chr2:233737701:G:A	3.1299e-05	-1.16939e-10	-0.318927	0.000410392	-1.16939e-10	-0.285777
233737815	chr2:233737815:G:A	1.43936e-05	-1.16939e-10	-1.09573	0.000182813	-1.16939e-10	-1.09443
233737991	chr2:233737991:T:C	1.43575e-05	-1.16939e-10	-1.09824	0.000182138	-1.16939e-10	-1.09813
233738018	chr2:233738018:T:C	3.5861e-06	-1.36755	-1.1179	4.17537e-05	-1.45363	-1.11747
233738036	chr2:233738036:C:T	1.83838e-05	-0.0545158	-0.796528	0.000315314	0.238796	-0.788116
233738076	chr2:233738076:A:C	3.30481e-06	-1.58957	-0.97756	4.1956e-05	-1.59018	-0.976084
233738229	chr2:233738229:G:GCTCC	1.93743e-05	-1.16939e-10	-0.798564	0.000246338	-1.16939e-10	-0.796184
233738832	chr2:233738832:A:G	7.01655e-06	-1.24332	-0.570918	0.000104481	-1.08562	-0.568266
233739298	chr2:233739298:C:T	5.13158e-06	-1.11357	-1.01353	8.34803e-05	-0.873472	-1.00481
233739721	chr2:233739721:A:C	1.5556e-05	-1.16939e-10	-1.01807	0.000197621	-1.16939e-10	-1.01654
233740062	chr2:233740062:C:A	2.67243e-05	0.216876	-0.693818	0.000471176	0.536402	-0.68406
233740100	chr2:233740100:A:G	4.42508e-06	-1.12385	-1.15137	4.58358e-05	-1.32647	-1.15136
233740134	chr2:233740134:T:C	2.45192e-05	-1.16939e-10	-0.563057	0.000311072	-1.16939e-10	-0.562865
233740214	chr2:233740214:A:G	3.38882e-06	-1.49541	-1.04663	5.29182e-05	-1.29148	-1.04266
233740237	chr2:233740237:A:G	1.65391e-05	-1.16939e-10	-0.956785	0.000210211	-1.16939e-10	-0.954778
233740540	chr2:233740540:C:G	8.05923e-05	-1.16939e-10	0.62689	0.00106674	-1.16939e-10	0.669478
233740558	chr2:233740558:C:T	1.78692e-05	-1.16939e-10	-0.879437	0.000227171	-1.16939e-10	-0.877185
233740656	chr2:233740656:G:A	4.25484e-06	-1.52284	-0.791618	5.77673e-05	-1.46101	-0.785452
233741019	chr2:233741019:C:T	4.46868e-06	-1.11403	-1.15139	4.61699e-05	-1.31918	-1.15138
233741128	chr2:233741128:AAC:A	9.14623e-06	-1.54917	-2.2556e-10	0.000112274	-1.58195	-2.2556e-10
233741455	chr2:233741455:T:TAAGTTC	7.15806e-05	-1.16939e-10	0.508311	0.000946174	-1.16939e-10	0.549538
233741457	chr2:233741457:T:C	7.27427e-05	-1.16939e-10	0.524415	0.000961718	-1.16939e-10	0.565832
233741473	chr2:233741473:C:T	2.13191e-05	-1.16939e-10	-0.70291	0.000270831	-1.16939e-10	-0.701394
233741562	chr2:233741562:G:A	5.95049e-06	-0.990013	-0.989027	9.94208e-05	-0.723814	-0.979713
233741586	chr2:233741586:G:A	1.39297e-05	-1.16939e-10	-1.12849	0.000176505	-1.16939e-10	-1.12954
233741590	chr2:233741590:C:T	6.5941e-06	-0.949318	-0.927021	6.11761e-05	-1.26202	-0.927113
233741766	chr2:233741766:G:A	1.21087e-05	-1.26859	-2.2556e-10	0.000195814	-1.02573	-2.2556e-10
233741916	chr2:233741916:T:C	3.17143e-06	-1.46399	-1.14434	4.39992e-05	-1.37512	-1.1436
233741958	chr2:233741958:T:C	6.92574e-06	-1.2024	-0.624871	0.000103699	-1.03869	-0.622715
233742060	chr2:233742060:T:A	1.50214e-05	-1.16939e-10	-1.05303	0.000190734	-1.16939e-10	-1.05201
233742425	chr2:233742425:T:G	6.55527e-06	-0.979036	-0.903208	6.13378e-05	-1.2832	-0.903289
233742442	chr2:233742442:C:T	4.01085e-05	-1.16939e-10	-0.070926	0.000513502	-1.16939e-10	-0.0616359
233742577	chr2:233742577:G:T	2.77384e-05	0.272541	-0.712237	0.000491249	0.596744	-0.702683
233742602	chr2:233742602:G:C	1.3821e-05	-1.16939e-10	-1.13632	0.000175518	-1.16939e-10	-1.13515
233742896	chr2:233742896:A:G	2.91081e-05	-1.16939e-10	-0.391496	0.000380805	-1.16939e-10	-0.360602
233743154	chr2:233743154:T:C	1.64871e-05	-1.22803	0.268094	0.000173184	-1.44037	0.291834
233743176	chr2:233743176:T:C	2.80671e-05	-1.16939e-10	-0.427915	0.000366913	-1.16939e-10	-0.397764
233743234	chr2:233743234:A:C	9.41728e-06	-1.51997	-2.2556e-10	0.000125099	-1.47378	-2.2556e-10
233743539	chr2:233743539:T:C	1.64818e-05	-0.960254	-2.2556e-10	0.000200706	-1.00105	-2.2556e-10
233743622	chr2:233743622:C:T	1.40352e-05	-1.16939e-10	-1.12095	0.000177994	-1.16939e-10	-1.12114
233743662	chr2:233743662:G:T	2.433e-05	0.178726	-0.749529	0.000427701	0.496015	-0.74048
233743791	chr2:233743791:C:T	1.57385e-05	-1.16939e-10	-1.0064	0.000199868	-1.16939e-10	-1.00523
233743836	chr2:233743836:C:T	1.42137e-05	-1.14386	0.0355519	0.000144248	-1.3898	0.058449
233743996	chr2:233743996:C:T	2.44568e-05	0.189004	-0.754608	0.000429408	0.505095	-0.745576
233744054	chr2:233744054:T:C	1.34034e-05	-1.16701	-2.2556e-10	0.000148744	-1.30067	-2.2556e-10
233744071	chr2:233744071:C:T	3.82299e-06	-1.45426	-0.967217	5.30374e-05	-1.36808	-0.96381
233744094	chr2:233744094:T:C	9.6398e-06	-0.728629	-0.767984	9.96946e-05	-0.934307	-0.766471
233744393	chr2:233744393:C:T	9.38457e-06	-1.52345	-2.2556e-10	0.000119604	-1.51871	-2.2556e-10
233744461	chr2:233744461:A:T	2.50612e-05	0.213035	-0.754228	0.000441253	0.531931	-0.745202
233744538	chr2:233744538:A:C	5.6268e-06	-1.16729	-0.867685	8.45009e-05	-0.99923	-0.866897
233744546	chr2:233744546:A:G	5.61611e-06	-1.17791	-0.858969	8.4178e-05	-1.0118	-0.858154
233744646	chr2:233744646:T:C	1.06992e-05	-0.558591	-0.83375	0.000169427	-0.344829	-0.825638
233744768	chr2:233744768:G:A	2.64755e-05	0.256908	-0.7432	0.000467983	0.579567	-0.734024
233745061	chr2:233745061:T:C	2.64831e-05	0.29526	-0.781266	0.000469443	0.621202	-0.772544
233745246	chr2:233745246:G:A	2.21091e-05	-1.16939e-10	-0.666525	0.00028389	-1.16939e-10	-0.654303
233745292	chr2:233745292:C:T	1.68193e-05	-1.16939e-10	-0.939986	0.000213142	-1.16939e-10	-0.940933
233745676	chr2:233745676:C:T	2.48752e-05	0.488102	-1.03675	0.000436639	0.808135	-1.03192
233745803	chr2:233745803:A:G	3.9472e-06	-1.44745	-0.942059	5.4907e-05	-1.35885	-0.938402
233746498	chr2:233746498:T:C	2.26714e-05	-1.16317	0.521762	0.000233486	-1.403	0.553234
233747227	chr2:233747227:C:T	8.957e-06	-1.57008	-2.2556e-10	0.000117614	-1.53548	-2.2556e-10
233747406	chr2:233747406:T:C	4.63922e-06	-1.07654	-1.15142	4.75286e-05	-1.29015	-1.15141
233747569	chr2:233747569:T:A	2.6872e-05	-1.16939e-10	-0.47143	0.000351034	-1.16939e-10	-0.442005
233747871	chr2:233747871:T:C	3.89475e-06	-1.46989	-0.93299	4.57014e-05	-1.56211	-0.918652
233747957	chr2:233747957:C:G	1.5019e-05	-1.16939e-10	-1.0532	0.000190832	-1.16939e-10	-1.05149
233747994	chr2:233747994:T:C	2.82475e-06	-1.5796	-1.14449	3.85317e-05	-1.50772	-1.14369
233748368	chr2:233748368:T:C	1.66307e-05	-0.160831	-0.790434	0.000280393	0.114997	-0.781693
233748466	chr2:233748466:A:G	1.37206e-05	-1.16939e-10	-1.14362	0.000174053	-1.16939e-10	-1.14353
233748518	chr2:233748518:A:T	1.3674e-05	-1.16939e-10	-1.14701	0.000173447	-1.16939e-10	-1.14702
233748795	chr2:233748795:A:T	2.61285e-05	-1.16939e-10	-0.499488	0.000341107	-1.16939e-10	-0.470692
233748866	chr2:233748866:G:T	8.8512e-06	-1.58196	-2.2556e-10	0.000112185	-1.58274	-2.2556e-10
233749231	chr2:233749231:T:A	2.82819e-06	-1.57261	-1.15027	3.89869e-05	-1.48975	-1.14992
233749291	chr2:233749291:C:G	1.66013e-05	-0.235202	-0.717828	0.000278074	0.0332785	-0.708279
233749337	chr2:233749337:T:C	1.6228e-05	-0.924787	-0.0509899	0.000251559	-0.754259	-0.0209549
233749470	chr2:233749470:C:T	2.83022e-06	-1.57072	-1.15144	3.91005e-05	-1.48528	-1.15147
233749977	chr2:233749977:G:A	5.36178e-06	-1.42061	-0.662608	7.29856e-05	-1.36522	-0.647405
233750062	chr2:233750062:A:G	1.60128e-05	-0.21963	-0.769498	0.000268436	0.0502574	-0.760533
233750415	chr2:233750415:A:C	3.88835e-06	-1.34958	-1.05495	5.54019e-05	-1.23584	-1.05244
233750647	chr2:233750647:T:TCACA	8.34185e-05	-1.16939e-10	0.661356	0.00110458	-1.16939e-10	0.704335
233750656	chr2:233750656:GGTGCCC:G	8.21703e-05	-1.16939e-10	0.64628	0.00108785	-1.16939e-10	0.689068
233751021	chr2:233751021:C:G	4.53453e-06	-1.10162	-1.14917	4.67462e-05	-1.30908	-1.14908
233751447	chr2:233751447:G:T	3.41036e-05	-1.16939e-10	-0.23311	0.000447997	-1.16939e-10	-0.198103
233751768	chr2:233751768:A:C	3.08721e-05	-1.16939e-10	-0.33266	0.000404759	-1.16939e-10	-0.299598
233751840	chr2:233751840:C:T	2.87926e-06	-1.58877	-1.11621	3.88457e-05	-1.5262	-1.1171
233752490	chr2:233752490:T:C	1.20355e-05	-0.44596	-0.828691	0.000197028	-0.19892	-0.820623
233753302	chr2:233753302:G:A	3.42102e-06	-1.40221	-1.13036	3.83576e-05	-1.52457	-1.13137
233753341	chr2:233753341:CCTG:C	4.48936e-06	-1.11754	-1.14327	4.64753e-05	-1.32087	-1.1431
233753662	chr2:233753662:T:C	1.80993e-05	-1.16939e-10	-0.866638	0.000229366	-1.16939e-10	-0.86757
233753756	chr2:233753756:G:A	1.36134e-05	-1.16939e-10	-1.15146	0.000172678	-1.16939e-10	-1.15146
233753934	chr2:233753934:C:A	9.84071e-05	-1.16939e-10	0.8266	0.00131304	-1.16939e-10	0.877209
233754158	chr2:233754158:G:A	3.13594e-05	-1.16939e-10	-0.317	0.000411293	-1.16939e-10	-0.283583
233754399	chr2:233754399:C:T	1.34212e-05	-0.369764	-0.795915	0.000221644	-0.114416	-0.7874
233754499	chr2:233754499:C:T	1.41291e-05	-1.16939e-10	-1.11428	0.000179454	-1.16939e-10	-1.11297
233754950	chr2:233754950:C:T	1.51929e-05	-1.16939e-10	-1.04169	0.000192849	-1.16939e-10	-1.04098
233755076	chr2:233755076:T:C	1.31694e-05	-1.18462	-2.2556e-10	0.000179655	-1.11185	-2.2556e-10
233755622	chr2:233755622:G:A	1.45005e-05	-1.16939e-10	-1.08833	0.000183402	-1.16939e-10	-1.09121
233755708	chr2:233755708:G:A	3.51977e-06	-1.36008	-1.14404	4.99309e-05	-1.24882	-1.14343
233755783	chr2:233755783:C:G	1.72461e-05	-0.914927	-2.2556e-10	0.000188216	-1.0653	-2.2556e-10
233755940	chr2:233755940:ATC:A	6.10993e-06	-0.82383	-1.12877	0.000102854	-0.543104	-1.12647
233755998	chr2:233755998:T:G	2.01182e-05	-1.16939e-10	-0.760888	0.000255171	-1.16939e-10	-0.760954
233756033	chr2:233756033:G:A	4.08623e-05	-0.0523052	-2.2556e-10	0.000676565	0.214139	-2.2556e-10
233756119	chr2:233756119:T:C	3.68046e-06	-1.3428	-1.11668	5.25227e-05	-1.22643	-1.11521
233756180	chr2:233756180:C:T	4.89986e-06	-1.11993	-1.05338	5.03632e-05	-1.33032	-1.05331
233756210	chr2:233756210:C:G	2.88075e-05	-1.16939e-10	-0.401876	0.000366632	-1.16939e-10	-0.398531
233756235	chr2:233756235:C:G	4.88545e-06	-1.05569	-1.12056	4.97765e-05	-1.27554	-1.1198
233756256	chr2:233756256:T:G	1.62119e-05	-1.16939e-10	-0.976771	0.000205483	-1.16939e-10	-0.977527
233756282	chr2:233756282:T:C	1.74607e-05	-1.16939e-10	-0.902561	0.00022205	-1.16939e-10	-0.899989
233756891	chr2:233756891:T:C	3.22545e-05	-1.16939e-10	-0.288855	0.000412771	-1.16939e-10	-0.279996
233757136	chr2:233757136:G:A	3.70479e-06	-1.35286	-1.10003	5.27576e-05	-1.23892	-1.09827
233757337	chr2:233757337:A:G	5.76335e-06	-0.859775	-1.15122	9.61146e-05	-0.585955	-1.15139
233757815	chr2:233757815:T:G	5.20336e-06	-1.1756	-0.937608	7.91494e-05	-0.994905	-0.936648
233758028	chr2:233758028:C:A	1.5616e-05	-1.16939e-10	-1.01422	0.000198723	-1.16939e-10	-1.01098
233758772	chr2:233758772:T:G	1.39038e-05	-1.16939e-10	-1.13035	0.000176352	-1.16939e-10	-1.13041
233758850	chr2:233758850:C:A	1.39592e-05	-1.16939e-10	-1.12637	0.000177241	-1.16939e-10	-1.12538
233759163	chr2:233759163:C:T	1.12615e-05	-0.292859	-1.04827	0.000182647	-0.0517319	-1.0436
233759291	chr2:233759291:G:A	2.92266e-06	-1.58726	-1.10276	3.71673e-05	-1.58347	-1.10399
233760182	chr2:233760182:T:C	3.59553e-05	-1.16939e-10	-0.180238	0.000461375	-1.16939e-10	-0.168679
233761240	chr2:233761240:C:T	4.06189e-06	-1.21041	-1.15045	4.30592e-05	-1.38993	-1.15038
233761493	chr2:233761493:C:T	5.99307e-05	-1.16939e-10	0.330675	0.000789769	-1.16939e-10	0.368852
233761914	chr2:233761914:T:C	2.25448e-05	-1.16939e-10	-0.647008	0.000292623	-1.16939e-10	-0.624003
233762816	chr2:233762816:G:T	1.09384e-05	-1.37079	0.000549107	0.00013821	-1.38649	0.012379
233763692	chr2:233763692:T:G	3.35273e-05	-1.16939e-10	-0.250153	0.000430049	-1.16939e-10	-0.238989
233763987	chr2:233763987:G:A	1.40406e-05	-1.16939e-10	-1.12056	0.000178269	-1.16939e-10	-1.1196
233763993	chr2:233763993:G:T	6.8652e-06	-0.715047	-1.121	0.00011675	-0.419652	-1.1232
233764017	chr2:233764017:G:T	1.3177e-05	-1.58804	0.403998	0.000172434	-1.58103	0.428156
233764593	chr2:233764593:G:A	3.98947e-06	-1.32416	-1.0547	5.73387e-05	-1.19684	-1.05708
233764663	chr2:233764663:C:T	6.27778e-06	-0.77869	-1.14681	0.000106042	-0.491356	-1.1477
233764816	chr2:233764816:T:C	1.17235e-05	-0.937711	-0.363211	0.000183642	-0.752113	-0.337788
233764867	chr2:233764867:GCC:G	1.48374e-05	-1.58915	0.523784	0.000194133	-1.58338	0.549031
233764870	chr2:233764870:C:A	1.46534e-05	-1.58879	0.510953	0.000191793	-1.58257	0.536098
233765042	chr2:233765042:C:T	2.1894e-05	-1.16939e-10	-0.676301	0.000277383	-1.16939e-10	-0.677489
233765258	chr2:233765258:A:G	1.68724e-05	-1.16939e-10	-0.936835	0.000214481	-1.16939e-10	-0.934667
233765498	chr2:233765498:A:T	2.11115e-05	-1.16939e-10	-0.712696	0.000269663	-1.16939e-10	-0.705716
233765544	chr2:233765544:G:A	9.20787e-05	-1.16939e-10	0.76013	0.00122332	-1.16939e-10	0.806431
233765767	chr2:233765767:G:A	1.59828e-05	-1.16939e-10	-0.991002	0.000203444	-1.16939e-10	-0.987499
233765768	chr2:233765768:G:T	4.46374e-05	-1.16939e-10	0.0360596	0.000571442	-1.16939e-10	0.0452732
233765830	chr2:233765830:A:G	5.01659e-06	-1.2089	-0.940864	7.05162e-05	-1.10773	-0.939317
233766390	chr2:233766390:C:T	3.82545e-05	-0.118252	-2.2556e-10	0.000630235	0.143203	-2.2556e-10
233766627	chr2:233766627:T:G	1.77293e-05	-1.16939e-10	-0.887292	0.000225371	-1.16939e-10	-0.885141
233767183	chr2:233767183:C:T	2.20215e-05	-1.16939e-10	-0.670496	0.00027923	-1.16939e-10	-0.670855
233767550	chr2:233767550:T:C	5.78201e-06	-1.30615	-0.701617	6.49493e-05	-1.41931	-0.709968
233767766	chr2:233767766:C:T	1.36845e-05	-1.16939e-10	-1.14625	0.000173448	-1.16939e-10	-1.14701
233767767	chr2:233767767:T:C	4.06824e-06	-1.35412	-1.00518	5.37582e-05	-1.316	-1.00239
233767812	chr2:233767812:T:C	8.89164e-06	-1.39529	-0.182114	0.000129949	-1.25165	-0.184099
233767984	chr2:233767984:G:A	1.37505e-05	-1.16939e-10	-1.14144	0.000174527	-1.16939e-10	-1.14081
233768141	chr2:233768141:G:A	1.50351e-05	-1.16939e-10	-1.05213	0.000190493	-1.16939e-10	-1.05327
233768740	chr2:233768740:G:A	4.1196e-06	-1.42219	-0.924569	4.8701e-05	-1.49793	-0.919255
233769013	chr2:233769013:C:T	3.32473e-06	-1.46634	-1.09479	4.43782e-05	-1.41596	-1.09418
233769481	chr2:233769481:G:A	1.68704e-05	-1.16939e-10	-0.936954	0.000214583	-1.16939e-10	-0.934191
233769600	chr2:233769600:G:A	2.61318e-05	-1.16939e-10	-0.499359	0.000335677	-1.16939e-10	-0.486739
233769819	chr2:233769819:C:T	1.05116e-05	-1.41003	-2.2556e-10	0.000149287	-1.29702	-2.2556e-10
233770738	chr2:233770738:C:T	3.74707e-06	-1.29725	-1.14429	4.26426e-05	-1.40532	-1.14471
233770804	chr2:233770804:C:T	1.48533e-05	-1.16939e-10	-1.06429	0.000188207	-1.16939e-10	-1.06535
233770903	chr2:233770903:T:C	2.7756e-06	-1.59021	-1.15143	3.52611e-05	-1.58868	-1.15143
233772095	chr2:233772095:A:T	9.47459e-06	-1.5139	-2.2556e-10	0.000192024	-1.04527	-2.2556e-10
233772770	chr2:233772770:T:C	6.03684e-06	-1.56326	-0.401372	8.01372e-05	-1.52953	-0.389623
233773338	chr2:233773338:T:C	1.94457e-05	-1.16939e-10	-0.794889	0.00024658	-1.16939e-10	-0.795201
233773410	chr2:233773410:C:A	3.34801e-06	-1.57796	-0.976186	4.38601e-05	-1.54607	-0.975813
233773434	chr2:233773434:A:G	1.55656e-05	0.0968729	-1.11432	0.000204452	0.132693	-1.11525
233773473	chr2:233773473:A:G	2.94594e-05	-1.40779	1.02829	0.000379946	-1.42061	1.05775
233773986	chr2:233773986:C:T	5.33167e-05	-1.16939e-10	0.213737	0.000698804	-1.16939e-10	0.246481
233774392	chr2:233774392:C:T	1.49339e-05	-1.45146	0.392584	0.00018681	-1.47403	0.401238
233774491	chr2:233774491:T:C	1.43328e-05	-1.16939e-10	-1.09996	0.000182052	-1.16939e-10	-1.0986
233774617	chr2:233774617:A:G	1.45722e-05	-1.16939e-10	-1.0834	0.000185128	-1.16939e-10	-1.08184
233774683	chr2:233774683:G:A	4.36783e-06	-1.15643	-1.13182	9.1063e-05	-0.66147	-1.12987
233774704	chr2:233774704:A:G	3.50497e-06	-1.57595	-0.932383	4.59861e-05	-1.54258	-0.931973
233774781	chr2:233774781:G:A	1.68261e-05	-1.16939e-10	-0.939581	0.000213347	-1.16939e-10	-0.939969
233774813	chr2:233774813:C:A	1.33539e-05	-1.1707	-2.2556e-10	0.000194368	-1.03314	-2.2556e-10
233775117	chr2:233775117:C:T	4.24087e-06	-1.5121	-0.805647	5.51582e-05	-1.49098	-0.8017
233775180	chr2:233775180:G:A	1.36878e-05	-1.16939e-10	-1.14601	0.000173676	-1.16939e-10	-1.1457
233775220	chr2:233775220:C:T	2.31365e-05	-1.16939e-10	-0.621101	0.000296053	-1.16939e-10	-0.61235
233775246	chr2:233775246:C:T	2.91976e-06	-1.57203	-1.11898	3.7523e-05	-1.55638	-1.12156
233775387	chr2:233775387:T:C	2.84833e-05	-1.16939e-10	-0.413196	0.000364538	-1.16939e-10	-0.404258
233775498	chr2:233775498:C:T	1.4733e-05	-1.16939e-10	-1.07243	0.000186702	-1.16939e-10	-1.07338
233775538	chr2:233775538:A:T	1.39236e-05	-1.16939e-10	-1.12893	0.000176744	-1.16939e-10	-1.12819
233775542	chr2:233775542:T:G	3.23506e-05	-1.16939e-10	-0.285882	0.000414341	-1.16939e-10	-0.276201
233775593	chr2:233775593:G:T	5.48572e-05	-1.16939e-10	0.242221	0.000719032	-1.16939e-10	0.275016
233776078	chr2:233776078:A:G	4.26736e-06	-1.51715	-0.794371	5.54718e-05	-1.49638	-0.790635
233776217	chr2:233776217:G:A	1.3796e-05	-1.16939e-10	-1.13814	0.000175094	-1.16939e-10	-1.13757
233776228	chr2:233776228:T:C	5.27938e-05	-1.16939e-10	0.20388	0.000691755	-1.16939e-10	0.236342
233776442	chr2:233776442:G:A	4.73497e-05	-1.16939e-10	0.095048	0.000619724	-1.16939e-10	0.126385
233776618	chr2:233776618:T:C	4.72262e-06	-1.58337	-0.626785	5.97909e-05	-1.58962	-0.622421
233777087	chr2:233777087:C:A	4.66824e-06	-1.09453	-1.1272	9.79035e-05	-0.593886	-1.12502
233777318	chr2:233777318:G:A	4.29295e-06	-1.17471	-1.13083	8.68679e-05	-0.709748	-1.12875
233777377	chr2:233777377:C:T	1.38106e-05	-1.16939e-10	-1.13708	0.000175281	-1.16939e-10	-1.1365
233777496	chr2:233777496:C:T	4.81853e-05	-1.16939e-10	0.112542	0.000614931	-1.16939e-10	0.118621
233777511	chr2:233777511:C:T	4.60676e-06	-1.10939	-1.1256	9.61128e-05	-0.614013	-1.12335
233777698	chr2:233777698:T:A	4.67622e-06	-1.10219	-1.11783	9.78085e-05	-0.604604	-1.11527
233777839	chr2:233777839:C:T	4.73093e-06	-1.09951	-1.10888	9.9097e-05	-0.600776	-1.10601
233778052	chr2:233778052:G:T	4.34169e-05	-1.16939e-10	0.00833645	0.000553895	-1.16939e-10	0.0140849
233778262	chr2:233778262:A:G	1.48054e-05	-1.16939e-10	-1.06752	0.000188114	-1.16939e-10	-1.06584
233778484	chr2:233778484:C:A	4.33377e-05	-1.16939e-10	0.00650903	0.000552877	-1.16939e-10	0.0122464
233778563	chr2:233778563:G:A	4.63584e-06	-1.08747	-1.14123	9.80628e-05	-0.577413	-1.13987
233778708	chr2:233778708:A:G	4.82652e-06	-1.07992	-1.10847	0.000101924	-0.573055	-1.10561
233778928	chr2:233778928:T:G	4.85443e-05	-1.16939e-10	0.119962	0.000619531	-1.16939e-10	0.126073
233778937	chr2:233778937:T:C	3.55607e-06	-1.57332	-0.920535	4.57679e-05	-1.56164	-0.917664
233779390	chr2:233779390:C:A	1.01777e-05	-1.4409	-0.00141482	0.000126977	-1.46216	0.0032744
233779681	chr2:233779681:A:G	1.11106e-05	-1.58018	0.225566	0.000171065	-1.4171	0.256258
233779696	chr2:233779696:T:C	5.95501e-05	-1.16939e-10	0.324304	0.00076017	-1.16939e-10	0.330653
233779728	chr2:233779728:C:T	1.46714e-05	-1.16939e-10	-1.07661	0.000185959	-1.16939e-10	-1.07736
233780007	chr2:233780007:A:G	1.46943e-05	-1.16939e-10	-1.07505	0.000186644	-1.16939e-10	-1.07369
233780008	chr2:233780008:T:C	2.26869e-05	-1.16939e-10	-0.640725	0.000288527	-1.16939e-10	-0.6381
233780444	chr2:233780444:G:A	4.86901e-06	-1.44194	-0.737682	6.84707e-05	-1.34561	-0.730873
233780451	chr2:233780451:C:A	1.51543e-05	-1.16939e-10	-1.04423	0.000192354	-1.16939e-10	-1.04355
233780518	chr2:233780518:G:A	3.76611e-06	-1.58949	-0.846984	4.81364e-05	-1.58538	-0.843466
233780543	chr2:233780543:G:T	4.63457e-06	-1.42356	-0.805412	6.54611e-05	-1.32228	-0.799156
233780732	chr2:233780732:G:C	2.27549e-05	-1.16939e-10	-0.637733	0.000288498	-1.16939e-10	-0.6382
233780775	chr2:233780775:A:G	3.26773e-06	-1.58572	-0.992697	4.18569e-05	-1.57858	-0.99005
233780897	chr2:233780897:C:G	3.51836e-06	-1.58992	-0.914596	4.50484e-05	-1.57953	-0.915617
233780904	chr2:233780904:C:T	5.52622e-06	-1.58844	-0.464571	7.22086e-05	-1.56542	-0.457905
233781105	chr2:233781105:G:A	1.01067e-05	-1.39529	-0.0540265	0.000129295	-1.39072	-0.0500683
233781184	chr2:233781184:C:G	3.85049e-06	-1.4436	-0.970717	5.41255e-05	-1.34457	-0.96701
233781299	chr2:233781299:T:C	1.86247e-05	-1.16939e-10	-0.838027	0.000236974	-1.16939e-10	-0.834938
233781447	chr2:233781447:A:G	3.29879e-06	-1.58811	-0.98085	4.21924e-05	-1.58254	-0.978106
233781779	chr2:233781779:C:T	1.66703e-05	-1.16939e-10	-0.948886	0.000211733	-1.16939e-10	-0.947561
233781929	chr2:233781929:T:C	3.46261e-06	-1.58569	-0.934798	4.436e-05	-1.57856	-0.931987
233782145	chr2:233782145:A:G	4.42855e-06	-1.52244	-0.752	5.56119e-05	-1.53538	-0.749111
233782409	chr2:233782409:T:C	3.6224e-06	-1.58575	-0.889624	4.6424e-05	-1.57866	-0.886416
233782755	chr2:233782755:A:G	5.36778e-06	-1.56257	-0.519531	7.19887e-05	-1.51358	-0.512801
233782952	chr2:233782952:T:TG	1.95386e-05	-1.16939e-10	-0.790123	0.000248296	-1.16939e-10	-0.788267
233783166	chr2:233783166:C:A	3.06255e-05	-1.16939e-10	-0.34068	0.00038595	-1.16939e-10	-0.347181
233783313	chr2:233783313:T:C	2.08623e-05	-1.16939e-10	-0.724571	0.000271262	-1.16939e-10	-0.699806
233783413	chr2:233783413:G:A	1.52843e-05	-1.16939e-10	-1.03568	0.00019437	-1.16939e-10	-1.03313
233783893	chr2:233783893:C:T	4.25074e-06	-1.53426	-0.781163	5.34424e-05	-1.54598	-0.778302
233783971	chr2:233783971:C:T	7.21953e-06	-1.57848	-0.207247	9.9498e-05	-1.5123	-0.190451
233784023	chr2:233784023:G:A	2.09424e-05	-1.16939e-10	-0.72074	0.000272353	-1.16939e-10	-0.695789
233784220	chr2:233784220:G:A	3.06657e-05	-1.16939e-10	-0.339368	0.000386455	-1.16939e-10	-0.345875
233784286	chr2:233784286:C:A	5.26598e-06	-1.58501	-0.516238	6.91787e-05	-1.55663	-0.509569
233784299	chr2:233784299:G:C	1.36494e-05	-1.16939e-10	-1.14882	0.000173181	-1.16939e-10	-1.14855
233784553	chr2:233784553:G:A	1.7025e-05	-1.16939e-10	-0.927833	0.000216325	-1.16939e-10	-0.926107
233784596	chr2:233784596:C:T	2.90617e-06	-1.55125	-1.14443	3.55063e-05	-1.5906	-1.14258
233784736	chr2:233784736:G:A	5.22096e-06	-1.53149	-0.578338	7.09493e-05	-1.46901	-0.571914
233784911	chr2:233784911:G:A	2.37756e-05	-1.16939e-10	-0.593856	0.000302616	-1.16939e-10	-0.590426
233785039	chr2:233785039:G:A	2.62212e-05	-1.16939e-10	-0.495946	0.00033074	-1.16939e-10	-0.501556
233785107	chr2:233785107:C:T	4.23976e-06	-1.39339	-0.924619	6.00059e-05	-1.28822	-0.920224
233785123	chr2:233785123:A:G	4.37226e-06	-1.55766	-0.729574	5.51394e-05	-1.56652	-0.726504
233785132	chr2:233785132:C:T	1.36858e-05	-1.16939e-10	-1.14615	0.000173657	-1.16939e-10	-1.14581
233785134	chr2:233785134:A:G	2.33903e-05	-1.16939e-10	-0.610192	0.000299928	-1.16939e-10	-0.599347
233785220	chr2:233785220:A:G	8.88369e-06	-1.5783	-2.2556e-10	0.000120572	-1.51064	-2.2556e-10
233785363	chr2:233785363:C:T	2.62326e-05	-0.308316	-0.187196	0.000363158	-0.229958	-0.178094
233786081	chr2:233786081:G:A	3.69061e-06	-1.58461	-0.872108	4.75705e-05	-1.56743	-0.873249
233786441	chr2:233786441:A:G	1.45314e-05	0.000750063	-1.08695	0.000137074	-0.297241	-1.08513
233786578	chr2:233786578:T:G	1.80911e-05	-1.43278	0.565688	0.000227791	-1.46136	0.586904
233786599	chr2:233786599:T:C	1.67828e-05	-1.16939e-10	-0.94216	0.000213126	-1.16939e-10	-0.941007
233786854	chr2:233786854:A:G	2.2593e-05	-1.16939e-10	-0.644872	0.000286424	-1.16939e-10	-0.645415
233786903	chr2:233786903:A:G	5.42958e-06	-1.34506	-0.725588	7.79287e-05	-1.22648	-0.720617
233787363	chr2:233787363:C:G	3.14622e-05	-1.16939e-10	-0.313725	0.000404044	-1.16939e-10	-0.301365
233788458	chr2:233788458:C:A	1.76268e-05	-1.16939e-10	-0.893091	0.00022399	-1.16939e-10	-0.891287
233788489	chr2:233788489:A:G	2.28717e-05	-1.16939e-10	-0.632611	0.000289951	-1.16939e-10	-0.633177
233788733	chr2:233788733:G:C	2.23853e-05	-1.16939e-10	-0.65411	0.000283785	-1.16939e-10	-0.654673
233788771	chr2:233788771:A:G	3.83948e-05	-1.16939e-10	-0.114591	0.000500416	-1.16939e-10	-0.0874503
233788864	chr2:233788864:G:A	1.03536e-05	-1.42518	-2.2556e-10	0.000132888	-1.41338	-2.2556e-10
233789451	chr2:233789451:T:C	4.03448e-06	-1.21668	-1.15095	5.88738e-05	-1.07671	-1.15078
233789532	chr2:233789532:C:T	1.63381e-05	-1.16939e-10	-0.969013	0.000207827	-1.16939e-10	-0.966184
233789678	chr2:233789678:G:A	1.59825e-05	-1.16939e-10	-0.991021	0.000203218	-1.16939e-10	-0.988611
233789702	chr2:233789702:A:G	2.94972e-05	-1.16939e-10	-0.378217	0.000376028	-1.16939e-10	-0.373225
233789726	chr2:233789726:C:T	9.04877e-06	-1.55988	-2.2556e-10	0.000158351	-1.23808	-2.2556e-10
233790144	chr2:233790144:T:C	5.69438e-06	-1.56853	-0.454506	7.47427e-05	-1.54495	-0.443887
233790330	chr2:233790330:G:A	3.15398e-06	-1.57247	-1.04137	3.93643e-05	-1.58765	-1.04238
233790340	chr2:233790340:C:G	2.48638e-05	-1.16939e-10	-0.549102	0.000318557	-1.16939e-10	-0.539087
233790710	chr2:233790710:C:T	1.82386e-05	-1.16939e-10	-0.858974	0.000231144	-1.16939e-10	-0.85985
233790720	chr2:233790720:T:C	7.15736e-06	-0.68366	-1.11071	0.000127335	-0.346101	-1.10996
233791140	chr2:233791140:G:A	6.41618e-06	-1.06111	-0.842583	8.29019e-05	-1.04499	-0.840239
233791739	chr2:233791739:C:A	4.12818e-06	-1.38375	-0.96093	4.54759e-05	-1.52369	-0.96202
233791861	chr2:233791861:G:C	4.34963e-06	-1.56182	-0.730606	5.7439e-05	-1.52152	-0.730644
233791932	chr2:233791932:T:C	1.24488e-05	-1.46501	0.224119	0.000152046	-1.51987	0.241164
233791984	chr2:233791984:T:TG	1.36138e-05	-1.16939e-10	-1.15143	0.000172692	-1.16939e-10	-1.15138
233792219	chr2:233792219:C:G	2.82496e-06	-1.58463	-1.13939	3.71348e-05	-1.54841	-1.13992
233792223	chr2:233792223:C:T	1.50465e-05	-1.05136	-2.2556e-10	0.00032464	-0.520173	-2.2556e-10
233792337	chr2:233792337:G:A	1.55771e-05	-1.16939e-10	-1.01671	0.000197888	-1.16939e-10	-1.01519
233792846	chr2:233792846:A:G	1.37317e-05	-1.16939e-10	-1.1428	0.000174284	-1.16939e-10	-1.1422
233792941	chr2:233792941:G:A	1.53026e-05	-1.16939e-10	-1.03449	0.000193903	-1.16939e-10	-1.03553
233793176	chr2:233793176:A:G	8.18576e-06	-0.831663	-0.828455	0.000110857	-0.765471	-0.829177
233793581	chr2:233793581:G:A	5.04516e-06	-1.18727	-0.956818	6.54001e-05	-1.17126	-0.951104
233793813	chr2:233793813:T:C	4.11676e-06	-1.33953	-1.00792	7.26972e-05	-1.00719	-1.0094
233794259	chr2:233794259:C:T	1.58269e-05	-0.678867	-0.321937	0.000217348	-0.592342	-0.329047
233794490	chr2:233794490:T:C	4.04852e-06	-1.26817	-1.09599	7.58101e-05	-0.878062	-1.0966
233794959	chr2:233794959:T:A	1.36378e-05	-1.16939e-10	-1.14967	0.000173017	-1.16939e-10	-1.1495
233795021	chr2:233795021:T:C	3.84872e-06	-1.34553	-1.06924	4.83346e-05	-1.35256	-1.07218
233795164	chr2:233795164:C:G	1.70931e-05	-1.16939e-10	-0.923839	0.000217296	-1.16939e-10	-0.92163
233795430	chr2:233795430:G:A	4.61742e-05	0.0699086	-2.2556e-10	0.000442197	-0.211133	-2.2556e-10
233795630	chr2:233795630:C:T	2.5046e-05	-1.16939e-10	-0.5418	0.000319323	-1.16939e-10	-0.536688
233795672	chr2:233795672:A:G	3.81035e-06	-1.28396	-1.14083	7.02407e-05	-0.910311	-1.14065
233795838	chr2:233795838:G:A	1.36254e-05	-1.16939e-10	-1.15058	0.000172815	-1.16939e-10	-1.15067
233795849	chr2:233795849:T:G	3.61999e-06	-1.58895	-0.887091	4.80479e-05	-1.54501	-0.885682
233795928	chr2:233795928:C:G	2.7473e-05	-0.449309	-2.2556e-10	0.000263531	-0.728719	-2.2556e-10
233795961	chr2:233795961:C:T	2.91413e-06	-1.57821	-1.11473	3.76827e-05	-1.5594	-1.11429
233796040	chr2:233796040:C:A	1.54382e-05	-1.16939e-10	-1.02567	0.00019593	-1.16939e-10	-1.02513
233796044	chr2:233796044:T:C	2.04034e-05	-1.01531	0.268502	0.000259158	-1.01644	0.270992
233797242	chr2:233797242:A:G	1.45224e-05	-1.16939e-10	-1.08682	0.00018442	-1.16939e-10	-1.08567
233797271	chr2:233797271:C:T	4.81132e-05	-1.16939e-10	0.111043	0.000616593	-1.16939e-10	0.121319
233797521	chr2:233797521:A:G	5.8282e-06	-1.55652	-0.443285	8.00626e-05	-1.48562	-0.434464
233797545	chr2:233797545:C:T	8.87625e-06	-1.57913	-2.2556e-10	0.000116339	-1.54638	-2.2556e-10
233797930	chr2:233797930:A:G	1.42008e-05	-1.16939e-10	-1.10921	0.000180041	-1.16939e-10	-1.1097
233798232	chr2:233798232:G:T	1.84263e-05	-1.16939e-10	-0.848733	0.000234071	-1.16939e-10	-0.847266
233798695	chr2:233798695:T:C	4.53185e-06	-1.51112	-0.740267	6.28963e-05	-1.42269	-0.738708
233798701	chr2:233798701:C:A	1.60018e-05	-1.16939e-10	-0.98981	0.000202677	-1.16939e-10	-0.991278
233798817	chr2:233798817:A:G	3.06661e-05	-1.16939e-10	-0.339357	0.000391219	-1.16939e-10	-0.333621
233798921	chr2:233798921:G:C	3.06453e-05	-1.16939e-10	-0.340034	0.000390955	-1.16939e-10	-0.334298
233799198	chr2:233799198:T:C	4.51129e-05	-1.16939e-10	0.0466544	0.000576026	-1.16939e-10	0.053263
233799275	chr2:233799275:A:G	4.65499e-06	-1.58231	-0.642267	5.88051e-05	-1.58791	-0.640752
233799303	chr2:233799303:G:C	2.18194e-05	-1.16939e-10	-0.679714	0.000279875	-1.16939e-10	-0.668548
233799506	chr2:233799506:C:T	3.18006e-06	-1.48914	-1.11647	4.44973e-05	-1.39327	-1.11419
233799548	chr2:233799548:G:A	1.95694e-05	-1.16939e-10	-0.788547	0.000248637	-1.16939e-10	-0.786894
233799782	chr2:233799782:G:A	1.40267e-05	-1.16939e-10	-1.12155	0.000177966	-1.16939e-10	-1.12129
233799924	chr2:233799924:G:A	1.02873e-05	-1.03203	-0.399579	0.000161918	-0.813329	-0.402469
233799983	chr2:233799983:G:A	1.33707e-05	-0.538239	-0.631209	0.000228009	-0.237203	-0.636302
233800074	chr2:233800074:T:G	3.85486e-06	-1.36265	-1.05053	5.07686e-05	-1.32572	-1.04989
233800178	chr2:233800178:T:G	7.0828e-06	-1.36846	-0.436388	0.000116762	-1.09948	-0.443278
233800257	chr2:233800257:A:T	8.79796e-06	-1.58799	-2.2556e-10	0.000112817	-1.57712	-2.2556e-10
233800269	chr2:233800269:T:C	2.1867e-05	-1.16939e-10	-0.677536	0.000278307	-1.16939e-10	-0.674165
233800354	chr2:233800354:C:T	3.63341e-06	-1.55959	-0.912755	4.49011e-05	-1.59059	-0.907835
233800852	chr2:233800852:G:GAT	6.23485e-06	-1.42258	-0.509777	7.6495e-05	-1.47068	-0.494987
233800894	chr2:233800894:C:T	6.58891e-06	-1.43323	-0.443897	8.10604e-05	-1.47948	-0.428212
233800959	chr2:233800959:A:C	1.66578e-05	-1.16939e-10	-0.949637	0.00021149	-1.16939e-10	-0.948712
233800965	chr2:233800965:C:A	4.32089e-06	-1.47896	-0.820089	5.34061e-05	-1.51341	-0.811555
233800968	chr2:233800968:C:A	3.23556e-06	-1.43772	-1.15059	3.81807e-05	-1.50981	-1.15074
233801185	chr2:233801185:C:G	2.87129e-06	-1.5583	-1.14945	3.6913e-05	-1.54495	-1.14937
233801587	chr2:233801587:G:T	1.95633e-05	-1.16939e-10	-0.788856	0.000249082	-1.16939e-10	-0.785106
233801650	chr2:233801650:A:G	4.27461e-06	-1.17556	-1.13426	4.80128e-05	-1.2964	-1.13502
233802020	chr2:233802020:G:A	4.80588e-06	-1.4288	-0.763867	5.90514e-05	-1.47034	-0.754139
233802185	chr2:233802185:G:C	4.70906e-06	-1.40398	-0.809049	5.76307e-05	-1.44897	-0.799866
233802362	chr2:233802362:G:T	1.22701e-05	-1.58638	0.33103	0.000158237	-1.58717	0.348371
233802518	chr2:233802518:T:C	4.98953e-06	-1.40477	-0.750405	6.11305e-05	-1.44942	-0.740459
233802717	chr2:233802717:G:C	4.15291e-06	-1.19289	-1.14582	4.68057e-05	-1.31073	-1.14616
233802733	chr2:233802733:C:T	1.28041e-05	-1.21275	-2.2556e-10	0.000150237	-1.29067	-2.2556e-10
233802753	chr2:233802753:T:C	1.93971e-05	-1.16939e-10	-0.797387	0.000246927	-1.16939e-10	-0.793798
233803360	chr2:233803360:C:G	1.69588e-05	-1.16939e-10	-0.931728	0.000217461	-1.16939e-10	-0.920868
233803365	chr2:233803365:G:T	1.82252e-05	-1.16939e-10	-0.859708	0.000231945	-1.16939e-10	-0.856389
233804006	chr2:233804006:C:A	4.86361e-06	-1.43229	-0.748439	5.98398e-05	-1.47266	-0.738558
233804275	chr2:233804275:G:A	4.05427e-06	-1.27168	-1.09106	5.1351e-05	-1.27345	-1.09076
233804783	chr2:233804783:C:T	2.90701e-06	-1.58609	-1.10929	3.67478e-05	-1.59022	-1.1086
233804925	chr2:233804925:C:A	6.4344e-06	-1.37652	-0.52434	7.87744e-05	-1.42495	-0.511349
233805060	chr2:233805060:T:C	6.60151e-06	-1.36266	-0.512555	8.06907e-05	-1.41284	-0.499424
233805166	chr2:233805166:G:T	6.83555e-06	-1.3339	-0.506472	8.74187e-05	-1.33965	-0.492529
233805366	chr2:233805366:A:G	1.79093e-05	-1.5906	0.713408	0.000231846	-1.59058	0.733762
233805374	chr2:233805374:A:G	1.84165e-05	-0.849265	-2.2556e-10	0.000393764	-0.327138	-2.2556e-10
233806093	chr2:233806093:A:G	1.53042e-05	-1.16939e-10	-1.03438	0.000194536	-1.16939e-10	-1.03227
233806139	chr2:233806139:A:T	4.47653e-05	-1.16939e-10	0.0389204	0.000575004	-1.16939e-10	0.051488
233806437	chr2:233806437:A:G	2.20733e-05	-1.16939e-10	-0.668143	0.000281256	-1.16939e-10	-0.663622
233806937	chr2:233806937:C:T	1.39061e-05	-1.16939e-10	-1.13019	0.000176355	-1.16939e-10	-1.13039
233806999	chr2:233806999:A:T	4.70491e-06	-1.0811	-1.13281	5.20137e-05	-1.2177	-1.13368
233807096	chr2:233807096:G:T	1.43698e-05	-1.16939e-10	-1.09738	0.000182566	-1.16939e-10	-1.09578
233807381	chr2:233807381:T:A	8.36258e-06	-0.775298	-0.863448	9.67697e-05	-0.867848	-0.862707
233807725	chr2:233807725:C:T	1.50557e-05	-1.16939e-10	-1.05076	0.000190766	-1.16939e-10	-1.05184
233807780	chr2:233807780:G:A	1.30569e-05	-1.41535	0.222146	0.000162989	-1.45376	0.244548
233808181	chr2:233808181:A:C	3.48729e-06	-1.588	-0.925393	4.41377e-05	-1.58772	-0.927859
233808205	chr2:233808205:C:G	3.62211e-05	-1.16939e-10	-0.172873	0.000463588	-1.16939e-10	-0.163893
233808257	chr2:233808257:G:A	3.29657e-06	-1.57313	-0.996499	4.37216e-05	-1.52442	-1.00063
233808499	chr2:233808499:G:A	1.54339e-05	-1.16939e-10	-1.02595	0.000195649	-1.16939e-10	-1.02657
233808585	chr2:233808585:C:T	2.7223e-05	-1.16939e-10	-0.458452	0.000351694	-1.16939e-10	-0.440127
233808593	chr2:233808593:A:G	3.71266e-06	-1.44017	-1.01059	4.83487e-05	-1.42041	-1.00404
233808792	chr2:233808792:G:A	2.32645e-05	-1.16939e-10	-0.615583	0.000300108	-1.16939e-10	-0.598745
233808802	chr2:233808802:T:G	3.68059e-06	-1.47659	-0.982853	4.7666e-05	-1.45434	-0.98433
233808852	chr2:233808852:G:C	4.29671e-06	-1.45167	-0.852992	5.60998e-05	-1.43221	-0.84355
233808870	chr2:233808870:G:A	3.95659e-06	-1.45437	-0.932758	5.15452e-05	-1.4356	-0.924826
233809096	chr2:233809096:C:G	1.94718e-05	-1.16939e-10	-0.793548	0.000250368	-1.16939e-10	-0.779958
233809439	chr2:233809439:C:G	3.07048e-05	-1.16939e-10	-0.338096	0.000388921	-1.16939e-10	-0.339513
233809648	chr2:233809648:C:T	3.47101e-06	-1.47754	-1.04053	4.49685e-05	-1.45505	-1.04188
233809746	chr2:233809746:C:A	3.15057e-06	-1.50345	-1.11148	4.06271e-05	-1.48905	-1.1094
233809917	chr2:233809917:CT:C	5.7933e-06	-1.47222	-0.533586	7.57371e-05	-1.45019	-0.525431
233809929	chr2:233809929:G:A	2.61829e-05	-1.16939e-10	-0.497408	0.00033249	-1.16939e-10	-0.496281
233809947	chr2:233809947:C:T	3.16419e-06	-1.58747	-1.02315	4.01665e-05	-1.58841	-1.02145
233810218	chr2:233810218:G:A	3.29217e-06	-1.52341	-1.04755	4.09092e-05	-1.5444	-1.04713
233810418	chr2:233810418:G:A	9.92389e-06	-1.45299	-0.0145825	0.000127833	-1.44039	-0.011779
233811058	chr2:233811058:T:C	4.36627e-05	-1.16939e-10	0.0139815	0.00056065	-1.16939e-10	0.0262071
233811238	chr2:233811238:G:A	3.97399e-06	-1.28328	-1.09946	4.56454e-05	-1.38088	-1.10111
233811412	chr2:233811412:G:A	1.64712e-05	-1.56354	0.602634	0.000212597	-1.56256	0.619068
233811926	chr2:233811926:G:A	4.45431e-05	-1.16939e-10	0.0339444	0.000566006	-1.16939e-10	0.0357157
233811981	chr2:233811981:AC:A	5.9043e-05	-1.16939e-10	0.315752	0.000759424	-1.16939e-10	0.329671
233812084	chr2:233812084:T:G	4.66638e-06	-1.1482	-1.07393	5.27246e-05	-1.26183	-1.07598
233812089	chr2:233812089:G:A	1.3746e-05	-1.16939e-10	-1.14177	0.000174257	-1.16939e-10	-1.14236
233812201	chr2:233812201:A:G	4.52874e-06	-1.18559	-1.06647	5.14328e-05	-1.29398	-1.06863
233812321	chr2:233812321:T:C	2.85124e-06	-1.57297	-1.14178	3.64935e-05	-1.56495	-1.14081
233812641	chr2:233812641:C:A	5.0408e-06	-1.56977	-0.575175	6.52349e-05	-1.54623	-0.578659
233812798	chr2:233812798:G:A	2.81245e-06	-1.57887	-1.14959	3.60425e-05	-1.56824	-1.14995
233813128	chr2:233813128:G:T	5.45505e-06	-1.51702	-0.54895	7.06045e-05	-1.49615	-0.549641
233813189	chr2:233813189:T:G	1.546e-05	-1.16939e-10	-1.02426	0.000195739	-1.16939e-10	-1.02611
233813411	chr2:233813411:G:A	1.0531e-05	-1.40819	-2.2556e-10	0.000145163	-1.32503	-2.2556e-10
233813419	chr2:233813419:T:C	4.46926e-06	-1.35878	-0.906507	5.91948e-05	-1.3168	-0.905251
233813494	chr2:233813494:A:G	1.72576e-05	-1.16939e-10	-0.91426	0.000218519	-1.16939e-10	-0.916016
233813822	chr2:233813822:G:A	1.36582e-05	-1.16939e-10	-1.14817	0.00017322	-1.16939e-10	-1.14833
233813918	chr2:233813918:T:C	1.36166e-05	-1.16939e-10	-1.15123	0.000172711	-1.16939e-10	-1.15127
233814166	chr2:233814166:G:A	7.5486e-06	-1.54815	-0.193003	9.53832e-05	-1.56635	-0.178642
233814205	chr2:233814205:G:A	1.36143e-05	-1.16939e-10	-1.15139	0.000172694	-1.16939e-10	-1.15137
233814480	chr2:233814480:G:A	1.36143e-05	-1.16939e-10	-1.15139	0.000172694	-1.16939e-10	-1.15137
233814497	chr2:233814497:C:G	1.36143e-05	-1.16939e-10	-1.15139	0.000172694	-1.16939e-10	-1.15137
233814553	chr2:233814553:GCCTATCTCTCTCTC:ACCTATCTCTCTCTC	1.9088e-05	-1.16939e-10	-0.813454	0.000245264	-1.16939e-10	-0.800555
233815065	chr2:233815065:T:C	1.67874e-05	-1.16939e-10	-0.941885	0.000212919	-1.16939e-10	-0.941975
233815110	chr2:233815110:C:T	1.36794e-05	-1.16939e-10	-1.14662	0.000173525	-1.16939e-10	-1.14657
233815345	chr2:233815345:T:C	9.1233e-06	-0.91582	-0.635863	0.00014079	-0.730031	-0.625589
233815402	chr2:233815402:G:A	5.5139e-05	-0.801633	1.04898	0.000834389	-0.655712	1.07952
233815416	chr2:233815416:C:T	1.14941e-05	-1.32068	-2.2556e-10	0.000153859	-1.26685	-2.2556e-10
233815579	chr2:233815579:G:A	4.80487e-06	-1.21774	-0.975139	7.31413e-05	-1.03438	-0.976117
233815609	chr2:233815609:T:G	1.47538e-05	-1.16939e-10	-1.07101	0.000187316	-1.16939e-10	-1.07009
233815889	chr2:233815889:G:A	4.41364e-06	-1.28122	-0.996598	6.58669e-05	-1.11744	-0.99781
233816296	chr2:233816296:T:C	1.57093e-05	-1.16939e-10	-1.00826	0.000199512	-1.16939e-10	-1.00701
233817173	chr2:233817173:A:G	4.7383e-06	-1.57797	-0.628867	6.10691e-05	-1.56686	-0.624027
233817453	chr2:233817453:C:T	1.03106e-05	-1.42934	-2.2556e-10	0.00012438	-1.47955	-2.2556e-10
233817508	chr2:233817508:G:A	6.27687e-06	-1.32149	-0.604155	9.31734e-05	-1.16335	-0.605078
233817615	chr2:233817615:C:A	3.97447e-06	-1.27589	-1.10673	4.67684e-05	-1.35168	-1.106
233817718	chr2:233817718:A:T	1.15806e-05	-1.27924	-0.03395	0.000178285	-1.10475	-0.0147522
233817866	chr2:233817866:G:A	9.74853e-05	-1.16939e-10	0.817188	0.00126318	-1.16939e-10	0.838495
233818198	chr2:233818198:C:T	8.96317e-05	-1.16939e-10	0.733196	0.00116076	-1.16939e-10	0.75394
233818320	chr2:233818320:G:C	2.80615e-06	-1.58073	-1.14997	3.61338e-05	-1.56584	-1.14982
233818687	chr2:233818687:C:G	1.39266e-05	-1.16939e-10	-1.12872	0.000176651	-1.16939e-10	-1.12871
233819340	chr2:233819340:C:T	5.75519e-06	-1.27517	-0.737238	8.3301e-05	-1.14987	-0.73056
233819512	chr2:233819512:C:A	9.59718e-06	-1.50104	-2.2556e-10	0.000116574	-1.54436	-2.2556e-10
233819780	chr2:233819780:G:A	3.35758e-06	-1.42025	-1.13104	4.01147e-05	-1.48027	-1.13088
233819965	chr2:233819965:C:T	6.9846e-05	-1.16939e-10	0.48378	0.00090224	-1.16939e-10	0.501991
233820265	chr2:233820265:A:G	1.13475e-05	-1.06532	-0.268196	0.000181654	-0.849291	-0.251496
233820276	chr2:233820276:A:G	1.39719e-05	-1.16939e-10	-1.12547	0.000177211	-1.16939e-10	-1.12555
233820855	chr2:233820855:C:A	1.94037e-05	-1.16939e-10	-0.797051	0.0002461	-1.16939e-10	-0.797153
233820948	chr2:233820948:G:A	1.63122e-05	-1.16939e-10	-0.970599	0.000206869	-1.16939e-10	-0.970803
233821340	chr2:233821340:G:A	9.89344e-06	-1.03414	-0.436497	0.000121196	-1.07034	-0.435141
233821458	chr2:233821458:A:G	3.04186e-06	-1.51362	-1.13643	3.7292e-05	-1.54775	-1.13636
233821513	chr2:233821513:A:G	1.56177e-05	-1.16939e-10	-1.01411	0.000198252	-1.16939e-10	-1.01335
233821754	chr2:233821754:TATA:T	5.34307e-06	-1.40478	-0.68193	7.29607e-05	-1.33882	-0.674148
233821794	chr2:233821794:T:C	1.58274e-05	-1.16939e-10	-1.00077	0.000200749	-1.16939e-10	-1.00083
233822037	chr2:233822037:G:C	1.96509e-05	-1.16939e-10	-0.78439	0.000250413	-1.16939e-10	-0.779777
233822161	chr2:233822161:G:A	5.77351e-06	-1.41436	-0.594877	8.77999e-05	-1.2422	-0.58563
233822325	chr2:233822325:T:G	1.62865e-05	-1.16939e-10	-0.972174	0.00020685	-1.16939e-10	-0.970894
233822426	chr2:233822426:C:T	1.39037e-05	-1.16939e-10	-1.13036	0.00017639	-1.16939e-10	-1.13019
233822655	chr2:233822655:G:C	6.1979e-06	-1.58789	-0.35041	7.92833e-05	-1.59012	-0.339741
233822682	chr2:233822682:C:T	1.86333e-05	-1.16939e-10	-0.837562	0.000236699	-1.16939e-10	-0.836099
233822976	chr2:233822976:AGGACGGCG:A	1.60983e-05	-1.16939e-10	-0.983798	0.000204453	-1.16939e-10	-0.98255
233823237	chr2:233823237:A:G	3.73731e-06	-1.39606	-1.04809	4.37244e-05	-1.47704	-1.04794
233823338	chr2:233823338:G:A	2.91488e-05	-1.16939e-10	-0.390099	0.000370778	-1.16939e-10	-0.387287
233823358	chr2:233823358:A:G	3.12423e-05	-1.16939e-10	-0.320739	0.000400426	-1.16939e-10	-0.310362
233823665	chr2:233823665:G:A	8.79826e-06	-1.33221	-0.255748	0.000101046	-1.4341	-0.253217
233823671	chr2:233823671:A:G	5.09167e-06	-1.54363	-0.591276	6.17957e-05	-1.588	-0.591053
233823760	chr2:233823760:C:T	2.60015e-05	-1.16939e-10	-0.504358	0.000330131	-1.16939e-10	-0.503401
233823808	chr2:233823808:G:T	1.37521e-05	-1.16939e-10	-1.14132	0.000174363	-1.16939e-10	-1.14175
233824122	chr2:233824122:GT:G	1.73287e-05	-1.16939e-10	-0.910149	0.000219516	-1.16939e-10	-0.911465
233824170	chr2:233824170:A:C	4.17601e-06	-1.56542	-0.767738	5.16408e-05	-1.59056	-0.768013
233824418	chr2:233824418:T:G	7.56746e-06	-1.22238	-0.516276	0.000122052	-0.991942	-0.506497
233824657	chr2:233824657:A:G	7.52661e-06	-1.25314	-0.490932	0.000120339	-1.03163	-0.480949
233824743	chr2:233824743:G:T	6.21623e-06	-1.59056	-0.344791	8.0091e-05	-1.58599	-0.333739
233824894	chr2:233824894:A:C	2.85048e-06	-1.59041	-1.12461	3.78353e-05	-1.54482	-1.12483
233824913	chr2:233824913:G:T	5.27603e-06	-1.59032	-0.509018	6.81331e-05	-1.58237	-0.499054
233825305	chr2:233825305:C:T	6.62744e-05	-1.16939e-10	0.43129	0.000853714	-1.16939e-10	0.446707
233825450	chr2:233825450:T:C	3.40363e-06	-1.58932	-0.948346	4.45934e-05	-1.55688	-0.948423
233825518	chr2:233825518:T:C	2.21395e-05	-1.16939e-10	-0.665151	0.000280626	-1.16939e-10	-0.665867
233825715	chr2:233825715:T:A	2.51188e-05	-1.16939e-10	-0.538898	0.000318536	-1.16939e-10	-0.539153
233825761	chr2:233825761:A:G	0.000121957	-1.16939e-10	1.04116	0.00157961	-1.16939e-10	1.06204
233825892	chr2:233825892:G:A	1.78655e-05	0.224521	-1.10416	0.000143757	-0.230894	-1.10387
233825900	chr2:233825900:A:T	5.32348e-06	-1.5579	-0.532485	6.53178e-05	-1.59033	-0.533294
233826132	chr2:233826132:C:A	5.69273e-06	-1.58261	-0.440718	7.45022e-05	-1.56264	-0.429423
233826426	chr2:233826426:C:T	2.67164e-05	-1.16939e-10	-0.477235	0.00033877	-1.16939e-10	-0.477568
233826917	chr2:233826917:T:C	4.27085e-06	-1.5348	-0.7759	5.14402e-05	-1.58636	-0.776107
233826983	chr2:233826983:A:G	0.000206679	-1.16939e-10	1.56865	0.00268833	-1.16939e-10	1.59378
233827001	chr2:233827001:G:A	1.62775e-05	-1.16939e-10	-0.972728	0.000207405	-1.16939e-10	-0.968214
233827233	chr2:233827233:A:G	1.05504e-05	-1.08961	-0.316735	0.000175462	-0.830416	-0.305051
233827588	chr2:233827588:G:T	1.87674e-05	-1.16939e-10	-0.830393	0.000237831	-1.16939e-10	-0.831328
233827665	chr2:233827665:A:G	1.04202e-05	-1.40656	-0.012212	0.000122056	-1.48919	-0.00921988
233828479	chr2:233828479:G:A	4.66311e-06	-1.5016	-0.721234	5.61879e-05	-1.55426	-0.719928
233828487	chr2:233828487:T:C	4.8455e-05	-1.16939e-10	0.118123	0.000624017	-1.16939e-10	0.133288
233828629	chr2:233828629:G:C	3.58377e-05	-1.16939e-10	-0.183512	0.000459168	-1.16939e-10	-0.173473
233828986	chr2:233828986:A:G	1.60286e-05	-1.16939e-10	-0.988141	0.000203621	-1.16939e-10	-0.98663
233829529	chr2:233829529:A:G	4.60336e-06	-1.40701	-0.828717	5.44474e-05	-1.47771	-0.827946
233829826	chr2:233829826:G:A	6.84856e-06	-1.18727	-0.651205	7.83868e-05	-1.29169	-0.64954
233829877	chr2:233829877:T:C	2.88836e-06	-1.56065	-1.14117	3.88791e-05	-1.50129	-1.14114
233830202	chr2:233830202:C:T	3.07129e-06	-1.53709	-1.10333	3.81351e-05	-1.56045	-1.1013
233830594	chr2:233830594:G:A	1.5851e-05	-1.16939e-10	-0.999281	0.000201902	-1.16939e-10	-0.995109
233830882	chr2:233830882:C:T	1.36907e-05	-1.16939e-10	-1.1458	0.000173607	-1.16939e-10	-1.14609
233831164	chr2:233831164:T:G	1.3723e-05	-1.58676	0.443316	0.000178019	-1.58616	0.465164
233831224	chr2:233831224:C:A	4.23556e-06	-1.28305	-1.03595	5.74879e-05	-1.21923	-1.03209
233831415	chr2:233831415:A:G	1.49067e-05	-1.16939e-10	-1.0607	0.000189098	-1.16939e-10	-1.06062
233831490	chr2:233831490:G:A	4.4482e-06	-1.39524	-0.87477	6.92491e-05	-1.19473	-0.870446
233831511	chr2:233831511:G:A	4.53319e-06	-1.17057	-1.08052	7.43508e-05	-0.916047	-1.07805
233831585	chr2:233831585:C:T	0.000207315	-1.16939e-10	1.57172	0.00278654	-1.16939e-10	1.62967
233831664	chr2:233831664:C:T	4.01653e-06	-1.24251	-1.12959	5.91035e-05	-1.09555	-1.12805
233831703	chr2:233831703:T:C	5.01481e-06	-1.08018	-1.06994	7.58813e-05	-0.906729	-1.06699
233831835	chr2:233831835:A:G	1.54603e-05	-1.16939e-10	-1.02424	0.000196174	-1.16939e-10	-1.02389
233831844	chr2:233831844:T:G	6.82762e-06	-1.33742	-0.504112	8.30333e-05	-1.37356	-0.510091
233832112	chr2:233832112:A:G	3.10431e-06	-1.48033	-1.14939	3.82113e-05	-1.51076	-1.149
233832376	chr2:233832376:T:C	4.73807e-06	-1.51731	-0.689572	5.9221e-05	-1.53463	-0.686988
233832382	chr2:233832382:A:AG	2.96079e-06	-1.526	-1.15106	3.67059e-05	-1.54876	-1.1512
233832848	chr2:233832848:C:T	1.50029e-05	-1.16939e-10	-1.05427	0.000190108	-1.16939e-10	-1.05529
233833057	chr2:233833057:C:A	1.369e-05	-1.16939e-10	-1.14585	0.000173729	-1.16939e-10	-1.14539
233833162	chr2:233833162:C:T	4.70863e-06	-1.30554	-0.907577	5.52407e-05	-1.38	-0.911194
233833567	chr2:233833567:T:C	2.69036e-05	-0.470253	-2.2556e-10	0.0003464	-0.455297	-2.2556e-10
233833713	chr2:233833713:G:T	1.78543e-05	-1.16939e-10	-0.880272	0.000227885	-1.16939e-10	-0.87405
233834792	chr2:233834792:G:A	1.59175e-05	-1.16939e-10	-0.995096	0.000201882	-1.16939e-10	-0.995205
233834815	chr2:233834815:G:A	1.49643e-05	-1.16939e-10	-1.05684	0.000190957	-1.16939e-10	-1.05084
233834828	chr2:233834828:T:C	1.88341e-05	-1.16939e-10	-0.826847	0.000239149	-1.16939e-10	-0.825804
233834913	chr2:233834913:G:A	1.94584e-05	-1.16939e-10	-0.794234	0.000247432	-1.16939e-10	-0.791752
233835247	chr2:233835247:A:G	8.80439e-05	-1.16939e-10	0.715322	0.00114574	-1.16939e-10	0.74092
233835859	chr2:233835859:G:A	3.74612e-05	-1.16939e-10	-0.139207	0.000479442	-1.16939e-10	-0.130267
233836015	chr2:233836015:A:G	5.01449e-06	-1.34486	-0.805325	5.88942e-05	-1.41778	-0.80937
233836035	chr2:233836035:A:AG	8.19946e-05	-1.16939e-10	0.64414	0.00106655	-1.16939e-10	0.669293
233836743	chr2:233836743:A:G	5.00756e-06	-1.08238	-1.06918	6.27277e-05	-1.09475	-1.06933
233837005	chr2:233837005:C:T	0.000322098	-1.16939e-10	2.01234	0.00436636	-1.16939e-10	2.07879
233837143	chr2:233837143:A:G	3.47858e-06	-1.46895	-1.04694	4.28453e-05	-1.49984	-1.04545
233837200	chr2:233837200:C:T	3.57251e-05	-1.16939e-10	-0.186659	0.000460762	-1.16939e-10	-0.170008
233837458	chr2:233837458:ATAT:A	5.91648e-06	-1.3864	-0.598376	6.98079e-05	-1.45355	-0.603589
233837859	chr2:233837859:C:G	1.481e-05	-1.16939e-10	-1.06721	0.000187748	-1.16939e-10	-1.06779
233838621	chr2:233838621:G:A	4.41705e-06	-1.57375	-0.703289	5.74793e-05	-1.55173	-0.699735
233838722	chr2:233838722:GAGA:G	1.43534e-05	-1.16939e-10	-1.09852	0.000181975	-1.16939e-10	-1.09902
233838752	chr2:233838752:A:C	4.43524e-05	-1.16939e-10	0.029653	0.000573356	-1.16939e-10	0.0486177
233838760	chr2:233838760:C:T	1.46004e-05	-1.16939e-10	-1.08146	0.000185763	-1.16939e-10	-1.07842
233838768	chr2:233838768:C:T	4.4707e-06	-1.58001	-0.684955	5.73667e-05	-1.5725	-0.680929
233838813	chr2:233838813:A:G	4.37433e-06	-1.57299	-0.713776	5.62106e-05	-1.56383	-0.709957
233840055	chr2:233840055:T:C	6.11149e-06	-0.810906	-1.14144	9.93048e-05	-0.562551	-1.14214
233840089	chr2:233840089:AG:A	8.13936e-06	-0.850348	-0.815454	0.000103678	-0.848308	-0.813296
233840168	chr2:233840168:A:G	9.21379e-06	-1.06806	-0.47375	0.000156877	-0.784259	-0.463169
233840327	chr2:233840327:A:G	5.10695e-06	-0.986751	-1.14516	6.08237e-05	-1.04938	-1.14553
233840505	chr2:233840505:C:T	3.3356e-06	-1.57808	-0.979777	4.29798e-05	-1.56303	-0.979125
233840612	chr2:233840612:T:C	2.86776e-05	0.253546	-0.659944	0.000628561	0.788704	-0.648161
233840623	chr2:233840623:G:A	0.00021421	-0.755279	2.35972	0.00307198	-0.702576	2.42977
233840708	chr2:233840708:G:A	2.49597e-05	0.191724	-0.736975	0.00054233	0.719095	-0.726109
233841076	chr2:233841076:T:G	1.66546e-05	-1.16939e-10	-0.949828	0.000211054	-1.16939e-10	-0.950775
233841134	chr2:233841134:G:C	4.56746e-05	0.500597	-0.441569	0.00100652	1.03732	-0.425952
233841137	chr2:233841137:C:G	4.1119e-05	-0.683571	0.637528	0.000526587	-0.672121	0.635649
233841225	chr2:233841225:C:T	1.40709e-05	-1.16939e-10	-1.11841	0.000178494	-1.16939e-10	-1.11833
233842185	chr2:233842185:T:C	4.89643e-06	-1.50976	-0.664251	6.63664e-05	-1.44851	-0.659189
233842935	chr2:233842935:T:G	3.68825e-06	-1.50957	-0.947791	5.0198e-05	-1.44318	-0.94373
233843161	chr2:233843161:T:A	4.73941e-06	-1.47066	-0.735937	6.49626e-05	-1.39791	-0.731165
233843172	chr2:233843172:GAAT:G	1.3677e-05	-1.16939e-10	-1.1468	0.000173466	-1.16939e-10	-1.14691
233843373	chr2:233843373:G:T	4.65187e-06	-1.48947	-0.735769	6.33646e-05	-1.42289	-0.731093
233843514	chr2:233843514:T:A	1.51074e-05	-1.16939e-10	-1.04733	0.000191674	-1.16939e-10	-1.0471
233843735	chr2:233843735:C:T	1.38477e-05	-1.16939e-10	-1.13439	0.000175572	-1.16939e-10	-1.13484
233843992	chr2:233843992:C:T	4.38027e-06	-1.54239	-0.743009	5.86941e-05	-1.49374	-0.736809
233844010	chr2:233844010:G:A	1.7222e-05	-1.16939e-10	-0.916328	0.000218526	-1.16939e-10	-0.915984
233844362	chr2:233844362:G:A	3.90086e-06	-1.4384	-0.962917	5.37048e-05	-1.35482	-0.964569
233844493	chr2:233844493:G:A	6.64343e-05	-0.113062	0.546762	0.0009245	-0.0618807	0.588245
233844613	chr2:233844613:G:A	1.929e-05	-1.16939e-10	-0.802928	0.000245499	-1.16939e-10	-0.799595
233844761	chr2:233844761:T:C	3.66431e-06	-1.33465	-1.12923	4.47983e-05	-1.37358	-1.12714
233844872	chr2:233844872:T:A	1.83461e-05	-1.16939e-10	-0.853098	0.000234092	-1.16939e-10	-0.847177
233845162	chr2:233845162:T:C	1.37181e-05	-1.16939e-10	-1.1438	0.000174018	-1.16939e-10	-1.14373
233845236	chr2:233845236:C:T	0.000140436	-1.16939e-10	1.18224	0.0018226	-1.16939e-10	1.20513
233845284	chr2:233845284:T:C	1.36188e-05	-1.16939e-10	-1.15106	0.000172749	-1.16939e-10	-1.15105
233845627	chr2:233845627:T:C	2.84822e-06	-1.59026	-1.12556	3.65732e-05	-1.57803	-1.12554
233845860	chr2:233845860:G:A	3.31518e-06	-1.42988	-1.13412	4.59368e-05	-1.34105	-1.13457
233846031	chr2:233846031:A:AC	2.49089e-05	-1.16939e-10	-0.547286	0.000318511	-1.16939e-10	-0.539232
233846320	chr2:233846320:T:C	2.8591e-06	-1.5906	-1.12141	3.6922e-05	-1.57268	-1.1214
233846406	chr2:233846406:T:C	2.85223e-06	-1.5906	-1.12381	3.68096e-05	-1.57334	-1.12379
233846514	chr2:233846514:C:T	1.41011e-05	-1.16939e-10	-1.11626	0.000178837	-1.16939e-10	-1.11641
233846929	chr2:233846929:G:A	2.86605e-06	-1.58995	-1.11963	3.67355e-05	-1.57953	-1.11962
233847100	chr2:233847100:A:G	2.82014e-06	-1.5906	-1.13512	3.6395e-05	-1.57335	-1.13511
233847253	chr2:233847253:T:C	3.4444e-05	-1.16939e-10	-0.223178	0.000441948	-1.16939e-10	-0.211698
233847349	chr2:233847349:GC:G	2.84031e-05	-1.16939e-10	-0.416016	0.000360376	-1.16939e-10	-0.415742
233847359	chr2:233847359:G:A	7.08732e-05	-1.16939e-10	0.498379	0.000937657	-1.16939e-10	0.540494
233847594	chr2:233847594:G:A	3.19303e-06	-1.45338	-1.14817	4.40005e-05	-1.37034	-1.14835
233848132	chr2:233848132:T:TA	1.38637e-05	-1.16939e-10	-1.13324	0.000176026	-1.16939e-10	-1.13226
233848165	chr2:233848165:G:T	3.10384e-06	-1.47932	-1.15055	3.77442e-05	-1.52174	-1.15032
233848327	chr2:233848327:G:A	0.000153223	0.734935	0.534446	0.00208061	0.760965	0.576563
233848804	chr2:233848804:T:C	3.8392e-06	-1.29061	-1.12664	4.69793e-05	-1.32616	-1.12703
233849201	chr2:233849201:T:C	3.74459e-06	-1.31221	-1.13	4.58954e-05	-1.34616	-1.13036
233849747	chr2:233849747:C:T	1.17894e-05	-1.29531	-2.2556e-10	0.00015875	-1.23556	-2.2556e-10
233849854	chr2:233849854:G:A	3.76631e-06	-1.31707	-1.11935	4.61759e-05	-1.35064	-1.11979
233849893	chr2:233849893:T:C	3.88688e-06	-1.27872	-1.12619	4.74309e-05	-1.31796	-1.12566
233849968	chr2:233849968:A:G	3.77472e-06	-1.31561	-1.11857	4.6272e-05	-1.34933	-1.11902
233850358	chr2:233850358:C:T	5.98447e-05	-1.16939e-10	0.32924	0.000772315	-1.16939e-10	0.346503
233850396	chr2:233850396:G:A	1.36904e-05	-1.16939e-10	-1.14582	0.000173649	-1.16939e-10	-1.14586
233850572	chr2:233850572:G:A	3.69618e-06	-1.33894	-1.11627	4.53894e-05	-1.37089	-1.11673
233850587	chr2:233850587:G:A	3.03567e-06	-1.50151	-1.15058	4.12484e-05	-1.43261	-1.15067
233850594	chr2:233850594:A:G	3.30588e-05	-1.16939e-10	-0.264225	0.000423971	-1.16939e-10	-0.253225
233850773	chr2:233850773:C:G	4.53554e-06	-1.5604	-0.690173	5.69261e-05	-1.5744	-0.686732
233850984	chr2:233850984:T:A	6.91304e-05	-1.16939e-10	0.473481	0.000893235	-1.16939e-10	0.49196
233851097	chr2:233851097:T:G	3.72883e-06	-1.3313	-1.11512	4.57629e-05	-1.36384	-1.11557
233851154	chr2:233851154:T:C	3.82925e-06	-1.3082	-1.11165	4.69178e-05	-1.34235	-1.11214
233851171	chr2:233851171:G:T	1.5577e-05	-1.16939e-10	-1.01672	0.000198016	-1.16939e-10	-1.01454
233851292	chr2:233851292:C:T	3.68827e-06	-1.34333	-1.11403	4.53002e-05	-1.37508	-1.11449
233851301	chr2:233851301:G:C	3.69636e-06	-1.33967	-1.11549	4.53887e-05	-1.37167	-1.11595
233851442	chr2:233851442:A:G	2.25813e-05	-1.16939e-10	-0.645392	0.000286934	-1.16939e-10	-0.643638
233851828	chr2:233851828:C:T	2.83357e-06	-1.57489	-1.14608	3.5384e-05	-1.59057	-1.14606
233852083	chr2:233852083:C:T	2.02466e-05	-0.754525	-2.2556e-10	0.000248623	-0.786951	-2.2556e-10
233852136	chr2:233852136:T:C	3.08146e-06	-1.58882	-1.04829	3.9298e-05	-1.58365	-1.04806
233852579	chr2:233852579:C:T	3.09277e-06	-1.48199	-1.15146	4.22567e-05	-1.40768	-1.15144
233852709	chr2:233852709:G:A	7.09816e-06	-1.53917	-0.263512	9.89529e-05	-1.45782	-0.250424
233853169	chr2:233853169:C:T	3.85901e-06	-1.5762	-0.835903	4.83539e-05	-1.5904	-0.833946
233853453	chr2:233853453:G:A	2.94876e-06	-1.531	-1.15013	3.70684e-05	-1.54042	-1.1497
233853626	chr2:233853626:C:A	3.70573e-06	-1.31568	-1.13696	4.48217e-05	-1.36412	-1.13607
233853819	chr2:233853819:C:T	1.45333e-05	-1.16939e-10	-1.08607	0.000184355	-1.16939e-10	-1.08602
233854092	chr2:233854092:A:T	2.96384e-06	-1.52458	-1.15145	3.99703e-05	-1.46329	-1.15146
233854252	chr2:233854252:C:T	2.81464e-06	-1.58268	-1.145	3.54881e-05	-1.58877	-1.14492
233854491	chr2:233854491:T:C	2.97587e-06	-1.5906	-1.08137	3.78718e-05	-1.58718	-1.0815
233854579	chr2:233854579:T:C	3.20244e-06	-1.50223	-1.09637	3.96737e-05	-1.52896	-1.09324
233854580	chr2:233854580:C:T	4.90852e-06	-1.44689	-0.724651	7.07503e-05	-1.32816	-0.715572
233854854	chr2:233854854:G:A	3.12823e-06	-1.52471	-1.09733	3.89003e-05	-1.54753	-1.09436
233854936	chr2:233854936:G:A	1.36754e-05	-1.16939e-10	-1.14691	0.000173475	-1.16939e-10	-1.14686
233855109	chr2:233855109:G:C	4.80063e-06	-1.45098	-0.742787	6.90848e-05	-1.33363	-0.733923
233855378	chr2:233855378:C:CAAAAAAAAAA	1.36695e-05	-1.16939e-10	-1.14735	0.000173289	-1.16939e-10	-1.14793
```
