## Supplementary material for "Characterization of shared and ancestry-specific signals driving complex traits using multi-ancestry fine-mapping": susiex_nc3.cs80.cs

```
CS_ID	SNP	BP	REF_ALLELE	ALT_ALLELE	REF_FRQ	BETA	SE	-LOG10P	CS_PIP	OVRL_PIP
1	chr2:233369903:C:T	233369903	T,T	C,C	1,1	inf,-inf	inf,inf	5.80747,0.182548	0.186022	0.186123
1	chr2:233346499:A:C	233346499	C,C	A,A	1,1	inf,-inf	inf,inf	5.65406,0.0529507	0.124214	0.12433
1	chr2:233358196:C:T	233358196	T,T	C,C	1,1	inf,inf	inf,inf	5.35079,0.0979049	0.068576	0.068654
1	chr2:233358973:G:A	233358973	A,A	G,G	1,1	inf,inf	inf,inf	5.31767,0.104072	0.0641628	0.0642397
1	chr2:233357275:A:G	233357275	G,G	A,A	1,1	inf,inf	inf,inf	5.30347,0.112219	0.062612	0.0626889
1	chr2:233344951:A:C	233344951	C,C	A,A	1,1	inf,inf	inf,inf	5.2685,0.32356	0.0613759	0.0618241
1	chr2:233354365:C:T	233354365	T,T	C,C	1,1	inf,-inf	inf,inf	5.08291,0.0318332	0.0375948	0.0376628
1	chr2:233361281:C:T	233361281	T,T	C,C	1,1	inf,inf	inf,inf	5.0053,0.0950272	0.0330626	0.0331285
1	chr2:233364091:A:G	233364091	G,G	A,A	1,1	inf,inf	inf,inf	4.99676,0.111026	0.0327793	0.0328454
1	chr2:233376597:A:G	233376597	G,G	A,A	1,1	inf,inf	inf,inf	4.87517,0.309128	0.0303688	0.0304461
1	chr2:233344264:G:A	233344264	A,A	G,G	1,1	inf,-inf	inf,inf	4.82452,0.149698	0.020855	0.0211041
1	chr2:233374312:A:G	233374312	G,G	A,A	1,1	inf,inf	inf,inf	4.67752,0.249396	0.0187975	0.0188634
1	chr2:233355844:A:G	233355844	G,G	A,A	1,1	inf,inf	inf,inf	4.74997,0.0229255	0.0187138	0.0187716
1	chr2:233346901:G:A	233346901	A,A	G,G	1,1	inf,-inf	inf,inf	4.76525,0.161385	0.0186323	0.0188723
1	chr2:233348203:G:A	233348203	A,A	G,G	1,1	inf,-inf	inf,inf	4.66319,0.234458	0.0159948	0.0162253
1	chr2:233350355:G:T	233350355	T,T	G,G	1,1	inf,-inf	inf,inf	4.71912,0.0111029	0.0157688	0.015985
2	chr2:233104163:A:AC	233104163	AC,AC	A,A	1,1	inf,inf	inf,inf	1.75823,2.08689	0.0102573	0.0108213
2	chr2:233103320:G:A	233103320	A,A	G,G	1,1	inf,inf	inf,inf	1.75959,1.74971	0.00544927	0.00577738
2	chr2:233045823:C:T	233045823	NA,T	NA,C	NA,1	NA,inf	NA,inf	NA,2.27335	0.00512184	0.00549142
2	chr2:233046368:C:G	233046368	NA,G	NA,C	NA,1	NA,inf	NA,inf	NA,2.21369	0.00459096	0.00492302
2	chr2:232899809:CTCAG:C	232899809	C,NA	CTCAG,NA	1,NA	-inf,NA	inf,NA	2.34023,NA	0.00445385	0.00482412
2	chr2:233837005:C:T	233837005	NA,T	NA,C	NA,1	NA,-inf	NA,inf	NA,2.13336	0.00419263	0.00450829
2	chr2:232892987:A:G	232892987	G,NA	A,NA	1,NA	-inf,NA	inf,NA	2.07428,NA	0.00297064	0.00322086
2	chr2:233840623:G:A	233840623	A,A	G,G	1,1	-inf,-inf	inf,inf	0.740299,2.32243	0.00289155	0.00309728
2	chr2:232911210:C:CAT	232911210	CAT,NA	C,NA	1,NA	-inf,NA	inf,NA	2.08711,NA	0.0028306	0.00305767
2	chr2:233717158:G:T	233717158	NA,T	NA,G	NA,1	NA,inf	NA,inf	NA,1.91429	0.0028025	0.00301397
2	chr2:233831585:C:T	233831585	NA,T	NA,C	NA,1	NA,-inf	NA,inf	NA,1.88997	0.00269779	0.00290284
2	chr2:233826983:A:G	233826983	NA,G	NA,A	NA,1	NA,-inf	NA,inf	NA,1.87006	0.00267985	0.00288944
2	chr2:233697307:A:T	233697307	NA,T	NA,A	NA,1	NA,inf	NA,inf	NA,1.83381	0.0024418	0.00262787
2	chr2:233699373:A:G	233699373	NA,G	NA,A	NA,1	NA,inf	NA,inf	NA,1.79784	0.00228669	0.00246094
2	chr2:233087413:G:A	233087413	NA,A	NA,G	NA,1	NA,-inf	NA,inf	NA,1.75891	0.00221707	0.00239177
2	chr2:233589113:G:C	233589113	NA,C	NA,G	NA,1	NA,-inf	NA,inf	NA,1.72555	0.00205121	0.00221196
2	chr2:233149800:AGCAGCATCTT:A	233149800	NA,A	NA,AGCAGCATCTT	NA,1	NA,-inf	NA,inf	NA,1.73268	0.00204844	0.00220601
2	chr2:232957540:C:T	232957540	NA,T	NA,C	NA,1	NA,inf	NA,inf	NA,1.72835	0.00204484	0.00220389
2	chr2:232962077:T:C	232962077	C,C	T,T	1,1	-inf,inf	inf,inf	0.031202,2.5696	0.00201181	0.00216545
2	chr2:233447252:G:C	233447252	C,C	G,G	1,1	-inf,-inf	inf,inf	1.47842,1.45729	0.00200871	0.00219479
2	chr2:233848327:G:A	233848327	A,A	G,G	1,1	-inf,-inf	inf,inf	1.57579,1.30308	0.00199206	0.00214131
2	chr2:232994917:T:C	232994917	C,NA	T,NA	1,NA	inf,NA	inf,NA	1.89745,NA	0.00196311	0.00213469
2	chr2:233153390:T:C	233153390	NA,C	NA,T	NA,1	NA,-inf	NA,inf	NA,1.69176	0.00190362	0.00205019
2	chr2:233107094:G:A	233107094	A,A	G,G	1,1	inf,inf	inf,inf	1.44526,1.46023	0.00187124	0.00198932
2	chr2:233587699:T:A	233587699	NA,A	NA,T	NA,1	NA,-inf	NA,inf	NA,1.67016	0.00185754	0.00200324
2	chr2:233845236:C:T	233845236	NA,T	NA,C	NA,1	NA,inf	NA,inf	NA,1.66061	0.00181084	0.00195302
2	chr2:232886551:G:A	232886551	NA,A	NA,G	NA,1	NA,-inf	NA,inf	NA,1.67313	0.00180332	0.00193975
2	chr2:232960665:G:C	232960665	NA,C	NA,G	NA,1	NA,inf	NA,inf	NA,1.65403	0.00175995	0.00189553
2	chr2:232958310:G:A	232958310	NA,A	NA,G	NA,1	NA,inf	NA,inf	NA,1.65262	0.00175603	0.00189132
2	chr2:233825761:A:G	233825761	NA,G	NA,A	NA,1	NA,-inf	NA,inf	NA,1.57675	0.00158079	0.00170508
2	chr2:233114198:G:A	233114198	A,A	G,G	1,1	inf,inf	inf,inf	1.89208,0.834326	0.00157842	0.00167871
2	chr2:232879812:G:A	232879812	NA,A	NA,G	NA,1	NA,inf	NA,inf	NA,1.57158	0.00157019	0.00169457
2	chr2:233108013:C:T	233108013	T,T	C,C	1,1	inf,inf	inf,inf	1.30399,1.49174	0.0015307	0.00162824
2	chr2:232892060:G:A	232892060	NA,A	NA,G	NA,1	NA,inf	NA,inf	NA,1.5439	0.00150526	0.00162457
2	chr2:233213046:G:A	233213046	NA,A	NA,G	NA,1	NA,inf	NA,inf	NA,1.54992	0.00149718	0.00161472
2	chr2:232863330:A:T	232863330	NA,T	NA,A	NA,1	NA,-inf	NA,inf	NA,1.56945	0.00147882	0.00158936
2	chr2:233110932:A:AAC	233110932	AAC,NA	A,NA	1,NA	inf,NA	inf,NA	1.70371,NA	0.00147678	0.00156806
2	chr2:233000739:G:A	233000739	A,NA	G,NA	1,NA	-inf,NA	inf,NA	1.77163,NA	0.0014718	0.00159808
2	chr2:232953628:C:G	232953628	NA,G	NA,C	NA,1	NA,inf	NA,inf	NA,1.53173	0.00145344	0.00156718
2	chr2:233071115:G:A	233071115	A,A	G,G	1,1	inf,-inf	inf,inf	0.670409,1.98318	0.00144848	0.00155346
2	chr2:232958085:T:C	232958085	NA,C	NA,T	NA,1	NA,inf	NA,inf	NA,1.51133	0.00139067	0.00149918
2	chr2:233126512:A:G	233126512	G,G	A,A	1,1	inf,-inf	inf,inf	1.28542,1.31082	0.00135483	0.00144356
2	chr2:232863041:C:T	232863041	NA,T	NA,C	NA,1	NA,-inf	NA,inf	NA,1.51175	0.00133667	0.00143677
2	chr2:232859100:T:A	232859100	NA,A	NA,T	NA,1	NA,-inf	NA,inf	NA,1.50638	0.0013242	0.00142339
2	chr2:232880417:A:G	232880417	NA,G	NA,A	NA,1	NA,-inf	NA,inf	NA,1.50627	0.00132397	0.00142314
2	chr2:232867151:A:G	232867151	NA,G	NA,A	NA,1	NA,-inf	NA,inf	NA,1.50319	0.00131685	0.0014155
2	chr2:232864289:T:A	232864289	NA,A	NA,T	NA,1	NA,-inf	NA,inf	NA,1.50319	0.00131685	0.0014155
2	chr2:233249514:C:T	233249514	T,T	C,C	1,1	inf,-inf	inf,inf	0.286735,2.05066	0.00131085	0.00138381
2	chr2:233753934:C:A	233753934	NA,A	NA,C	NA,1	NA,inf	NA,inf	NA,1.47352	0.0012794	0.00137736
2	chr2:233208310:G:A	233208310	A,A	G,G	1,1	inf,-inf	inf,inf	0.385078,2.16925	0.00127626	0.00137663
2	chr2:233509869:T:G	233509869	NA,G	NA,T	NA,1	NA,inf	NA,inf	NA,1.45623	0.00127593	0.00137577
2	chr2:232870691:ACATGGGTATTG:A	232870691	NA,A	NA,ACATGGGTATTG	NA,1	NA,-inf	NA,inf	NA,1.48215	0.00126937	0.00136452
2	chr2:233817866:G:A	233817866	NA,A	NA,G	NA,1	NA,-inf	NA,inf	NA,1.44971	0.00126695	0.0013666
2	chr2:232993926:C:T	232993926	T,T	C,C	1,1	-inf,inf	inf,inf	0.585914,2.04234	0.00126513	0.0013642
2	chr2:232954800:G:A	232954800	NA,A	NA,G	NA,1	NA,inf	NA,inf	NA,1.46431	0.00126356	0.0013614
2	chr2:232996028:G:A	232996028	NA,A	NA,G	NA,1	NA,-inf	NA,inf	NA,1.43482	0.00125414	0.00135411
2	chr2:233549674:A:C	233549674	NA,C	NA,A	NA,1	NA,inf	NA,inf	NA,1.42726	0.00121249	0.00130737
2	chr2:232859276:C:T	232859276	NA,T	NA,C	NA,1	NA,-inf	NA,inf	NA,1.45402	0.00120873	0.00129943
2	chr2:232871803:C:T	232871803	NA,T	NA,C	NA,1	NA,-inf	NA,inf	NA,1.45097	0.00120253	0.00129278
2	chr2:233765544:G:A	233765544	NA,A	NA,G	NA,1	NA,-inf	NA,inf	NA,1.43354	0.00119356	0.00128532
2	chr2:233643646:G:A	233643646	A,A	G,G	1,1	-inf,-inf	inf,inf	0.591791,2.10943	0.00118136	0.00128694
2	chr2:233065952:A:T	233065952	T,NA	A,NA	1,NA	inf,NA	inf,NA	1.65493,NA	0.00118106	0.00129161
2	chr2:233248180:C:A	233248180	A,A	C,C	1,1	inf,-inf	inf,inf	0.29071,1.98549	0.0011724	0.00123746
2	chr2:233366980:A:C	233366980	NA,C	NA,A	NA,1	NA,inf	NA,inf	NA,1.41636	0.00117099	0.0012694
2	chr2:232989531:A:G	232989531	G,G	A,A	1,1	-inf,inf	inf,inf	0.582819,1.99928	0.00116511	0.00125633
2	chr2:233818198:C:T	233818198	NA,T	NA,C	NA,1	NA,-inf	NA,inf	NA,1.40176	0.00116489	0.00125657
2	chr2:233064768:A:C	233064768	C,NA	A,NA	1,NA	inf,NA	inf,NA	1.62638,NA	0.0011602	0.00126312
2	chr2:233229911:G:A	233229911	NA,A	NA,G	NA,1	NA,inf	NA,inf	NA,1.39763	0.00115936	0.00125154
2	chr2:233110371:T:A	233110371	A,NA	T,NA	1,NA	inf,NA	inf,NA	1.60105,NA	0.00115132	0.00122667
2	chr2:232882592:C:T	232882592	NA,T	NA,C	NA,1	NA,-inf	NA,inf	NA,1.41386	0.0011446	0.0012319
2	chr2:232856315:ATC:A	232856315	NA,A	NA,ATC	NA,1	NA,-inf	NA,inf	NA,1.4197	0.00113897	0.00122453
2	chr2:233835247:A:G	233835247	NA,G	NA,A	NA,1	NA,inf	NA,inf	NA,1.40011	0.0011368	0.00122586
2	chr2:233185120:G:A	233185120	A,NA	G,NA	1,NA	inf,NA	inf,NA	1.44029,NA	0.00111174	0.00118592
2	chr2:232881065:G:C	232881065	NA,C	NA,G	NA,1	NA,-inf	NA,inf	NA,1.39692	0.00111077	0.00119543
2	chr2:233031947:A:C	233031947	NA,C	NA,A	NA,1	NA,inf	NA,inf	NA,1.36211	0.00110958	0.00119917
2	chr2:232880034:G:A	232880034	NA,A	NA,G	NA,1	NA,-inf	NA,inf	NA,1.39147	0.00110045	0.00118434
2	chr2:233179730:T:A	233179730	A,A	T,T	1,1	inf,-inf	inf,inf	2.11185,0.0231315	0.00108734	0.00115783
2	chr2:232889694:G:A	232889694	NA,A	NA,G	NA,1	NA,inf	NA,inf	NA,1.35958	0.00108377	0.00116964
2	chr2:233750647:T:TCACA	233750647	NA,TCACA	NA,T	NA,1	NA,-inf	NA,inf	NA,1.37663	0.00107998	0.00116331
2	chr2:233134956:T:C	233134956	NA,C	NA,T	NA,1	NA,inf	NA,inf	NA,1.3816	0.00106716	0.00114835
2	chr2:233750656:GGTGCCC:G	233750656	NA,G	NA,GGTGCCC	NA,1	NA,-inf	NA,inf	NA,1.3679	0.00106384	0.00114595
2	chr2:233102718:C:T	233102718	T,T	C,C	1,1	inf,inf	inf,inf	1.58831,0.950401	0.00105958	0.00112528
2	chr2:233836035:A:AG	233836035	NA,AG	NA,A	NA,1	NA,inf	NA,inf	NA,1.35927	0.00105863	0.00114161
2	chr2:233180446:T:C	233180446	C,C	T,T	1,1	inf,-inf	inf,inf	1.91363,0.426344	0.00105672	0.00112524
2	chr2:233704041:C:A	233704041	NA,A	NA,C	NA,1	NA,inf	NA,inf	NA,1.35537	0.00105222	0.00113317
2	chr2:233239421:C:T	233239421	NA,T	NA,C	NA,1	NA,-inf	NA,inf	NA,1.33751	0.00104867	0.00113289
2	chr2:233045161:G:C	233045161	NA,C	NA,G	NA,1	NA,inf	NA,inf	NA,1.35501	0.00104584	0.00112718
2	chr2:233740540:C:G	233740540	NA,G	NA,C	NA,1	NA,-inf	NA,inf	NA,1.35664	0.00104353	0.00112408
2	chr2:232935020:T:A	232935020	A,NA	T,NA	1,NA	-inf,NA	inf,NA	1.46803,NA	0.00103904	0.00111635
2	chr2:233056734:T:C	233056734	NA,C	NA,T	NA,1	NA,inf	NA,inf	NA,1.349	0.00103615	0.00111684
2	chr2:233102702:T:TAGCTGGAC	233102702	TAGCTGGAC,TAGCTGGAC	T,T	1,1	inf,inf	inf,inf	1.55654,0.973061	0.00103613	0.00110044
2	chr2:232870178:G:A	232870178	NA,A	NA,G	NA,1	NA,inf	NA,inf	NA,1.32626	0.00103208	0.00111429
2	chr2:232881283:C:T	232881283	NA,T	NA,C	NA,1	NA,-inf	NA,inf	NA,1.35781	0.00102439	0.00110152
2	chr2:233103223:T:A	233103223	A,A	T,T	1,1	inf,inf	inf,inf	1.64053,0.868922	0.00102308	0.00108659
2	chr2:233659270:G:T	233659270	T,T	G,G	1,1	-inf,-inf	inf,inf	0.617573,2.00431	0.00101977	0.00111134
2	chr2:232944128:G:C	232944128	NA,C	NA,G	NA,1	NA,-inf	NA,inf	NA,1.32143	0.00101614	0.00109661
2	chr2:233656792:C:T	233656792	T,T	C,C	1,1	-inf,-inf	inf,inf	0.738876,1.9117	0.0010105	0.00110493
2	chr2:233216206:G:T	233216206	NA,T	NA,G	NA,1	NA,-inf	NA,inf	NA,1.30529	0.0010051	0.00108485
2	chr2:233735706:TG:T	233735706	NA,T	NA,TG	NA,1	NA,inf	NA,inf	NA,1.32968	0.000999049	0.00107608
2	chr2:233841134:G:C	233841134	C,C	G,G	1,1	-inf,-inf	inf,inf	1.4462,0.690461	0.000997589	0.00104371
2	chr2:233134685:T:A	233134685	NA,A	NA,T	NA,1	NA,-inf	NA,inf	NA,1.30752	0.000986926	0.00106452
2	chr2:233618751:G:A	233618751	A,A	G,G	1,1	-inf,-inf	inf,inf	0.682104,1.94853	0.000985504	0.00107655
2	chr2:233642324:G:A	233642324	A,A	G,G	1,1	-inf,-inf	inf,inf	0.578445,2.01867	0.000985013	0.00107333
2	chr2:233170890:A:G	233170890	NA,G	NA,A	NA,1	NA,-inf	NA,inf	NA,1.30497	0.00098487	0.0010633
2	chr2:232879734:A:G	232879734	NA,G	NA,A	NA,1	NA,-inf	NA,inf	NA,1.32677	0.000984354	0.00105953
2	chr2:233246596:G:A	233246596	NA,A	NA,G	NA,1	NA,inf	NA,inf	NA,1.30516	0.000980926	0.0010578
2	chr2:232987494:G:A	232987494	A,A	G,G	1,1	-inf,inf	inf,inf	0.629457,1.86775	0.000980214	0.00105747
2	chr2:232987057:C:T	232987057	T,T	C,C	1,1	-inf,inf	inf,inf	0.654115,1.83701	0.000961277	0.0010372
2	chr2:232931377:T:C	232931377	C,NA	T,NA	1,NA	-inf,NA	inf,NA	1.42187,NA	0.000956784	0.00102758
2	chr2:233741457:T:C	233741457	NA,C	NA,T	NA,1	NA,-inf	NA,inf	NA,1.29712	0.000941985	0.00101479
2	chr2:233102695:A:G	233102695	G,G	A,A	1,1	inf,inf	inf,inf	1.51489,0.960893	0.000940015	0.000998616
2	chr2:233176750:G:A	233176750	A,A	G,G	1,1	inf,-inf	inf,inf	1.88177,0.366044	0.000930993	0.000990739
2	chr2:233506372:T:C	233506372	NA,C	NA,T	NA,1	NA,inf	NA,inf	NA,1.27352	0.0009295	0.00100244
2	chr2:233172704:C:T	233172704	NA,T	NA,C	NA,1	NA,-inf	NA,inf	NA,1.27146	0.000929431	0.0010027
2	chr2:233741455:T:TAAGTTC	233741455	NA,TAAGTTC	NA,T	NA,1	NA,-inf	NA,inf	NA,1.28771	0.000926963	0.000998622
2	chr2:233847359:G:A	233847359	NA,A	NA,G	NA,1	NA,-inf	NA,inf	NA,1.28192	0.000920519	0.000991643
2	chr2:233731530:C:T	233731530	T,NA	C,NA	1,NA	inf,NA	inf,NA	1.27402,NA	0.000915419	0.000969143
2	chr2:233819965:C:T	233819965	NA,T	NA,C	NA,1	NA,-inf	NA,inf	NA,1.25771	0.000907051	0.000978648
2	chr2:233226293:T:C	233226293	NA,C	NA,T	NA,1	NA,-inf	NA,inf	NA,1.24225	0.000905855	0.000977896
2	chr2:233168031:A:G	233168031	NA,G	NA,A	NA,1	NA,inf	NA,inf	NA,1.25729	0.000896612	0.000966657
2	chr2:233134073:A:C	233134073	NA,C	NA,A	NA,1	NA,-inf	NA,inf	NA,1.2511	0.00089555	0.00096601
2	chr2:233850984:T:A	233850984	NA,A	NA,T	NA,1	NA,inf	NA,inf	NA,1.2564	0.000892538	0.000962983
2	chr2:233844493:G:A	233844493	A,A	G,G	1,1	-inf,-inf	inf,inf	1.11587,1.30969	0.000890229	0.000955448
2	chr2:233628801:G:T	233628801	T,T	G,G	1,1	-inf,-inf	inf,inf	0.687148,1.87353	0.000888315	0.000972541
2	chr2:232945182:T:C	232945182	C,NA	T,NA	1,NA	inf,NA	inf,NA	1.48057,NA	0.000884958	0.000965604
2	chr2:233656746:A:T	233656746	T,T	A,A	1,1	-inf,-inf	inf,inf	0.60088,1.87468	0.000876162	0.00095666
2	chr2:233297553:A:G	233297553	NA,G	NA,A	NA,1	NA,inf	NA,inf	NA,1.22917	0.000875746	0.00094563
2	chr2:232889317:G:A	232889317	NA,A	NA,G	NA,1	NA,-inf	NA,inf	NA,1.24322	0.00087257	0.000940663
2	chr2:233626223:C:T	233626223	T,T	C,C	1,1	-inf,-inf	inf,inf	0.757927,1.81275	0.000869696	0.000951301
2	chr2:233255431:T:C	233255431	NA,C	NA,T	NA,1	NA,inf	NA,inf	NA,1.22539	0.000869112	0.000938417
2	chr2:233616709:C:T	233616709	T,T	C,C	1,1	-inf,-inf	inf,inf	0.726929,1.83294	0.000864993	0.000945535
2	chr2:233131434:C:T	233131434	NA,T	NA,C	NA,1	NA,-inf	NA,inf	NA,1.23955	0.000863327	0.000930552
2	chr2:233825305:C:T	233825305	NA,T	NA,C	NA,1	NA,-inf	NA,inf	NA,1.22751	0.000857808	0.000925698
2	chr2:233163230:A:G	233163230	G,G	A,A	1,1	inf,inf	inf,inf	0.352093,2.04915	0.000854512	0.00092676
2	chr2:233114468:A:G	233114468	G,G	A,A	1,1	inf,inf	inf,inf	1.99238,0.136536	0.000846726	0.000898707
2	chr2:233106107:G:A	233106107	A,A	G,G	1,1	inf,inf	inf,inf	1.30993,1.13751	0.000845465	0.000900774
2	chr2:233605074:A:C	233605074	C,C	A,A	1,1	-inf,-inf	inf,inf	0.841668,1.73118	0.000843736	0.000926799
2	chr2:233069256:C:T	233069256	NA,T	NA,C	NA,1	NA,-inf	NA,inf	NA,1.20632	0.000829725	0.000895155
2	chr2:233709152:T:G	233709152	NA,G	NA,T	NA,1	NA,-inf	NA,inf	NA,1.21335	0.000829596	0.000894458
2	chr2:233815402:G:A	233815402	A,A	G,G	1,1	inf,-inf	inf,inf	0.706574,1.58757	0.000823195	0.000878483
2	chr2:232960947:A:G	232960947	NA,G	NA,A	NA,1	NA,inf	NA,inf	NA,1.20315	0.000806961	0.000869888
2	chr2:233107029:A:G	233107029	G,NA	A,NA	1,NA	-inf,NA	inf,NA	1.42081,NA	0.000805583	0.000873406
2	chr2:233647680:C:G	233647680	G,G	C,C	1,1	-inf,-inf	inf,inf	0.716925,1.79906	0.000803203	0.000877851
2	chr2:232924314:T:C	232924314	C,NA	T,NA	1,NA	-inf,NA	inf,NA	1.3256,NA	0.000799191	0.000858425
2	chr2:233092306:C:G	233092306	NA,G	NA,C	NA,1	NA,-inf	NA,inf	NA,1.17703	0.000794354	0.00085719
2	chr2:233705461:A:C	233705461	NA,C	NA,A	NA,1	NA,-inf	NA,inf	NA,1.18726	0.000793778	0.000855866
2	chr2:233736127:C:T	233736127	NA,T	NA,C	NA,1	NA,-inf	NA,inf	NA,1.19665	0.000793078	0.000854467
2	chr2:233247116:A:C	233247116	C,C	A,A	1,1	inf,-inf	inf,inf	0.367104,1.68415	0.000785641	0.000826925
2	chr2:233728979:T:C	233728979	C,NA	T,NA	1,NA	inf,NA	inf,NA	1.1941,NA	0.00078477	0.000831206
2	chr2:233761493:C:T	233761493	NA,T	NA,C	NA,1	NA,-inf	NA,inf	NA,1.18244	0.000776438	0.000836644
2	chr2:233811981:AC:A	233811981	NA,A	NA,AC	NA,1	NA,-inf	NA,inf	NA,1.15002	0.000774701	0.000836093
2	chr2:233850358:C:T	233850358	NA,T	NA,C	NA,1	NA,inf	NA,inf	NA,1.17132	0.000773082	0.000834184
2	chr2:233779696:T:C	233779696	NA,C	NA,T	NA,1	NA,-inf	NA,inf	NA,1.15809	0.000773056	0.000834785
2	chr2:233228834:T:C	233228834	NA,C	NA,T	NA,1	NA,-inf	NA,inf	NA,1.15176	0.000770582	0.000831536
2	chr2:232897515:T:C	232897515	NA,C	NA,T	NA,1	NA,-inf	NA,inf	NA,1.14821	0.000768338	0.000829965
2	chr2:232899227:G:A	232899227	NA,A	NA,G	NA,1	NA,-inf	NA,inf	NA,1.14384	0.000762605	0.000823776
2	chr2:233587314:G:A	233587314	A,NA	G,NA	1,NA	-inf,NA	inf,NA	1.59132,NA	0.000757433	0.000855323
2	chr2:233033992:T:C	233033992	NA,C	NA,T	NA,1	NA,inf	NA,inf	NA,1.16348	0.000757376	0.000816678
2	chr2:232997909:G:A	232997909	NA,A	NA,G	NA,1	NA,-inf	NA,inf	NA,1.14545	0.00075652	0.000816801
2	chr2:233139305:T:C	233139305	NA,C	NA,T	NA,1	NA,-inf	NA,inf	NA,1.15314	0.000748205	0.000806772
2	chr2:233110939:AC:A	233110939	A,NA	AC,NA	1,NA	inf,NA	inf,NA	1.33799,NA	0.000747643	0.000795798
2	chr2:233604330:T:C	233604330	C,C	T,T	1,1	-inf,-inf	inf,inf	0.831533,1.67128	0.000745585	0.000817405
2	chr2:232889262:C:T	232889262	NA,T	NA,C	NA,1	NA,inf	NA,inf	NA,1.13734	0.000737449	0.000795871
2	chr2:233024304:C:T	233024304	NA,T	NA,C	NA,1	NA,inf	NA,inf	NA,1.15879	0.000735183	0.000791724
2	chr2:233081618:A:G	233081618	NA,G	NA,A	NA,1	NA,inf	NA,inf	NA,1.14324	0.000733013	0.00079021
2	chr2:233228754:TG:T	233228754	T,T	TG,TG	1,1	inf,-inf	inf,inf	1.26192,1.02078	0.000727653	0.000785188
2	chr2:232977512:T:C	232977512	C,C	T,T	1,1	-inf,-inf	inf,inf	1.856,0.305435	0.0007235	0.000784671
2	chr2:233064970:C:T	233064970	NA,T	NA,C	NA,1	NA,inf	NA,inf	NA,1.14667	0.000718531	0.000773348
2	chr2:233775593:G:T	233775593	NA,T	NA,G	NA,1	NA,-inf	NA,inf	NA,1.12818	0.000709771	0.00076507
2	chr2:233142015:G:A	233142015	NA,A	NA,G	NA,1	NA,-inf	NA,inf	NA,1.11876	0.000704205	0.000759155
2	chr2:233228884:T:G	233228884	G,G	T,T	1,1	inf,-inf	inf,inf	1.25576,0.82336	0.000698949	0.000740128
2	chr2:233207843:T:C	233207843	NA,C	NA,T	NA,1	NA,-inf	NA,inf	NA,1.09366	0.00069232	0.000747165
2	chr2:232950927:C:T	232950927	NA,T	NA,C	NA,1	NA,-inf	NA,inf	NA,1.09516	0.000691327	0.000746246
2	chr2:233773986:C:T	233773986	NA,T	NA,C	NA,1	NA,-inf	NA,inf	NA,1.1112	0.000689958	0.000743718
2	chr2:233138497:A:T	233138497	NA,T	NA,A	NA,1	NA,-inf	NA,inf	NA,1.09266	0.000684897	0.000738905
2	chr2:233776228:T:C	233776228	NA,C	NA,T	NA,1	NA,-inf	NA,inf	NA,1.10521	0.000683163	0.000736407
2	chr2:233040627:A:G	233040627	G,NA	A,NA	1,NA	inf,NA	inf,NA	1.29559,NA	0.000682426	0.00073871
2	chr2:233090036:G:A	233090036	NA,A	NA,G	NA,1	NA,inf	NA,inf	NA,1.07612	0.000679956	0.000734952
2	chr2:233555852:T:C	233555852	C,C	T,T	1,1	inf,inf	inf,inf	1.46176,0.84671	0.000679886	0.000740774
2	chr2:233217933:A:G	233217933	NA,G	NA,A	NA,1	NA,-inf	NA,inf	NA,1.07061	0.000676167	0.000730019
2	chr2:233173492:C:T	233173492	NA,T	NA,C	NA,1	NA,-inf	NA,inf	NA,1.08194	0.000673933	0.000727178
2	chr2:233184179:C:G	233184179	G,G	C,C	1,1	inf,inf	inf,inf	0.0737245,1.99472	0.000673354	0.000726104
2	chr2:233626002:G:A	233626002	A,A	G,G	1,1	-inf,-inf	inf,inf	0.734402,1.68564	0.000670202	0.00073466
2	chr2:233334937:A:G	233334937	NA,G	NA,A	NA,1	NA,inf	NA,inf	NA,1.11788	0.000663918	0.000717557
2	chr2:233756033:G:A	233756033	A,NA	G,NA	1,NA	inf,NA	inf,NA	1.15903,NA	0.000663514	0.000704638
2	chr2:233203269:C:T	233203269	NA,T	NA,C	NA,1	NA,inf	NA,inf	NA,1.05955	0.000655628	0.000708172
2	chr2:233164909:TA:T	233164909	T,T	TA,TA	1,1	inf,inf	inf,inf	0.291571,1.91389	0.0006479	0.000703306
2	chr2:233216617:C:T	233216617	T,NA	C,NA	1,NA	-inf,NA	inf,NA	1.35348,NA	0.000642582	0.0007041
2	chr2:233231127:G:T	233231127	NA,T	NA,G	NA,1	NA,inf	NA,inf	NA,1.04517	0.000640464	0.000691984
2	chr2:233001939:C:T	233001939	NA,T	NA,C	NA,1	NA,-inf	NA,inf	NA,1.04121	0.000637821	0.000688741
2	chr2:233238660:G:A	233238660	NA,A	NA,G	NA,1	NA,inf	NA,inf	NA,1.0431	0.000635545	0.000686039
2	chr2:233778928:T:G	233778928	NA,G	NA,T	NA,1	NA,-inf	NA,inf	NA,1.03653	0.000630269	0.000680615
2	chr2:233828487:T:C	233828487	NA,C	NA,T	NA,1	NA,-inf	NA,inf	NA,1.0406	0.000629341	0.000679187
2	chr2:233133302:A:G	233133302	G,G	A,A	1,1	inf,-inf	inf,inf	1.19357,0.947941	0.000628416	0.000673653
2	chr2:233212516:C:T	233212516	NA,T	NA,C	NA,1	NA,inf	NA,inf	NA,1.0405	0.000626511	0.00067631
2	chr2:233028677:T:G	233028677	NA,G	NA,T	NA,1	NA,-inf	NA,inf	NA,1.01941	0.000625983	0.000676835
2	chr2:233777496:C:T	233777496	NA,T	NA,C	NA,1	NA,-inf	NA,inf	NA,1.03205	0.000625612	0.000675589
2	chr2:233840612:T:C	233840612	C,C	T,T	1,1	-inf,-inf	inf,inf	1.31364,0.537808	0.000625594	0.000654702
2	chr2:233797271:C:T	233797271	NA,T	NA,C	NA,1	NA,-inf	NA,inf	NA,1.03344	0.000624774	0.000674488
2	chr2:233060781:A:G	233060781	G,G	A,A	1,1	inf,-inf	inf,inf	1.90168,0.148469	0.000621054	0.000678672
2	chr2:233571848:A:G	233571848	NA,G	NA,A	NA,1	NA,inf	NA,inf	NA,1.03393	0.000620203	0.000669015
2	chr2:233766390:C:T	233766390	T,NA	C,NA	1,NA	inf,NA	inf,NA	1.12197,NA	0.000618673	0.000657209
2	chr2:233202903:A:G	233202903	NA,G	NA,A	NA,1	NA,inf	NA,inf	NA,1.03064	0.000616686	0.000665716
2	chr2:233655983:C:G	233655983	NA,G	NA,C	NA,1	NA,inf	NA,inf	NA,1.02623	0.000615279	0.000664151
2	chr2:233776442:G:A	233776442	NA,A	NA,G	NA,1	NA,-inf	NA,inf	NA,1.03959	0.000612756	0.000660569
2	chr2:232891481:C:T	232891481	NA,T	NA,C	NA,1	NA,inf	NA,inf	NA,1.02546	0.000612697	0.000661437
2	chr2:233701639:A:C	233701639	NA,C	NA,A	NA,1	NA,-inf	NA,inf	NA,1.01203	0.000606272	0.000653292
2	chr2:233229394:G:A	233229394	A,A	G,G	1,1	inf,-inf	inf,inf	1.68295,0.28126	0.000605965	0.000649835
2	chr2:233439428:G:A	233439428	A,A	G,G	1,1	-inf,inf	inf,inf	1.75701,0.981906	0.000605049	0.000744806
2	chr2:233034347:G:A	233034347	NA,A	NA,G	NA,1	NA,inf	NA,inf	NA,1.00734	0.000604922	0.000653718
2	chr2:232870093:C:CT	232870093	NA,CT	NA,C	NA,1	NA,inf	NA,inf	NA,1.01775	0.000604886	0.000652777
2	chr2:233546144:C:G	233546144	NA,G	NA,C	NA,1	NA,-inf	NA,inf	NA,1.02066	0.000602666	0.000650419
2	chr2:232905709:C:G	232905709	NA,G	NA,C	NA,1	NA,inf	NA,inf	NA,1.01074	0.000602001	0.00064997
2	chr2:233164994:C:T	233164994	T,T	C,C	1,1	inf,inf	inf,inf	0.277476,1.873	0.000598502	0.000649117
2	chr2:233254024:A:T	233254024	NA,T	NA,A	NA,1	NA,inf	NA,inf	NA,1.02972	0.000597996	0.00064586
2	chr2:233067548:G:C	233067548	NA,C	NA,G	NA,1	NA,inf	NA,inf	NA,1.03331	0.000596511	0.000642197
2	chr2:233799198:T:C	233799198	NA,C	NA,T	NA,1	NA,-inf	NA,inf	NA,0.991901	0.000586744	0.000633623
2	chr2:233600768:C:T	233600768	NA,T	NA,C	NA,1	NA,inf	NA,inf	NA,0.996857	0.000585559	0.000631976
2	chr2:233765768:G:T	233765768	NA,T	NA,G	NA,1	NA,inf	NA,inf	NA,0.986707	0.000580718	0.000626994
2	chr2:233806139:A:T	233806139	NA,T	NA,A	NA,1	NA,-inf	NA,inf	NA,0.993152	0.00057953	0.000625535
2	chr2:233811926:G:A	233811926	NA,A	NA,G	NA,1	NA,-inf	NA,inf	NA,0.982148	0.000578417	0.000624829
2	chr2:233123955:A:C	233123955	NA,C	NA,A	NA,1	NA,-inf	NA,inf	NA,0.987743	0.000577867	0.000623794
2	chr2:233047097:A:G	233047097	NA,G	NA,A	NA,1	NA,inf	NA,inf	NA,0.988415	0.000576444	0.000622459
2	chr2:233128049:G:T	233128049	NA,T	NA,G	NA,1	NA,inf	NA,inf	NA,0.997811	0.000574715	0.000619628
2	chr2:233075036:GGGTTGACCT:G	233075036	NA,G	NA,GGGTTGACCT	NA,1	NA,-inf	NA,inf	NA,0.984986	0.00057337	0.00061881
2	chr2:233838752:A:C	233838752	NA,C	NA,A	NA,1	NA,inf	NA,inf	NA,0.99418	0.000573082	0.000618305
2	chr2:233374871:G:A	233374871	NA,A	NA,G	NA,1	NA,-inf	NA,inf	NA,0.98204	0.000572899	0.000619015
2	chr2:233226149:C:T	233226149	T,T	C,C	1,1	inf,-inf	inf,inf	1.16609,0.907136	0.000572717	0.000613127
2	chr2:233811058:T:C	233811058	NA,C	NA,T	NA,1	NA,-inf	NA,inf	NA,0.969306	0.000572307	0.000617747
2	chr2:232877884:C:T	232877884	NA,T	NA,C	NA,1	NA,inf	NA,inf	NA,0.973623	0.00056412	0.000608965
2	chr2:232868847:G:A	232868847	NA,A	NA,G	NA,1	NA,inf	NA,inf	NA,0.974875	0.00056374	0.000608394
2	chr2:233778052:G:T	233778052	NA,T	NA,G	NA,1	NA,-inf	NA,inf	NA,0.968846	0.000563668	0.000608714
2	chr2:233141560:C:A	233141560	NA,A	NA,C	NA,1	NA,-inf	NA,inf	NA,0.973664	0.000563416	0.000608124
2	chr2:233778484:C:A	233778484	NA,A	NA,C	NA,1	NA,-inf	NA,inf	NA,0.967727	0.000562638	0.000607602
2	chr2:233128867:C:G	233128867	NA,G	NA,C	NA,1	NA,inf	NA,inf	NA,0.961986	0.000561011	0.000606264
2	chr2:233050334:G:A	233050334	NA,A	NA,G	NA,1	NA,inf	NA,inf	NA,0.990644	0.000556692	0.000599377
2	chr2:233605303:G:A	233605303	NA,A	NA,G	NA,1	NA,inf	NA,inf	NA,0.969601	0.000553765	0.000597697
2	chr2:233126647:C:T	233126647	T,NA	C,NA	1,NA	inf,NA	inf,NA	1.13058,NA	0.000552318	0.000594314
2	chr2:233230130:A:C	233230130	NA,C	NA,A	NA,1	NA,inf	NA,inf	NA,0.959722	0.000552191	0.000596295
2	chr2:233073377:C:T	233073377	NA,T	NA,C	NA,1	NA,inf	NA,inf	NA,0.970084	0.000551331	0.000594788
2	chr2:233165765:TGTGA:T	233165765	T,T	TGTGA,TGTGA	1,1	inf,inf	inf,inf	0.187586,1.85706	0.000545682	0.000590525
2	chr2:233586196:T:C	233586196	NA,C	NA,T	NA,1	NA,inf	NA,inf	NA,0.995086	0.000545097	0.000588431
2	chr2:233024513:C:T	233024513	NA,T	NA,C	NA,1	NA,-inf	NA,inf	NA,0.947316	0.000544739	0.000588121
2	chr2:233841137:C:G	233841137	G,G	C,C	1,1	inf,inf	inf,inf	0.775745,1.33068	0.000543556	0.000586573
2	chr2:233840708:G:A	233840708	A,A	G,G	1,1	-inf,-inf	inf,inf	1.28004,0.480792	0.000540409	0.000565776
2	chr2:233223181:A:G	233223181	NA,G	NA,A	NA,1	NA,-inf	NA,inf	NA,0.935446	0.000539137	0.000582066
2	chr2:233118642:G:C	233118642	NA,C	NA,G	NA,1	NA,inf	NA,inf	NA,0.95329	0.000539112	0.000581501
2	chr2:232894704:C:T	232894704	NA,T	NA,C	NA,1	NA,inf	NA,inf	NA,0.94618	0.000538208	0.000581059
2	chr2:233189033:C:T	233189033	NA,T	NA,C	NA,1	NA,inf	NA,inf	NA,0.934808	0.000536314	0.00057937
2	chr2:232868611:T:C	232868611	C,NA	T,NA	1,NA	inf,NA	inf,NA	1.24049,NA	0.000535023	0.000586045
2	chr2:233586193:T:C	233586193	NA,C	NA,T	NA,1	NA,inf	NA,inf	NA,0.982756	0.000534503	0.000576998
2	chr2:232876673:G:C	232876673	NA,C	NA,G	NA,1	NA,inf	NA,inf	NA,0.930824	0.000524922	0.000566526
2	chr2:233342676:T:G	233342676	G,G	T,T	1,1	inf,inf	inf,inf	4.55562,0.323434	0.000523497	0.0139427
2	chr2:233742442:C:T	233742442	NA,T	NA,C	NA,1	NA,inf	NA,inf	NA,0.921324	0.000521856	0.00056344
2	chr2:232957726:G:T	232957726	T,T	G,G	1,1	inf,-inf	inf,inf	0.844862,1.22546	0.000520055	0.000558089
2	chr2:232969064:A:G	232969064	G,G	A,A	1,1	inf,-inf	inf,inf	1.15176,0.91897	0.000517073	0.000557123
2	chr2:233728580:C:T	233728580	NA,T	NA,C	NA,1	NA,-inf	NA,inf	NA,0.918155	0.000514617	0.000555821
2	chr2:233043860:C:T	233043860	NA,T	NA,C	NA,1	NA,-inf	NA,inf	NA,0.91591	0.000511529	0.000551869
2	chr2:233205890:C:A	233205890	A,NA	C,NA	1,NA	-inf,NA	inf,NA	1.12325,NA	0.000509014	0.0005506
2	chr2:233527423:C:T	233527423	NA,T	NA,C	NA,1	NA,-inf	NA,inf	NA,0.903345	0.000504646	0.000545069
2	chr2:233716253:C:T	233716253	NA,T	NA,C	NA,1	NA,inf	NA,inf	NA,0.902763	0.000504419	0.000544481
2	chr2:233131381:G:C	233131381	NA,C	NA,G	NA,1	NA,-inf	NA,inf	NA,0.913964	0.000503906	0.000543413
2	chr2:232872668:C:T	232872668	NA,T	NA,C	NA,1	NA,inf	NA,inf	NA,0.902696	0.000501696	0.000541473
2	chr2:232871246:G:A	232871246	NA,A	NA,G	NA,1	NA,inf	NA,inf	NA,0.902696	0.000501696	0.000541473
2	chr2:233737114:T:A	233737114	NA,A	NA,T	NA,1	NA,inf	NA,inf	NA,0.925315	0.000501053	0.000540834
2	chr2:232874421:T:C	232874421	NA,C	NA,T	NA,1	NA,inf	NA,inf	NA,0.901662	0.000500865	0.000540576
2	chr2:233589594:T:G	233589594	NA,G	NA,T	NA,1	NA,inf	NA,inf	NA,0.941549	0.000500856	0.000540695
2	chr2:233663276:G:A	233663276	NA,A	NA,G	NA,1	NA,-inf	NA,inf	NA,0.901925	0.00050062	0.000540554
2	chr2:233707694:T:C	233707694	NA,C	NA,T	NA,1	NA,inf	NA,inf	NA,0.894744	0.000500083	0.000539943
2	chr2:233246294:G:A	233246294	NA,A	NA,G	NA,1	NA,-inf	NA,inf	NA,0.893025	0.00049925	0.000539232
2	chr2:233178530:T:C	233178530	NA,C	NA,T	NA,1	NA,-inf	NA,inf	NA,0.897797	0.000498675	0.000538148
2	chr2:233788771:A:G	233788771	NA,G	NA,A	NA,1	NA,-inf	NA,inf	NA,0.909285	0.000496955	0.000535895
2	chr2:233164597:C:T	233164597	T,T	C,C	1,1	-inf,-inf	inf,inf	0.0287082,1.82139	0.000496078	0.000534868
2	chr2:233718617:G:A	233718617	A,A	G,G	1,1	inf,inf	inf,inf	1.4298,0.382794	0.000495969	0.000524284
2	chr2:233223968:A:G	233223968	NA,G	NA,A	NA,1	NA,-inf	NA,inf	NA,0.884839	0.000495451	0.000534881
2	chr2:233598019:T:C	233598019	NA,C	NA,T	NA,1	NA,inf	NA,inf	NA,0.890913	0.000493494	0.000532624
2	chr2:233019877:C:T	233019877	NA,T	NA,C	NA,1	NA,inf	NA,inf	NA,0.898742	0.000493482	0.000532576
2	chr2:232880025:G:A	232880025	NA,A	NA,G	NA,1	NA,inf	NA,inf	NA,0.89173	0.000492966	0.000532055
2	chr2:233147799:G:A	233147799	NA,A	NA,G	NA,1	NA,-inf	NA,inf	NA,0.898557	0.000492851	0.000531449
2	chr2:232919801:C:T	232919801	T,NA	C,NA	1,NA	inf,NA	inf,NA	1.18278,NA	0.000490976	0.000537123
2	chr2:233110839:T:C	233110839	C,C	T,T	1,1	inf,inf	inf,inf	1.59367,0.353215	0.000488806	0.000519127
2	chr2:232865622:T:G	232865622	NA,G	NA,T	NA,1	NA,inf	NA,inf	NA,0.886381	0.00048877	0.000527529
2	chr2:233712177:C:T	233712177	NA,T	NA,C	NA,1	NA,-inf	NA,inf	NA,0.890968	0.000487418	0.000525741
2	chr2:233041722:G:A	233041722	NA,A	NA,G	NA,1	NA,inf	NA,inf	NA,0.884493	0.000487321	0.000526248
2	chr2:233052342:C:T	233052342	T,NA	C,NA	1,NA	inf,NA	inf,NA	1.14054,NA	0.000487068	0.000529459
2	chr2:233835859:G:A	233835859	NA,A	NA,G	NA,1	NA,inf	NA,inf	NA,0.880974	0.000486211	0.000524958
2	chr2:232924568:C:G	232924568	NA,G	NA,C	NA,1	NA,-inf	NA,inf	NA,0.869895	0.000484111	0.000522978
2	chr2:233011111:T:G	233011111	NA,G	NA,T	NA,1	NA,inf	NA,inf	NA,0.883625	0.000482029	0.000520081
2	chr2:233039549:C:T	233039549	T,T	C,C	1,1	-inf,inf	inf,inf	1.73593,0.147699	0.000481264	0.000523391
2	chr2:233164092:A:G	233164092	G,G	A,A	1,1	inf,inf	inf,inf	0.320211,1.73561	0.000481215	0.000522825
2	chr2:232865182:T:G	232865182	NA,G	NA,T	NA,1	NA,-inf	NA,inf	NA,0.862245	0.000479541	0.000518143
2	chr2:232911173:A:G	232911173	NA,G	NA,A	NA,1	NA,inf	NA,inf	NA,0.87374	0.000479184	0.000517371
2	chr2:233621070:A:G	233621070	NA,G	NA,A	NA,1	NA,inf	NA,inf	NA,0.876771	0.000478337	0.000516311
2	chr2:233041617:C:G	233041617	NA,G	NA,C	NA,1	NA,-inf	NA,inf	NA,0.873177	0.000477794	0.000515502
2	chr2:233344951:A:C	233344951	C,C	A,A	1,1	inf,inf	inf,inf	5.2685,0.32356	0.00047751	0.0618241
2	chr2:233742577:G:T	233742577	T,T	G,G	1,1	inf,inf	inf,inf	1.33913,0.497824	0.000474413	0.00050196
2	chr2:233728248:GA:G	233728248	NA,G	NA,GA	NA,1	NA,inf	NA,inf	NA,0.863583	0.000473884	0.000511539
2	chr2:233808205:C:G	233808205	NA,G	NA,C	NA,1	NA,inf	NA,inf	NA,0.859132	0.000470393	0.000507881
2	chr2:232873607:T:C	232873607	C,NA	T,NA	1,NA	-inf,NA	inf,NA	1.06218,NA	0.000465788	0.000502765
2	chr2:233828629:G:C	233828629	NA,C	NA,G	NA,1	NA,inf	NA,inf	NA,0.85374	0.000465336	0.0005024
2	chr2:233837200:C:T	233837200	NA,T	NA,C	NA,1	NA,-inf	NA,inf	NA,0.854031	0.000465177	0.000502007
2	chr2:233041296:G:A	233041296	A,A	G,G	1,1	-inf,inf	inf,inf	1.72201,0.119571	0.000460473	0.000500727
2	chr2:233188168:T:C	233188168	NA,C	NA,T	NA,1	NA,-inf	NA,inf	NA,0.84249	0.000460297	0.000496912
2	chr2:233230517:G:A	233230517	NA,A	NA,G	NA,1	NA,inf	NA,inf	NA,0.845412	0.000460266	0.000496962
2	chr2:233478061:C:T	233478061	T,NA	C,NA	1,NA	-inf,NA	inf,NA	1.05552,NA	0.000458938	0.000496231
2	chr2:233760182:T:C	233760182	NA,C	NA,T	NA,1	NA,inf	NA,inf	NA,0.869156	0.000458899	0.000495359
2	chr2:233243011:A:G	233243011	NA,G	NA,A	NA,1	NA,-inf	NA,inf	NA,0.836093	0.000457182	0.000494063
2	chr2:233132347:A:C	233132347	C,C	A,A	1,1	inf,inf	inf,inf	1.49211,0.382419	0.000455324	0.000486875
2	chr2:233740062:C:A	233740062	A,A	C,C	1,1	inf,inf	inf,inf	1.30875,0.511477	0.000455263	0.000481816
2	chr2:233795430:G:A	233795430	A,NA	G,NA	1,NA	-inf,NA	inf,NA	1.20092,NA	0.000454078	0.000502444
2	chr2:233099622:A:T	233099622	NA,T	NA,A	NA,1	NA,-inf	NA,inf	NA,0.833688	0.000453996	0.000490267
2	chr2:233028572:C:T	233028572	T,NA	C,NA	1,NA	inf,NA	inf,NA	1.08373,NA	0.000453925	0.000492241
2	chr2:233745061:T:C	233745061	C,C	T,T	1,1	inf,inf	inf,inf	1.35149,0.445323	0.000453588	0.000479902
2	chr2:233588079:T:C	233588079	NA,C	NA,T	NA,1	NA,inf	NA,inf	NA,0.877874	0.000453384	0.000489459
2	chr2:233744768:G:A	233744768	A,A	G,G	1,1	inf,inf	inf,inf	1.3306,0.474534	0.000452209	0.000478516
2	chr2:233751447:G:T	233751447	NA,T	NA,G	NA,1	NA,-inf	NA,inf	NA,0.8232	0.000452102	0.000487196
2	chr2:233476630:T:C	233476630	NA,C	NA,T	NA,1	NA,-inf	NA,inf	NA,0.833983	0.000452024	0.000488251
2	chr2:233127255:A:C	233127255	NA,C	NA,A	NA,1	NA,-inf	NA,inf	NA,0.827371	0.000451093	0.000487347
2	chr2:232948057:C:T	232948057	T,NA	C,NA	1,NA	-inf,NA	inf,NA	1.05071,NA	0.00045063	0.000486896
2	chr2:233721965:A:G	233721965	NA,G	NA,A	NA,1	NA,inf	NA,inf	NA,0.857395	0.000450413	0.000486204
2	chr2:233847253:T:C	233847253	NA,C	NA,T	NA,1	NA,-inf	NA,inf	NA,0.826887	0.000448644	0.000484326
2	chr2:232976845:C:T	232976845	T,T	C,C	1,1	-inf,-inf	inf,inf	1.5438,0.356655	0.000443913	0.000479831
2	chr2:232909717:C:T	232909717	T,NA	C,NA	1,NA	inf,NA	inf,NA	1.12506,NA	0.000442733	0.000484312
2	chr2:233599527:A:G	233599527	NA,G	NA,A	NA,1	NA,-inf	NA,inf	NA,0.816098	0.000440763	0.000476222
2	chr2:233687775:A:G	233687775	NA,G	NA,A	NA,1	NA,inf	NA,inf	NA,0.849772	0.000440741	0.000475615
2	chr2:233070118:T:C	233070118	NA,C	NA,T	NA,1	NA,-inf	NA,inf	NA,0.821871	0.000440161	0.000475098
2	chr2:233733915:C:T	233733915	NA,T	NA,C	NA,1	NA,-inf	NA,inf	NA,0.804943	0.000439086	0.000473194
2	chr2:233736068:T:A	233736068	NA,A	NA,T	NA,1	NA,-inf	NA,inf	NA,0.804267	0.000438636	0.000472709
2	chr2:233585487:A:G	233585487	NA,G	NA,A	NA,1	NA,inf	NA,inf	NA,0.854286	0.000437298	0.000472104
2	chr2:233734937:T:C	233734937	NA,C	NA,T	NA,1	NA,-inf	NA,inf	NA,0.80142	0.00043667	0.000470593
2	chr2:233734701:C:T	233734701	NA,T	NA,C	NA,1	NA,-inf	NA,inf	NA,0.799882	0.000435614	0.000469457
2	chr2:233734700:T:TTG	233734700	NA,TTG	NA,T	NA,1	NA,-inf	NA,inf	NA,0.799399	0.000435284	0.000469102
2	chr2:233020952:A:G	233020952	G,G	A,A	1,1	-inf,-inf	inf,inf	1.72344,0.00925272	0.000435005	0.000471675
2	chr2:233410079:C:G	233410079	NA,G	NA,C	NA,1	NA,-inf	NA,inf	NA,0.815934	0.000433982	0.00046838
2	chr2:233733103:T:G	233733103	NA,G	NA,T	NA,1	NA,-inf	NA,inf	NA,0.79702	0.000433658	0.000467352
2	chr2:233239933:G:A	233239933	NA,A	NA,G	NA,1	NA,-inf	NA,inf	NA,0.802449	0.000433278	0.000467776
2	chr2:233734691:CCCAGAGA:C	233734691	NA,C	NA,CCCAGAGA	NA,1	NA,-inf	NA,inf	NA,0.794555	0.000431982	0.000465548
2	chr2:233850594:A:G	233850594	NA,G	NA,A	NA,1	NA,-inf	NA,inf	NA,0.800586	0.000430568	0.000464829
2	chr2:232919872:T:C	232919872	NA,C	NA,T	NA,1	NA,inf	NA,inf	NA,0.809884	0.00042968	0.000463703
2	chr2:233488471:C:T	233488471	NA,T	NA,C	NA,1	NA,-inf	NA,inf	NA,0.808956	0.000429247	0.000463292
2	chr2:233611381:T:G	233611381	NA,G	NA,T	NA,1	NA,inf	NA,inf	NA,0.806374	0.000428919	0.000462981
2	chr2:232885781:G:A	232885781	NA,A	NA,G	NA,1	NA,inf	NA,inf	NA,0.804077	0.000428891	0.000462978
2	chr2:232885513:G:A	232885513	NA,A	NA,G	NA,1	NA,inf	NA,inf	NA,0.804077	0.000428891	0.000462978
2	chr2:232988043:G:C	232988043	C,NA	G,NA	1,NA	inf,NA	inf,NA	0.978038,NA	0.000428528	0.00046042
2	chr2:233763692:T:G	233763692	NA,G	NA,T	NA,1	NA,inf	NA,inf	NA,0.824456	0.00042821	0.000462247
2	chr2:233094342:G:A	233094342	NA,A	NA,G	NA,1	NA,-inf	NA,inf	NA,0.804606	0.000427872	0.000461539
2	chr2:233744461:A:T	233744461	T,T	A,A	1,1	inf,inf	inf,inf	1.30664,0.46613	0.000426672	0.000451591
2	chr2:233745676:C:T	233745676	T,T	C,C	1,1	inf,inf	inf,inf	1.45515,0.21623	0.000423448	0.000448241
2	chr2:233141503:G:A	233141503	NA,A	NA,G	NA,1	NA,-inf	NA,inf	NA,0.794853	0.000421899	0.00045519
2	chr2:233712790:T:G	233712790	NA,G	NA,T	NA,1	NA,inf	NA,inf	NA,0.813243	0.000420871	0.00045434
2	chr2:233067057:C:T	233067057	NA,T	NA,C	NA,1	NA,-inf	NA,inf	NA,0.790106	0.000420811	0.000454265
2	chr2:233044027:G:C	233044027	NA,C	NA,G	NA,1	NA,-inf	NA,inf	NA,0.792913	0.0004208	0.000454011
2	chr2:233669374:G:T	233669374	NA,T	NA,G	NA,1	NA,inf	NA,inf	NA,0.818993	0.000420022	0.000453309
2	chr2:233488616:C:T	233488616	NA,T	NA,C	NA,1	NA,-inf	NA,inf	NA,0.792892	0.000419576	0.000452846
2	chr2:233756891:T:C	233756891	NA,C	NA,T	NA,1	NA,inf	NA,inf	NA,0.785588	0.000418791	0.000452167
2	chr2:232861139:C:CCAA	232861139	NA,CCAA	NA,C	NA,1	NA,inf	NA,inf	NA,0.787183	0.000418114	0.00045131
2	chr2:233719346:A:T	233719346	NA,T	NA,A	NA,1	NA,inf	NA,inf	NA,0.807101	0.000418107	0.000451375
2	chr2:233611811:A:C	233611811	NA,C	NA,A	NA,1	NA,-inf	NA,inf	NA,0.796295	0.000417105	0.000450014
2	chr2:233480245:C:T	233480245	NA,T	NA,C	NA,1	NA,-inf	NA,inf	NA,0.789654	0.000417027	0.000450146
2	chr2:232861546:T:C	232861546	NA,C	NA,T	NA,1	NA,inf	NA,inf	NA,0.784594	0.000416442	0.000449506
2	chr2:233743996:C:T	233743996	T,T	C,C	1,1	inf,inf	inf,inf	1.29347,0.465847	0.000415364	0.000439689
2	chr2:233754158:G:A	233754158	NA,A	NA,G	NA,1	NA,-inf	NA,inf	NA,0.76926	0.000415363	0.000447657
2	chr2:233775542:T:G	233775542	NA,G	NA,T	NA,1	NA,inf	NA,inf	NA,0.797502	0.000415147	0.000448205
2	chr2:233737701:G:A	233737701	NA,A	NA,G	NA,1	NA,-inf	NA,inf	NA,0.76805	0.00041443	0.00044666
2	chr2:233341378:G:A	233341378	NA,A	NA,G	NA,1	NA,-inf	NA,inf	NA,0.781678	0.00041394	0.00044695
2	chr2:233743662:G:T	233743662	T,T	G,G	1,1	inf,inf	inf,inf	1.28783,0.469502	0.000413858	0.000438067
2	chr2:233183457:G:A	233183457	NA,A	NA,G	NA,1	NA,-inf	NA,inf	NA,0.767788	0.000413004	0.000446062
2	chr2:233035222:G:A	233035222	NA,A	NA,G	NA,1	NA,inf	NA,inf	NA,0.788934	0.000412695	0.000445164
2	chr2:233148247:A:G	233148247	NA,G	NA,A	NA,1	NA,-inf	NA,inf	NA,0.783463	0.000412605	0.000445303
2	chr2:233616250:A:G	233616250	NA,G	NA,A	NA,1	NA,inf	NA,inf	NA,0.777198	0.000410018	0.000442593
2	chr2:233187914:C:T	233187914	NA,T	NA,C	NA,1	NA,-inf	NA,inf	NA,0.772967	0.000409541	0.000442187
2	chr2:233787363:C:G	233787363	NA,G	NA,C	NA,1	NA,inf	NA,inf	NA,0.771255	0.000408855	0.00044133
2	chr2:233751768:A:C	233751768	NA,C	NA,A	NA,1	NA,-inf	NA,inf	NA,0.759058	0.000408835	0.000440634
2	chr2:232873250:C:A	232873250	NA,A	NA,C	NA,1	NA,inf	NA,inf	NA,0.773045	0.000408729	0.000441224
2	chr2:233022568:G:A	233022568	A,A	G,G	1,1	-inf,inf	inf,inf	1.68781,0.0629989	0.000408104	0.00044296
2	chr2:233163019:A:C	233163019	C,C	A,A	1,1	inf,inf	inf,inf	0.295023,1.65501	0.000407203	0.000442173
2	chr2:233092412:A:G	233092412	NA,G	NA,A	NA,1	NA,-inf	NA,inf	NA,0.763933	0.00040675	0.000439135
2	chr2:233823358:A:G	233823358	NA,G	NA,A	NA,1	NA,-inf	NA,inf	NA,0.765668	0.000405728	0.000438016
2	chr2:233592951:T:A	233592951	NA,A	NA,T	NA,1	NA,-inf	NA,inf	NA,0.76365	0.000405361	0.000437053
2	chr2:233599222:C:T	233599222	NA,T	NA,C	NA,1	NA,-inf	NA,inf	NA,0.761978	0.000405183	0.000437783
2	chr2:233148088:A:G	233148088	NA,G	NA,A	NA,1	NA,-inf	NA,inf	NA,0.771168	0.000405019	0.000437135
2	chr2:233805374:A:G	233805374	G,NA	A,NA	1,NA	-inf,NA	inf,NA	0.669989,NA	0.000404688	0.000423949
2	chr2:232919144:A:C	232919144	NA,C	NA,A	NA,1	NA,inf	NA,inf	NA,0.766776	0.000401893	0.000433729
2	chr2:233223235:G:A	233223235	NA,A	NA,G	NA,1	NA,inf	NA,inf	NA,0.757067	0.000401011	0.000433062
2	chr2:233798817:A:G	233798817	NA,G	NA,A	NA,1	NA,-inf	NA,inf	NA,0.750255	0.00039879	0.000430686
2	chr2:233798921:G:C	233798921	NA,C	NA,G	NA,1	NA,-inf	NA,inf	NA,0.749817	0.00039852	0.000430395
2	chr2:233809439:C:G	233809439	NA,G	NA,C	NA,1	NA,inf	NA,inf	NA,0.747847	0.00039823	0.000430278
2	chr2:233784220:G:A	233784220	NA,A	NA,G	NA,1	NA,inf	NA,inf	NA,0.743092	0.000398229	0.000430452
2	chr2:233669793:C:T	233669793	NA,T	NA,C	NA,1	NA,inf	NA,inf	NA,0.783635	0.000398173	0.000429748
2	chr2:233783166:C:A	233783166	NA,A	NA,C	NA,1	NA,inf	NA,inf	NA,0.742243	0.000397707	0.000429887
2	chr2:233502283:T:C	233502283	NA,C	NA,T	NA,1	NA,-inf	NA,inf	NA,0.757904	0.000397082	0.000428622
2	chr2:233065558:A:G	233065558	NA,G	NA,A	NA,1	NA,-inf	NA,inf	NA,0.745709	0.000396827	0.000428563
2	chr2:233094819:A:G	233094819	NA,G	NA,A	NA,1	NA,inf	NA,inf	NA,0.751529	0.000395763	0.000427256
2	chr2:233610342:T:G	233610342	NA,G	NA,T	NA,1	NA,inf	NA,inf	NA,0.751785	0.00039434	0.000425679
2	chr2:233190650:G:A	233190650	NA,A	NA,G	NA,1	NA,-inf	NA,inf	NA,0.738132	0.000393773	0.000425387
2	chr2:233581412:T:C	233581412	C,NA	T,NA	1,NA	-inf,NA	inf,NA	1.2315,NA	0.000392678	0.000443953
2	chr2:233717337:A:G	233717337	G,G	A,A	1,1	inf,inf	inf,inf	1.13531,0.633053	0.000392565	0.0004159
2	chr2:233426589:C:A	233426589	NA,A	NA,C	NA,1	NA,-inf	NA,inf	NA,0.748913	0.000392539	0.000423759
2	chr2:233157814:G:A	233157814	NA,A	NA,G	NA,1	NA,-inf	NA,inf	NA,0.735061	0.000392048	0.000423603
2	chr2:232954065:C:T	232954065	NA,T	NA,C	NA,1	NA,-inf	NA,inf	NA,0.736407	0.000391975	0.000423336
2	chr2:232858173:T:C	232858173	NA,C	NA,T	NA,1	NA,inf	NA,inf	NA,0.745182	0.000391625	0.000422769
2	chr2:233557225:G:T	233557225	NA,T	NA,G	NA,1	NA,-inf	NA,inf	NA,0.748019	0.000391163	0.000422238
2	chr2:233116745:T:C	233116745	C,C	T,T	1,1	inf,inf	inf,inf	1.30868,0.579195	0.00039083	0.000415698
2	chr2:233551662:A:C	233551662	NA,C	NA,A	NA,1	NA,-inf	NA,inf	NA,0.747409	0.000390482	0.000421458
2	chr2:233633962:C:T	233633962	NA,T	NA,C	NA,1	NA,inf	NA,inf	NA,0.741861	0.000390464	0.000421422
2	chr2:233499334:T:G	233499334	NA,G	NA,T	NA,1	NA,-inf	NA,inf	NA,0.746701	0.000390349	0.000421358
2	chr2:233246290:G:C	233246290	C,C	G,G	1,1	-inf,inf	inf,inf	1.54365,0.747234	0.000390273	0.000453328
2	chr2:233499203:C:T	233499203	NA,T	NA,C	NA,1	NA,-inf	NA,inf	NA,0.74654	0.000390229	0.000421228
2	chr2:233059598:G:A	233059598	NA,A	NA,G	NA,1	NA,inf	NA,inf	NA,0.738476	0.000389449	0.000420708
2	chr2:233024966:G:A	233024966	NA,A	NA,G	NA,1	NA,inf	NA,inf	NA,0.750073	0.000389151	0.000419819
2	chr2:233611052:G:T	233611052	NA,T	NA,G	NA,1	NA,-inf	NA,inf	NA,0.749743	0.000388491	0.000419169
2	chr2:233462194:G:A	233462194	NA,A	NA,G	NA,1	NA,-inf	NA,inf	NA,0.739125	0.000385935	0.000416596
2	chr2:233657822:A:T	233657822	NA,T	NA,A	NA,1	NA,-inf	NA,inf	NA,0.744433	0.000385384	0.000415818
2	chr2:233531895:G:C	233531895	NA,C	NA,G	NA,1	NA,-inf	NA,inf	NA,0.738233	0.000385382	0.000416002
2	chr2:233742896:A:G	233742896	NA,G	NA,A	NA,1	NA,-inf	NA,inf	NA,0.720448	0.000384875	0.000414876
2	chr2:233109181:A:G	233109181	G,G	A,A	1,1	inf,inf	inf,inf	1.30208,0.615253	0.000384667	0.000409368
2	chr2:233527243:G:T	233527243	NA,T	NA,G	NA,1	NA,-inf	NA,inf	NA,0.736334	0.000384335	0.000414876
2	chr2:233789702:A:G	233789702	NA,G	NA,A	NA,1	NA,-inf	NA,inf	NA,0.724728	0.000383259	0.000413918
2	chr2:232965173:T:C	232965173	C,NA	T,NA	1,NA	inf,NA	inf,NA	1.0161,NA	0.000382701	0.000417252
2	chr2:233732886:T:C	233732886	NA,C	NA,T	NA,1	NA,-inf	NA,inf	NA,0.728822	0.000381973	0.000412372
2	chr2:233500415:C:T	233500415	NA,T	NA,C	NA,1	NA,-inf	NA,inf	NA,0.732337	0.000381927	0.000412272
2	chr2:233559204:C:T	233559204	NA,T	NA,C	NA,1	NA,-inf	NA,inf	NA,0.732069	0.000381861	0.000412206
2	chr2:233242532:C:T	233242532	NA,T	NA,C	NA,1	NA,inf	NA,inf	NA,0.727455	0.000381496	0.000411721
2	chr2:233545524:C:A	233545524	NA,A	NA,C	NA,1	NA,-inf	NA,inf	NA,0.731539	0.000381491	0.000411805
2	chr2:233173124:G:A	233173124	NA,A	NA,G	NA,1	NA,-inf	NA,inf	NA,0.726201	0.000380963	0.000411258
2	chr2:233493650:T:C	233493650	NA,C	NA,T	NA,1	NA,-inf	NA,inf	NA,0.730351	0.000380783	0.000411038
2	chr2:233486896:G:A	233486896	NA,A	NA,G	NA,1	NA,inf	NA,inf	NA,0.715892	0.000380468	0.000411036
2	chr2:233008352:G:A	233008352	NA,A	NA,G	NA,1	NA,inf	NA,inf	NA,0.726961	0.000379821	0.000410002
2	chr2:233823338:G:A	233823338	NA,A	NA,G	NA,1	NA,-inf	NA,inf	NA,0.714326	0.000379444	0.000409869
2	chr2:233227265:A:G	233227265	G,G	A,A	1,1	inf,-inf	inf,inf	0.98768,0.778315	0.000378632	0.000402587
2	chr2:233098297:G:A	233098297	NA,A	NA,G	NA,1	NA,-inf	NA,inf	NA,0.724081	0.000378122	0.000407941
2	chr2:233733620:A:G	233733620	NA,G	NA,A	NA,1	NA,inf	NA,inf	NA,0.727322	0.000377596	0.000407203
2	chr2:233016015:G:T	233016015	T,NA	G,NA	1,NA	inf,NA	inf,NA	0.979862,NA	0.000377036	0.000408588
2	chr2:233465895:T:C	233465895	C,NA	T,NA	1,NA	inf,NA	inf,NA	0.714205,NA	0.000376416	0.000396997
2	chr2:233063384:C:T	233063384	NA,T	NA,C	NA,1	NA,inf	NA,inf	NA,0.715793	0.000376341	0.000406469
2	chr2:233098476:C:T	233098476	NA,T	NA,C	NA,1	NA,-inf	NA,inf	NA,0.720076	0.000375765	0.000405373
2	chr2:233282094:T:C	233282094	C,C	T,T	1,1	inf,-inf	inf,inf	1.95256,1.14033	0.000375211	0.00061177
2	chr2:233535443:C:T	233535443	NA,T	NA,C	NA,1	NA,-inf	NA,inf	NA,0.720326	0.000375138	0.000404954
2	chr2:233483426:G:A	233483426	NA,A	NA,G	NA,1	NA,-inf	NA,inf	NA,0.720253	0.000375098	0.000404909
2	chr2:233186596:G:T	233186596	NA,T	NA,G	NA,1	NA,inf	NA,inf	NA,0.709014	0.0003747	0.000404827
2	chr2:233501846:G:A	233501846	NA,A	NA,G	NA,1	NA,-inf	NA,inf	NA,0.719621	0.000374668	0.000404441
2	chr2:233182601:T:C	233182601	NA,C	NA,T	NA,1	NA,-inf	NA,inf	NA,0.712197	0.000373779	0.000403479
2	chr2:233773473:A:G	233773473	G,G	A,A	1,1	inf,-inf	inf,inf	0.267639,1.58292	0.000372798	0.000402372
2	chr2:233756210:C:G	233756210	NA,G	NA,C	NA,1	NA,-inf	NA,inf	NA,0.711236	0.000372609	0.000402469
2	chr2:233567278:TAA:T	233567278	NA,T	NA,TAA	NA,1	NA,-inf	NA,inf	NA,0.710536	0.000372545	0.000402322
2	chr2:232856974:A:C	232856974	NA,C	NA,A	NA,1	NA,inf	NA,inf	NA,0.715151	0.000372474	0.000402021
2	chr2:233142302:A:G	233142302	NA,G	NA,A	NA,1	NA,-inf	NA,inf	NA,0.718942	0.000372167	0.000401466
2	chr2:233337724:T:C	233337724	C,C	T,T	1,1	inf,-inf	inf,inf	3.35308,0.837297	0.000372055	0.00266986
2	chr2:233513130:T:C	233513130	NA,C	NA,T	NA,1	NA,-inf	NA,inf	NA,0.714075	0.000371544	0.000401071
2	chr2:233743176:T:C	233743176	NA,C	NA,T	NA,1	NA,-inf	NA,inf	NA,0.696284	0.000370957	0.000399895
2	chr2:233115842:C:T	233115842	T,T	C,C	1,1	inf,inf	inf,inf	1.47474,0.0607399	0.000369671	0.000390613
2	chr2:233487071:C:T	233487071	NA,T	NA,C	NA,1	NA,-inf	NA,inf	NA,0.706315	0.00036919	0.000398542
2	chr2:233528103:T:C	233528103	NA,C	NA,T	NA,1	NA,-inf	NA,inf	NA,0.709342	0.000368951	0.000398276
2	chr2:233847349:GC:G	233847349	NA,G	NA,GC	NA,1	NA,-inf	NA,inf	NA,0.697424	0.000368817	0.000398467
2	chr2:233785363:C:T	233785363	T,T	C,C	1,1	inf,inf	inf,inf	0.996085,0.849455	0.000367409	0.000394415
2	chr2:232876628:C:G	232876628	NA,G	NA,C	NA,1	NA,-inf	NA,inf	NA,0.691937	0.000367035	0.000396542
2	chr2:233775387:T:C	233775387	NA,C	NA,T	NA,1	NA,inf	NA,inf	NA,0.713893	0.000365871	0.000395029
2	chr2:233710708:G:A	233710708	NA,A	NA,G	NA,1	NA,-inf	NA,inf	NA,0.683837	0.000364131	0.00039252
2	chr2:233127247:C:T	233127247	NA,T	NA,C	NA,1	NA,-inf	NA,inf	NA,0.689775	0.000363152	0.000392128
2	chr2:233498663:G:A	233498663	NA,A	NA,G	NA,1	NA,-inf	NA,inf	NA,0.697973	0.0003627	0.00039153
2	chr2:233094200:T:C	233094200	NA,C	NA,T	NA,1	NA,-inf	NA,inf	NA,0.694458	0.000361893	0.00039044
2	chr2:233083424:T:C	233083424	NA,C	NA,T	NA,1	NA,inf	NA,inf	NA,0.700058	0.000361881	0.000390535
2	chr2:233356914:C:CT	233356914	CT,NA	C,NA	1,NA	-inf,NA	inf,NA	0.566909,NA	0.000360861	0.000377095
2	chr2:233225062:T:C	233225062	NA,C	NA,T	NA,1	NA,inf	NA,inf	NA,0.679101	0.000360752	0.000389807
2	chr2:233642280:T:C	233642280	NA,C	NA,T	NA,1	NA,-inf	NA,inf	NA,0.670574	0.000360428	0.00038842
2	chr2:233665491:G:T	233665491	NA,T	NA,G	NA,1	NA,-inf	NA,inf	NA,0.696308	0.000358632	0.000386975
2	chr2:233808585:C:T	233808585	NA,T	NA,C	NA,1	NA,-inf	NA,inf	NA,0.671453	0.000358241	0.000386514
2	chr2:233373632:C:T	233373632	T,NA	C,NA	1,NA	-inf,NA	inf,NA	0.56555,NA	0.000357242	0.000373444
2	chr2:232872258:A:C	232872258	NA,C	NA,A	NA,1	NA,inf	NA,inf	NA,0.67912	0.00035697	0.000385565
2	chr2:233128944:C:G	233128944	NA,G	NA,C	NA,1	NA,-inf	NA,inf	NA,0.675105	0.000356747	0.000385415
2	chr2:233129768:A:C	233129768	NA,C	NA,A	NA,1	NA,-inf	NA,inf	NA,0.674805	0.000356586	0.000385242
2	chr2:233128158:T:C	233128158	NA,C	NA,T	NA,1	NA,-inf	NA,inf	NA,0.674183	0.000356255	0.000384884
2	chr2:233128131:C:CAT	233128131	NA,CAT	NA,C	NA,1	NA,-inf	NA,inf	NA,0.673239	0.000355752	0.000384341
2	chr2:233129504:G:C	233129504	NA,C	NA,G	NA,1	NA,-inf	NA,inf	NA,0.673239	0.000355752	0.000384341
2	chr2:233127638:T:C	233127638	NA,C	NA,T	NA,1	NA,-inf	NA,inf	NA,0.673239	0.000355752	0.000384341
2	chr2:233127523:C:CTTAG	233127523	NA,CTTAG	NA,C	NA,1	NA,-inf	NA,inf	NA,0.673239	0.000355752	0.000384341
2	chr2:233099463:C:T	233099463	NA,T	NA,C	NA,1	NA,-inf	NA,inf	NA,0.683249	0.000355494	0.000383583
2	chr2:233047024:T:C	233047024	NA,C	NA,T	NA,1	NA,-inf	NA,inf	NA,0.681346	0.000355425	0.000383545
2	chr2:233128163:T:G	233128163	NA,G	NA,T	NA,1	NA,-inf	NA,inf	NA,0.672614	0.00035542	0.000383982
2	chr2:233128881:A:G	233128881	NA,G	NA,A	NA,1	NA,-inf	NA,inf	NA,0.672473	0.000355345	0.000383901
2	chr2:233168164:T:A	233168164	NA,A	NA,T	NA,1	NA,-inf	NA,inf	NA,0.679858	0.000355312	0.00038358
2	chr2:232998839:C:T	232998839	T,T	C,C	1,1	inf,inf	inf,inf	0.0911505,1.61139	0.000355139	0.000382872
2	chr2:233747569:T:A	233747569	NA,A	NA,T	NA,1	NA,-inf	NA,inf	NA,0.667078	0.000355055	0.000382774
2	chr2:233146324:C:T	233146324	NA,T	NA,C	NA,1	NA,inf	NA,inf	NA,0.673205	0.000354896	0.000383455
2	chr2:233833567:T:C	233833567	C,NA	T,NA	1,NA	-inf,NA	inf,NA	0.901764,NA	0.000353877	0.000381856
2	chr2:233334936:A:G	233334936	NA,G	NA,A	NA,1	NA,-inf	NA,inf	NA,0.67029	0.00035365	0.000382127
2	chr2:233642867:A:G	233642867	G,NA	A,NA	1,NA	inf,NA	inf,NA	0.763214,NA	0.000353645	0.000375921
2	chr2:233667038:C:G	233667038	NA,G	NA,C	NA,1	NA,-inf	NA,inf	NA,0.686519	0.000353483	0.000381424
2	chr2:233341089:T:C	233341089	C,C	T,T	1,1	inf,-inf	inf,inf	3.21548,0.89698	0.000353119	0.00223979
2	chr2:232970026:A:G	232970026	NA,G	NA,A	NA,1	NA,-inf	NA,inf	NA,0.665318	0.000352786	0.00038114
2	chr2:233699217:A:G	233699217	G,G	A,A	1,1	inf,inf	inf,inf	0.624962,1.40697	0.000352749	0.000387721
2	chr2:233108486:T:C	233108486	C,C	T,T	1,1	inf,inf	inf,inf	1.47023,0.266296	0.000351972	0.000374197
2	chr2:233476317:G:A	233476317	NA,A	NA,G	NA,1	NA,-inf	NA,inf	NA,0.67668	0.000351482	0.000379431
2	chr2:233720431:G:A	233720431	NA,A	NA,G	NA,1	NA,-inf	NA,inf	NA,0.660029	0.000351267	0.00037872
2	chr2:233117534:C:A	233117534	NA,A	NA,C	NA,1	NA,-inf	NA,inf	NA,0.666221	0.000351267	0.000379397
2	chr2:233190201:A:G	233190201	NA,G	NA,A	NA,1	NA,-inf	NA,inf	NA,0.656241	0.000349574	0.000377578
2	chr2:233009159:C:T	233009159	T,T	C,C	1,1	-inf,inf	inf,inf	1.51918,0.2998	0.000349071	0.000379587
2	chr2:233298716:C:T	233298716	NA,T	NA,C	NA,1	NA,-inf	NA,inf	NA,0.671348	0.000348468	0.000376406
2	chr2:233582677:G:A	233582677	NA,A	NA,G	NA,1	NA,inf	NA,inf	NA,0.701645	0.00034822	0.000375977
2	chr2:233729157:T:C	233729157	C,C	T,T	1,1	inf,inf	inf,inf	0.54008,1.2661	0.000348039	0.000371605
2	chr2:232882710:G:A	232882710	NA,A	NA,G	NA,1	NA,-inf	NA,inf	NA,0.656203	0.000347896	0.000375866
2	chr2:233826426:C:T	233826426	NA,T	NA,C	NA,1	NA,-inf	NA,inf	NA,0.654019	0.000347782	0.000375758
2	chr2:233133698:C:T	233133698	NA,T	NA,C	NA,1	NA,inf	NA,inf	NA,0.67059	0.000347255	0.000374811
2	chr2:233167367:A:T	233167367	T,T	A,A	1,1	inf,-inf	inf,inf	1.43255,0.212278	0.000347181	0.000369476
2	chr2:233476205:C:T	233476205	NA,T	NA,C	NA,1	NA,-inf	NA,inf	NA,0.667572	0.000346799	0.000374379
2	chr2:233748795:A:T	233748795	NA,T	NA,A	NA,1	NA,-inf	NA,inf	NA,0.648022	0.000345123	0.000372085
2	chr2:232868434:G:A	232868434	A,A	G,G	1,1	inf,-inf	inf,inf	1.35783,0.306741	0.000343347	0.000366519
2	chr2:233136656:T:C	233136656	C,C	T,T	1,1	-inf,inf	inf,inf	0.305718,1.43659	0.00034269	0.00036528
2	chr2:233131351:A:AC	233131351	AC,AC	A,A	1,1	inf,inf	inf,inf	1.36153,0.347578	0.000342041	0.000365858
2	chr2:233002967:C:T	233002967	NA,T	NA,C	NA,1	NA,inf	NA,inf	NA,0.648512	0.000341756	0.000369176
2	chr2:233585017:G:GTGTCTGTGCA	233585017	NA,GTGTCTGTGCA	NA,G	NA,1	NA,-inf	NA,inf	NA,0.658482	0.000341535	0.000368856
2	chr2:233242236:A:C	233242236	NA,C	NA,A	NA,1	NA,-inf	NA,inf	NA,0.647908	0.000341376	0.000368884
2	chr2:233476332:G:A	233476332	NA,A	NA,G	NA,1	NA,inf	NA,inf	NA,0.688236	0.000341064	0.000368255
2	chr2:233312285:A:T	233312285	NA,T	NA,A	NA,1	NA,inf	NA,inf	NA,0.68584	0.000340938	0.000368342
2	chr2:233716731:A:G	233716731	NA,G	NA,A	NA,1	NA,-inf	NA,inf	NA,0.640004	0.000340901	0.000367554
2	chr2:233809929:G:A	233809929	NA,A	NA,G	NA,1	NA,-inf	NA,inf	NA,0.641379	0.00034065	0.000368014
2	chr2:233785039:G:A	233785039	NA,A	NA,G	NA,1	NA,inf	NA,inf	NA,0.63996	0.000340469	0.000367995
2	chr2:233096880:T:C	233096880	C,NA	T,NA	1,NA	inf,NA	inf,NA	1.05212,NA	0.000339619	0.000376172
2	chr2:233769600:G:A	233769600	NA,A	NA,G	NA,1	NA,inf	NA,inf	NA,0.651613	0.000339036	0.000365978
2	chr2:233602936:C:G	233602936	NA,G	NA,C	NA,1	NA,inf	NA,inf	NA,0.644492	0.00033899	0.00036599
2	chr2:233226750:T:C	233226750	NA,C	NA,T	NA,1	NA,-inf	NA,inf	NA,0.643291	0.000338877	0.000365874
2	chr2:233545712:C:T	233545712	NA,T	NA,C	NA,1	NA,inf	NA,inf	NA,0.637707	0.000338624	0.00036581
2	chr2:233141293:G:A	233141293	NA,A	NA,G	NA,1	NA,-inf	NA,inf	NA,0.647504	0.000338585	0.000365426
2	chr2:233823760:C:T	233823760	NA,T	NA,C	NA,1	NA,inf	NA,inf	NA,0.637474	0.000338318	0.0003655
2	chr2:232954957:C:T	232954957	NA,T	NA,C	NA,1	NA,-inf	NA,inf	NA,0.642541	0.000338233	0.000365255
2	chr2:233390185:A:T	233390185	NA,T	NA,A	NA,1	NA,-inf	NA,inf	NA,0.646987	0.000337825	0.000364745
2	chr2:233076310:G:A	233076310	A,NA	G,NA	1,NA	-inf,NA	inf,NA	0.834204,NA	0.000337804	0.000362956
2	chr2:233730797:T:G	233730797	G,G	T,T	1,1	inf,inf	inf,inf	1.19069,0.459076	0.000337741	0.000357805
2	chr2:233545578:T:C	233545578	NA,C	NA,T	NA,1	NA,inf	NA,inf	NA,0.681144	0.000337739	0.000364682
2	chr2:233146261:C:T	233146261	NA,T	NA,C	NA,1	NA,inf	NA,inf	NA,0.639679	0.000337678	0.00036485
2	chr2:232991639:A:G	232991639	G,G	A,A	1,1	-inf,inf	inf,inf	0.487248,1.39224	0.000337541	0.000365327
2	chr2:233334630:C:T	233334630	NA,T	NA,C	NA,1	NA,inf	NA,inf	NA,0.6516	0.000337049	0.000364613
2	chr2:233240299:A:C	233240299	C,C	A,A	1,1	-inf,inf	inf,inf	1.63687,0.265552	0.000335933	0.000375229
2	chr2:233131927:G:A	233131927	A,A	G,G	1,1	inf,inf	inf,inf	1.33383,0.375177	0.000335559	0.000358978
2	chr2:233094318:G:A	233094318	NA,A	NA,G	NA,1	NA,inf	NA,inf	NA,0.640458	0.000335182	0.000361886
2	chr2:233025159:G:C	233025159	NA,C	NA,G	NA,1	NA,inf	NA,inf	NA,0.651056	0.000333381	0.000359471
2	chr2:233299674:G:A	233299674	NA,A	NA,G	NA,1	NA,-inf	NA,inf	NA,0.641108	0.000333363	0.000360093
2	chr2:233242283:C:G	233242283	NA,G	NA,C	NA,1	NA,-inf	NA,inf	NA,0.630432	0.000332739	0.000359551
2	chr2:233657265:G:A	233657265	NA,A	NA,G	NA,1	NA,-inf	NA,inf	NA,0.63745	0.000332607	0.000359058
2	chr2:233713204:A:G	233713204	NA,G	NA,A	NA,1	NA,-inf	NA,inf	NA,0.623025	0.000332472	0.000358481
2	chr2:233499747:A:G	233499747	NA,G	NA,A	NA,1	NA,inf	NA,inf	NA,0.669853	0.000332431	0.000358965
2	chr2:233792223:C:T	233792223	T,NA	C,NA	1,NA	-inf,NA	inf,NA	0.540701,NA	0.000332099	0.000347798
2	chr2:233111513:A:G	233111513	NA,G	NA,A	NA,1	NA,-inf	NA,inf	NA,0.622075	0.000331925	0.000358716
2	chr2:233435658:C:T	233435658	NA,T	NA,C	NA,1	NA,-inf	NA,inf	NA,0.634336	0.000331705	0.00035813
2	chr2:233650838:A:G	233650838	NA,G	NA,A	NA,1	NA,-inf	NA,inf	NA,0.629466	0.000331014	0.000357514
2	chr2:233011265:G:A	233011265	A,A	G,G	1,1	-inf,inf	inf,inf	1.56599,0.101788	0.000330842	0.000359236
2	chr2:233138127:G:A	233138127	NA,A	NA,G	NA,1	NA,inf	NA,inf	NA,0.620665	0.000330658	0.000357311
2	chr2:233011134:G:A	233011134	A,A	G,G	1,1	-inf,inf	inf,inf	1.45744,0.321948	0.000330169	0.000358361
2	chr2:233132429:T:C	233132429	C,C	T,T	1,1	inf,inf	inf,inf	1.31445,0.390399	0.000329799	0.000352842
2	chr2:233025424:C:T	233025424	NA,T	NA,C	NA,1	NA,inf	NA,inf	NA,0.643268	0.00032965	0.000355454
2	chr2:233183984:G:A	233183984	NA,A	NA,G	NA,1	NA,-inf	NA,inf	NA,0.61581	0.000328741	0.000355077
2	chr2:233542180:A:G	233542180	NA,G	NA,A	NA,1	NA,inf	NA,inf	NA,0.6234	0.000328226	0.000354403
2	chr2:233477865:G:A	233477865	NA,A	NA,G	NA,1	NA,inf	NA,inf	NA,0.660945	0.000328052	0.000354214
2	chr2:232948879:G:A	232948879	A,A	G,G	1,1	inf,inf	inf,inf	1.44073,0.156942	0.000328004	0.000352562
2	chr2:233475136:A:G	233475136	NA,G	NA,A	NA,1	NA,inf	NA,inf	NA,0.660456	0.000327824	0.000353968
2	chr2:233132267:G:A	233132267	A,A	G,G	1,1	inf,inf	inf,inf	1.31162,0.389303	0.000327488	0.000350384
2	chr2:233523919:G:A	233523919	NA,A	NA,G	NA,1	NA,-inf	NA,inf	NA,0.635137	0.000327382	0.000353299
2	chr2:233825715:T:A	233825715	NA,A	NA,T	NA,1	NA,-inf	NA,inf	NA,0.612234	0.000326946	0.000353244
2	chr2:232967557:A:C	232967557	NA,C	NA,A	NA,1	NA,-inf	NA,inf	NA,0.619325	0.000326933	0.000353059
2	chr2:233477797:C:T	233477797	NA,T	NA,C	NA,1	NA,inf	NA,inf	NA,0.656849	0.000326147	0.000352157
2	chr2:233696840:G:A	233696840	A,A	G,G	1,1	-inf,inf	inf,inf	0.444696,1.4762	0.000325835	0.000356362
2	chr2:233318820:G:A	233318820	NA,A	NA,G	NA,1	NA,inf	NA,inf	NA,0.654186	0.000325687	0.000351839
2	chr2:233711587:T:C	233711587	NA,C	NA,T	NA,1	NA,-inf	NA,inf	NA,0.608717	0.000325581	0.000351063
2	chr2:233557942:C:A	233557942	A,A	C,C	1,1	-inf,inf	inf,inf	2.56987,0.152691	0.000325047	0.000537734
2	chr2:233516544:C:T	233516544	NA,T	NA,C	NA,1	NA,-inf	NA,inf	NA,0.629262	0.000324541	0.000350232
2	chr2:233846031:A:AC	233846031	NA,AC	NA,A	NA,1	NA,-inf	NA,inf	NA,0.61223	0.000324286	0.000350165
2	chr2:233162887:C:T	233162887	NA,T	NA,C	NA,1	NA,-inf	NA,inf	NA,0.6176	0.000323837	0.000349548
2	chr2:233795630:C:T	233795630	NA,T	NA,C	NA,1	NA,inf	NA,inf	NA,0.620738	0.000323464	0.000349341
2	chr2:233790340:C:G	233790340	NA,G	NA,C	NA,1	NA,inf	NA,inf	NA,0.613768	0.000323072	0.000348797
2	chr2:232977606:A:G	232977606	G,G	A,A	1,1	-inf,-inf	inf,inf	1.2543,0.5655	0.000322994	0.000349179
2	chr2:232989217:G:A	232989217	NA,A	NA,G	NA,1	NA,inf	NA,inf	NA,0.614434	0.000322784	0.000348475
2	chr2:233112813:A:G	233112813	NA,G	NA,A	NA,1	NA,-inf	NA,inf	NA,0.61127	0.000322664	0.000348397
2	chr2:233074543:C:T	233074543	NA,T	NA,C	NA,1	NA,-inf	NA,inf	NA,0.610335	0.000322089	0.000347764
2	chr2:232903861:A:T	232903861	NA,T	NA,A	NA,1	NA,-inf	NA,inf	NA,0.600808	0.000321932	0.000347848
2	chr2:233226486:A:T	233226486	NA,T	NA,A	NA,1	NA,-inf	NA,inf	NA,0.602746	0.000321776	0.000347563
2	chr2:233131691:C:T	233131691	T,T	C,C	1,1	inf,inf	inf,inf	1.33145,0.343811	0.000321744	0.0003442
2	chr2:233069888:G:A	233069888	A,A	G,G	1,1	inf,-inf	inf,inf	0.708159,1.10692	0.00032152	0.000346182
2	chr2:233698359:G:A	233698359	A,A	G,G	1,1	-inf,inf	inf,inf	0.426332,1.47833	0.000321411	0.000351293
2	chr2:233668685:G:A	233668685	NA,A	NA,G	NA,1	NA,-inf	NA,inf	NA,0.620163	0.000321004	0.000346412
2	chr2:233735799:G:A	233735799	A,A	G,G	1,1	inf,inf	inf,inf	1.17954,0.436242	0.000320871	0.000339976
2	chr2:233132273:T:A	233132273	A,A	T,T	1,1	inf,inf	inf,inf	1.30995,0.375177	0.00032085	0.000343284
2	chr2:233135389:T:C	233135389	NA,C	NA,T	NA,1	NA,inf	NA,inf	NA,0.617981	0.000320393	0.000345661
2	chr2:233319065:C:G	233319065	NA,G	NA,C	NA,1	NA,inf	NA,inf	NA,0.613579	0.000319684	0.000345608
2	chr2:233132224:G:A	233132224	A,A	G,G	1,1	inf,inf	inf,inf	1.32263,0.351955	0.000319488	0.000341803
2	chr2:232991867:G:A	232991867	NA,A	NA,G	NA,1	NA,-inf	NA,inf	NA,0.598834	0.000319313	0.000344894
2	chr2:233206713:C:T	233206713	NA,T	NA,C	NA,1	NA,-inf	NA,inf	NA,0.591607	0.000319263	0.00034492
2	chr2:233694550:A:C	233694550	C,NA	A,NA	1,NA	-inf,NA	inf,NA	0.955752,NA	0.000319186	0.00035036
2	chr2:233403371:C:A	233403371	A,NA	C,NA	1,NA	-inf,NA	inf,NA	0.517755,NA	0.000319182	0.000334282
2	chr2:233423103:TTATTACTGAGTAG:T	233423103	T,NA	TTATTACTGAGTAG,NA	1,NA	-inf,NA	inf,NA	0.516915,NA	0.000318521	0.000333602
2	chr2:232989668:G:C	232989668	NA,C	NA,G	NA,1	NA,-inf	NA,inf	NA,0.596922	0.000318426	0.000343936
2	chr2:232866376:G:A	232866376	NA,A	NA,G	NA,1	NA,inf	NA,inf	NA,0.606616	0.000317984	0.000343271
2	chr2:233160891:T:C	233160891	C,C	T,T	1,1	inf,inf	inf,inf	0.332939,1.47333	0.00031787	0.000344664
2	chr2:232904075:G:A	232904075	NA,A	NA,G	NA,1	NA,-inf	NA,inf	NA,0.591997	0.000317841	0.000343428
2	chr2:233319067:C:T	233319067	NA,T	NA,C	NA,1	NA,inf	NA,inf	NA,0.609298	0.000317733	0.000343499
2	chr2:233053107:AAACCCTT:A	233053107	NA,A	NA,AAACCCTT	NA,1	NA,inf	NA,inf	NA,0.601044	0.000317613	0.000343044
2	chr2:233740134:T:C	233740134	NA,C	NA,T	NA,1	NA,-inf	NA,inf	NA,0.599606	0.000317591	0.000343119
2	chr2:233092575:A:G	233092575	NA,G	NA,A	NA,1	NA,inf	NA,inf	NA,0.602312	0.000317213	0.000342498
2	chr2:233045407:C:T	233045407	NA,T	NA,C	NA,1	NA,inf	NA,inf	NA,0.599866	0.000316744	0.000342082
2	chr2:233736722:G:A	233736722	A,A	G,G	1,1	inf,inf	inf,inf	1.16859,0.442257	0.000316594	0.000335477
2	chr2:233194724:C:T	233194724	T,T	C,C	1,1	inf,-inf	inf,inf	1.4407,0.275499	0.000316371	0.000344349
2	chr2:233131999:A:G	233131999	G,G	A,A	1,1	inf,inf	inf,inf	1.30105,0.377384	0.000316248	0.000338384
2	chr2:233687983:A:G	233687983	NA,G	NA,A	NA,1	NA,-inf	NA,inf	NA,0.60911	0.000315878	0.000340888
2	chr2:233306358:G:A	233306358	NA,A	NA,G	NA,1	NA,inf	NA,inf	NA,0.632979	0.000315862	0.000341268
2	chr2:232888524:C:T	232888524	NA,T	NA,C	NA,1	NA,-inf	NA,inf	NA,0.588196	0.000315848	0.000341291
2	chr2:233030634:G:A	233030634	NA,A	NA,G	NA,1	NA,inf	NA,inf	NA,0.611854	0.000315186	0.000339883
2	chr2:233453346:T:C	233453346	NA,C	NA,T	NA,1	NA,inf	NA,inf	NA,0.597069	0.000314594	0.000339985
2	chr2:232905706:C:T	232905706	NA,T	NA,C	NA,1	NA,inf	NA,inf	NA,0.590163	0.000314009	0.0003392
2	chr2:233047400:G:A	233047400	A,NA	G,NA	1,NA	inf,NA	inf,NA	0.80888,NA	0.000313641	0.000337741
2	chr2:233736510:T:C	233736510	NA,C	NA,T	NA,1	NA,-inf	NA,inf	NA,0.578674	0.000312299	0.000336832
2	chr2:233736902:T:G	233736902	NA,G	NA,T	NA,1	NA,-inf	NA,inf	NA,0.573852	0.000311518	0.000335846
2	chr2:233729934:A:G	233729934	G,G	A,A	1,1	inf,inf	inf,inf	1.14904,0.457685	0.000311177	0.000329784
2	chr2:232936876:AC:A	232936876	NA,A	NA,AC	NA,1	NA,inf	NA,inf	NA,0.582425	0.000310474	0.000335355
2	chr2:233131689:G:A	233131689	A,A	G,G	1,1	inf,inf	inf,inf	1.31142,0.343018	0.000309606	0.000331247
2	chr2:233089200:G:A	233089200	NA,A	NA,G	NA,1	NA,inf	NA,inf	NA,0.584999	0.000309467	0.000334141
2	chr2:233784911:G:A	233784911	NA,A	NA,G	NA,1	NA,inf	NA,inf	NA,0.577277	0.000309171	0.000333952
2	chr2:232991669:C:G	232991669	NA,G	NA,C	NA,1	NA,-inf	NA,inf	NA,0.575208	0.000308676	0.000333409
2	chr2:233118926:G:C	233118926	NA,C	NA,G	NA,1	NA,inf	NA,inf	NA,0.576658	0.000308521	0.000333311
2	chr2:233568817:C:T	233568817	NA,T	NA,C	NA,1	NA,inf	NA,inf	NA,0.580123	0.000308449	0.00033306
2	chr2:233127855:G:A	233127855	NA,A	NA,G	NA,1	NA,inf	NA,inf	NA,0.588363	0.0003073	0.00033156
2	chr2:232993643:T:C	232993643	NA,C	NA,T	NA,1	NA,-inf	NA,inf	NA,0.571518	0.000307055	0.000331659
2	chr2:233727196:C:T	233727196	T,T	C,C	1,1	inf,inf	inf,inf	1.14516,0.449117	0.000306373	0.000324654
2	chr2:233738036:C:T	233738036	T,T	C,C	1,1	inf,inf	inf,inf	1.15851,0.433388	0.000306228	0.000324582
2	chr2:233335759:C:T	233335759	NA,T	NA,C	NA,1	NA,inf	NA,inf	NA,0.601947	0.000306227	0.000330775
2	chr2:233131719:G:A	233131719	A,A	G,G	1,1	inf,inf	inf,inf	1.30678,0.339984	0.000305865	0.000327249
2	chr2:233808792:G:A	233808792	NA,A	NA,G	NA,1	NA,-inf	NA,inf	NA,0.56358	0.000305764	0.000329935
2	chr2:233583431:C:G	233583431	NA,G	NA,C	NA,1	NA,-inf	NA,inf	NA,0.579727	0.000305631	0.000330045
2	chr2:232983481:A:T	232983481	NA,T	NA,A	NA,1	NA,-inf	NA,inf	NA,0.564705	0.000305616	0.000330129
2	chr2:233222072:A:G	233222072	NA,G	NA,A	NA,1	NA,inf	NA,inf	NA,0.569373	0.000305088	0.000329569
2	chr2:233737121:G:T	233737121	T,T	G,G	1,1	inf,inf	inf,inf	1.15579,0.432101	0.000304929	0.000323154
2	chr2:233110938:AAC:A	233110938	A,NA	AAC,NA	1,NA	inf,NA	inf,NA	0.843934,NA	0.000304691	0.000326701
2	chr2:233708800:G:A	233708800	NA,A	NA,G	NA,1	NA,-inf	NA,inf	NA,0.562466	0.000304567	0.000328441
2	chr2:233785134:A:G	233785134	NA,G	NA,A	NA,1	NA,inf	NA,inf	NA,0.572009	0.000304286	0.000328514
2	chr2:233598275:A:T	233598275	T,T	A,A	1,1	-inf,-inf	inf,inf	0.827772,1.12732	0.000304051	0.00033315
2	chr2:233222562:C:T	233222562	NA,T	NA,C	NA,1	NA,inf	NA,inf	NA,0.574119	0.000303943	0.000328281
2	chr2:233718851:C:T	233718851	NA,T	NA,C	NA,1	NA,-inf	NA,inf	NA,0.569953	0.000303758	0.000328089
2	chr2:233677470:T:C	233677470	NA,C	NA,T	NA,1	NA,-inf	NA,inf	NA,0.573592	0.000303749	0.000327951
2	chr2:232971355:G:A	232971355	A,A	G,G	1,1	inf,-inf	inf,inf	0.974275,0.78966	0.000303179	0.000327062
2	chr2:233673570:CT:C	233673570	NA,C	NA,CT	NA,1	NA,-inf	NA,inf	NA,0.568367	0.00030221	0.000326281
2	chr2:233341265:T:A	233341265	NA,A	NA,T	NA,1	NA,inf	NA,inf	NA,0.600457	0.000301885	0.000326146
2	chr2:233474238:A:G	233474238	NA,G	NA,A	NA,1	NA,inf	NA,inf	NA,0.599557	0.000301154	0.000325189
2	chr2:233092333:G:A	233092333	A,NA	G,NA	1,NA	-inf,NA	inf,NA	0.82626,NA	0.00030103	0.000325933
2	chr2:233411049:A:G	233411049	NA,G	NA,A	NA,1	NA,inf	NA,inf	NA,0.56051	0.000300686	0.000324694
2	chr2:233323380:T:C	233323380	NA,C	NA,T	NA,1	NA,inf	NA,inf	NA,0.597186	0.000300618	0.000324759
2	chr2:233198048:G:A	233198048	NA,A	NA,G	NA,1	NA,-inf	NA,inf	NA,0.560347	0.000300516	0.00032453
2	chr2:233406748:A:C	233406748	C,NA	A,NA	1,NA	-inf,NA	inf,NA	1.14088,NA	0.000300334	0.000342415
2	chr2:233775220:C:T	233775220	NA,T	NA,C	NA,1	NA,-inf	NA,inf	NA,0.56382	0.000300326	0.00032428
2	chr2:232921778:C:T	232921778	NA,T	NA,C	NA,1	NA,inf	NA,inf	NA,0.559651	0.000300183	0.000324286
2	chr2:233343971:A:G	233343971	G,NA	A,NA	1,NA	-inf,NA	inf,NA	0.482236,NA	0.000300101	0.000314452
2	chr2:233118896:C:T	233118896	NA,T	NA,C	NA,1	NA,inf	NA,inf	NA,0.556246	0.000299725	0.000323808
2	chr2:233244392:C:G	233244392	NA,G	NA,C	NA,1	NA,inf	NA,inf	NA,0.55282	0.000299692	0.000323752
2	chr2:233022951:C:T	233022951	NA,T	NA,C	NA,1	NA,inf	NA,inf	NA,0.575209	0.000299431	0.000322921
2	chr2:232888996:C:G	232888996	NA,G	NA,C	NA,1	NA,inf	NA,inf	NA,0.558714	0.000298925	0.00032285
2	chr2:233319359:G:A	233319359	NA,A	NA,G	NA,1	NA,inf	NA,inf	NA,0.591715	0.00029843	0.000322397
2	chr2:233378178:C:T	233378178	T,NA	C,NA	1,NA	-inf,NA	inf,NA	0.47905,NA	0.000298418	0.000312702
2	chr2:232868642:A:G	232868642	G,G	A,A	1,1	inf,-inf	inf,inf	1.31929,0.240816	0.000297848	0.000318027
2	chr2:233571386:A:G	233571386	G,G	A,A	1,1	-inf,-inf	inf,inf	2.59615,0.0510622	0.000297791	0.000507381
2	chr2:233668247:G:A	233668247	NA,A	NA,G	NA,1	NA,-inf	NA,inf	NA,0.557948	0.000297664	0.000321328
2	chr2:232948181:GTGTA:G	232948181	NA,G	NA,GTGTA	NA,1	NA,inf	NA,inf	NA,0.550935	0.000297629	0.000321475
2	chr2:233715252:A:C	233715252	C,NA	A,NA	1,NA	inf,NA	inf,NA	0.823198,NA	0.000297242	0.000322052
2	chr2:233259291:C:G	233259291	NA,G	NA,C	NA,1	NA,-inf	NA,inf	NA,0.550157	0.00029724	0.000321169
2	chr2:232955863:A:G	232955863	NA,G	NA,A	NA,1	NA,-inf	NA,inf	NA,0.552186	0.000297089	0.00032084
2	chr2:233761914:T:C	233761914	NA,C	NA,T	NA,1	NA,-inf	NA,inf	NA,0.543249	0.000297085	0.000320458
2	chr2:233343261:G:T	233343261	T,T	G,G	1,1	inf,-inf	inf,inf	3.6192,0.376447	0.000296923	0.00245559
2	chr2:233788489:A:G	233788489	NA,G	NA,A	NA,1	NA,-inf	NA,inf	NA,0.548557	0.000296871	0.000320756
2	chr2:232980560:G:A	232980560	A,A	G,G	1,1	-inf,-inf	inf,inf	1.19471,0.587546	0.000296834	0.000321398
2	chr2:232954899:G:A	232954899	NA,A	NA,G	NA,1	NA,-inf	NA,inf	NA,0.550957	0.00029658	0.00032029
2	chr2:233253772:A:G	233253772	NA,G	NA,A	NA,1	NA,-inf	NA,inf	NA,0.553548	0.000296498	0.000320175
2	chr2:233342258:T:C	233342258	NA,C	NA,T	NA,1	NA,inf	NA,inf	NA,0.58581	0.000296161	0.000319964
2	chr2:233320698:C:T	233320698	NA,T	NA,C	NA,1	NA,inf	NA,inf	NA,0.549916	0.000296137	0.000319793
2	chr2:232865051:G:A	232865051	NA,A	NA,G	NA,1	NA,-inf	NA,inf	NA,0.562344	0.000296095	0.000319389
2	chr2:232962855:T:C	232962855	C,C	T,T	1,1	inf,inf	inf,inf	0.151826,1.50508	0.000295973	0.000319003
2	chr2:233780732:G:C	233780732	NA,C	NA,G	NA,1	NA,inf	NA,inf	NA,0.544995	0.000295557	0.000319339
2	chr2:232869373:G:A	232869373	A,A	G,G	1,1	inf,inf	inf,inf	1.36315,0.151692	0.000294893	0.000315032
2	chr2:233700243:C:T	233700243	NA,T	NA,C	NA,1	NA,-inf	NA,inf	NA,0.55011	0.000294859	0.000318435
2	chr2:233780008:T:C	233780008	NA,C	NA,T	NA,1	NA,-inf	NA,inf	NA,0.545069	0.000294508	0.000318127
2	chr2:233679589:C:T	233679589	NA,T	NA,C	NA,1	NA,-inf	NA,inf	NA,0.551293	0.000294417	0.000317882
2	chr2:233331822:C:T	233331822	NA,T	NA,C	NA,1	NA,inf	NA,inf	NA,0.539268	0.000294329	0.000317959
2	chr2:233042797:G:A	233042797	NA,A	NA,G	NA,1	NA,inf	NA,inf	NA,0.542872	0.000293942	0.000317504
2	chr2:233254121:CTT:C	233254121	NA,C	NA,CTT	NA,1	NA,-inf	NA,inf	NA,0.547196	0.00029394	0.000317413
2	chr2:233326090:T:C	233326090	NA,C	NA,T	NA,1	NA,-inf	NA,inf	NA,0.551627	0.000293724	0.000317287
2	chr2:233731806:G:A	233731806	A,A	G,G	1,1	inf,inf	inf,inf	1.13316,0.436554	0.00029356	0.000311173
2	chr2:233851442:A:G	233851442	NA,G	NA,A	NA,1	NA,inf	NA,inf	NA,0.540581	0.000293416	0.000316967
2	chr2:233324711:G:C	233324711	NA,C	NA,G	NA,1	NA,inf	NA,inf	NA,0.538182	0.000293265	0.000316784
2	chr2:233786854:A:G	233786854	NA,G	NA,A	NA,1	NA,-inf	NA,inf	NA,0.539814	0.000293259	0.000316852
2	chr2:233223059:A:G	233223059	NA,G	NA,A	NA,1	NA,inf	NA,inf	NA,0.548713	0.000293193	0.000316667
2	chr2:233162425:T:C	233162425	NA,C	NA,T	NA,1	NA,-inf	NA,inf	NA,0.543219	0.000292545	0.000315878
2	chr2:233256037:G:A	233256037	NA,A	NA,G	NA,1	NA,-inf	NA,inf	NA,0.543841	0.000292519	0.000315879
2	chr2:233725981:C:T	233725981	NA,T	NA,C	NA,1	NA,-inf	NA,inf	NA,0.53295	0.000292404	0.000315903
2	chr2:233196238:G:A	233196238	NA,A	NA,G	NA,1	NA,inf	NA,inf	NA,0.550079	0.000292235	0.000315407
2	chr2:233732478:A:G	233732478	G,G	A,A	1,1	inf,inf	inf,inf	1.13865,0.424167	0.000291992	0.0003095
2	chr2:233703013:G:T	233703013	NA,T	NA,G	NA,1	NA,-inf	NA,inf	NA,0.526388	0.000291482	0.000314282
2	chr2:233467531:T:C	233467531	C,C	T,T	1,1	inf,inf	inf,inf	2.8824,0.480963	0.000291225	0.000859224
2	chr2:232933251:G:A	232933251	NA,A	NA,G	NA,1	NA,inf	NA,inf	NA,0.541422	0.000290654	0.000313868
2	chr2:233788733:G:C	233788733	NA,C	NA,G	NA,1	NA,-inf	NA,inf	NA,0.533171	0.000290565	0.000313942
2	chr2:233126715:C:G	233126715	NA,G	NA,C	NA,1	NA,-inf	NA,inf	NA,0.541365	0.000290227	0.000313308
2	chr2:233573874:G:A	233573874	A,NA	G,NA	1,NA	-inf,NA	inf,NA	0.905323,NA	0.000289847	0.000318285
2	chr2:233007577:C:T	233007577	NA,T	NA,C	NA,1	NA,inf	NA,inf	NA,0.537462	0.000289817	0.000313001
2	chr2:233125884:A:G	233125884	G,NA	A,NA	1,NA	inf,NA	inf,NA	0.92083,NA	0.000289578	0.000317916
2	chr2:233547543:T:C	233547543	NA,C	NA,T	NA,1	NA,inf	NA,inf	NA,0.570297	0.000289417	0.000312532
2	chr2:233185524:T:G	233185524	NA,G	NA,T	NA,1	NA,inf	NA,inf	NA,0.528407	0.00028911	0.00031237
2	chr2:233094092:CCCT:C	233094092	NA,C	NA,CCCT	NA,1	NA,-inf	NA,inf	NA,0.534209	0.000289044	0.00031208
2	chr2:233460900:A:G	233460900	NA,G	NA,A	NA,1	NA,inf	NA,inf	NA,0.526454	0.000288249	0.000311279
2	chr2:233825518:T:C	233825518	NA,C	NA,T	NA,1	NA,-inf	NA,inf	NA,0.52321	0.00028809	0.000311274
2	chr2:233255783:C:G	233255783	NA,G	NA,C	NA,1	NA,-inf	NA,inf	NA,0.536588	0.000287838	0.000310818
2	chr2:232919917:A:G	232919917	NA,G	NA,A	NA,1	NA,-inf	NA,inf	NA,0.525741	0.000287751	0.000310848
2	chr2:233259396:G:A	233259396	A,A	G,G	1,1	-inf,inf	inf,inf	1.54986,0.5319	0.000287547	0.000334021
2	chr2:233745246:G:A	233745246	NA,A	NA,G	NA,1	NA,inf	NA,inf	NA,0.533193	0.000287506	0.000310367
2	chr2:233687163:G:C	233687163	NA,C	NA,G	NA,1	NA,inf	NA,inf	NA,0.529363	0.000286976	0.000310001
2	chr2:233064741:AGAGG:A	233064741	NA,A	NA,AGAGG	NA,1	NA,-inf	NA,inf	NA,0.524502	0.000286899	0.000309886
2	chr2:233806437:A:G	233806437	NA,G	NA,A	NA,1	NA,-inf	NA,inf	NA,0.526325	0.000286629	0.000309577
2	chr2:233519853:T:C	233519853	NA,C	NA,T	NA,1	NA,inf	NA,inf	NA,0.563176	0.000286576	0.000309475
2	chr2:232940792:A:T	232940792	NA,T	NA,A	NA,1	NA,-inf	NA,inf	NA,0.521934	0.000286576	0.000309588
2	chr2:233030834:C:T	233030834	NA,T	NA,C	NA,1	NA,inf	NA,inf	NA,0.526866	0.000286488	0.000309364
2	chr2:232970192:C:T	232970192	NA,T	NA,C	NA,1	NA,-inf	NA,inf	NA,0.523342	0.000285751	0.000308538
2	chr2:233097549:T:G	233097549	NA,G	NA,T	NA,1	NA,inf	NA,inf	NA,0.525168	0.000285546	0.000308392
2	chr2:233799303:G:C	233799303	NA,C	NA,G	NA,1	NA,-inf	NA,inf	NA,0.517196	0.000285407	0.0003081
2	chr2:233228150:A:G	233228150	G,G	A,A	1,1	inf,-inf	inf,inf	0.904268,0.693226	0.000285128	0.000303282
2	chr2:233540140:C:A	233540140	NA,A	NA,C	NA,1	NA,-inf	NA,inf	NA,0.53112	0.00028425	0.00030687
2	chr2:233800269:T:C	233800269	NA,C	NA,T	NA,1	NA,-inf	NA,inf	NA,0.51881	0.000284027	0.000306795
2	chr2:232923049:G:A	232923049	NA,A	NA,G	NA,1	NA,inf	NA,inf	NA,0.519351	0.000283845	0.000306639
2	chr2:233466081:T:C	233466081	NA,C	NA,T	NA,1	NA,-inf	NA,inf	NA,0.515145	0.000283578	0.000306403
2	chr2:233386126:T:C	233386126	C,NA	T,NA	1,NA	-inf,NA	inf,NA	0.455348,NA	0.000283378	0.000297197
2	chr2:233514817:T:G	233514817	NA,G	NA,T	NA,1	NA,-inf	NA,inf	NA,0.52447	0.000283346	0.000305934
2	chr2:233602199:TC:T	233602199	NA,T	NA,TC	NA,1	NA,-inf	NA,inf	NA,0.526144	0.000283296	0.000305856
2	chr2:233604317:C:A	233604317	NA,A	NA,C	NA,1	NA,-inf	NA,inf	NA,0.526144	0.000283296	0.000305856
2	chr2:233767183:C:T	233767183	NA,T	NA,C	NA,1	NA,inf	NA,inf	NA,0.530346	0.000283109	0.000305878
2	chr2:233008488:A:G	233008488	NA,G	NA,A	NA,1	NA,inf	NA,inf	NA,0.524617	0.000283041	0.000305548
2	chr2:233022512:C:T	233022512	NA,T	NA,C	NA,1	NA,inf	NA,inf	NA,0.533858	0.000282943	0.000305171
2	chr2:233027297:G:A	233027297	A,A	G,G	1,1	-inf,inf	inf,inf	0.320081,1.38942	0.000282563	0.000305647
2	chr2:233508614:C:A	233508614	NA,A	NA,C	NA,1	NA,-inf	NA,inf	NA,0.517469	0.000282326	0.0003049
2	chr2:233765042:C:T	233765042	NA,T	NA,C	NA,1	NA,inf	NA,inf	NA,0.52156	0.000282291	0.000305025
2	chr2:233602278:A:G	233602278	NA,G	NA,A	NA,1	NA,-inf	NA,inf	NA,0.523326	0.000282214	0.000304688
2	chr2:233702744:C:A	233702744	NA,A	NA,C	NA,1	NA,-inf	NA,inf	NA,0.51677	0.000281628	0.000304167
2	chr2:233711373:G:A	233711373	NA,A	NA,G	NA,1	NA,inf	NA,inf	NA,0.51404	0.000281308	0.000303905
2	chr2:233563700:C:T	233563700	NA,T	NA,C	NA,1	NA,inf	NA,inf	NA,0.547844	0.000280847	0.000303284
2	chr2:233687928:T:C	233687928	NA,C	NA,T	NA,1	NA,inf	NA,inf	NA,0.51282	0.000280684	0.000303233
2	chr2:233632134:C:T	233632134	NA,T	NA,C	NA,1	NA,-inf	NA,inf	NA,0.504707	0.000280406	0.000303093
2	chr2:232914610:C:T	232914610	NA,T	NA,C	NA,1	NA,-inf	NA,inf	NA,0.517508	0.000280147	0.000302329
2	chr2:232999468:G:A	232999468	NA,A	NA,G	NA,1	NA,inf	NA,inf	NA,0.506442	0.00028008	0.000302592
2	chr2:233516183:A:AT	233516183	NA,AT	NA,A	NA,1	NA,inf	NA,inf	NA,0.54505	0.000279732	0.000302087
2	chr2:233016035:G:A	233016035	NA,A	NA,G	NA,1	NA,inf	NA,inf	NA,0.523053	0.00027887	0.000300787
2	chr2:232999890:C:T	232999890	T,NA	C,NA	1,NA	inf,NA	inf,NA	0.818733,NA	0.000278628	0.000302615
2	chr2:233525424:G:A	233525424	NA,A	NA,G	NA,1	NA,inf	NA,inf	NA,0.541008	0.00027827	0.000300507
2	chr2:233574735:C:A	233574735	A,A	C,C	1,1	inf,inf	inf,inf	0.44208,1.28688	0.000278064	0.000300738
2	chr2:233221161:G:A	233221161	NA,A	NA,G	NA,1	NA,inf	NA,inf	NA,0.509616	0.000278033	0.000300303
2	chr2:233518152:CACCTGT:C	233518152	NA,C	NA,CACCTGT	NA,1	NA,inf	NA,inf	NA,0.515106	0.000277928	0.000300186
2	chr2:233493127:C:T	233493127	NA,T	NA,C	NA,1	NA,inf	NA,inf	NA,0.538224	0.000277279	0.000299431
2	chr2:232996444:C:T	232996444	T,T	C,C	1,1	inf,inf	inf,inf	0.00612229,1.51221	0.000277278	0.000298806
2	chr2:233336059:T:C	233336059	NA,C	NA,T	NA,1	NA,inf	NA,inf	NA,0.537076	0.000277155	0.000299425
2	chr2:233784023:G:A	233784023	NA,A	NA,G	NA,1	NA,-inf	NA,inf	NA,0.489292	0.000276823	0.000298534
2	chr2:233127721:G:C	233127721	C,C	G,G	1,1	inf,-inf	inf,inf	1.36751,0.0118468	0.000276743	0.000297237
2	chr2:233491928:G:A	233491928	NA,A	NA,G	NA,1	NA,-inf	NA,inf	NA,0.506781	0.000276646	0.000298705
2	chr2:233376996:A:G	233376996	G,NA	A,NA	1,NA	-inf,NA	inf,NA	0.441176,NA	0.00027658	0.000290131
2	chr2:233741473:C:T	233741473	NA,T	NA,C	NA,1	NA,-inf	NA,inf	NA,0.500675	0.000276318	0.000298504
2	chr2:233647828:G:T	233647828	NA,T	NA,G	NA,1	NA,-inf	NA,inf	NA,0.506901	0.000276094	0.000298095
2	chr2:233021992:C:A	233021992	NA,A	NA,C	NA,1	NA,inf	NA,inf	NA,0.515398	0.00027603	0.000297729
2	chr2:232934102:C:T	232934102	NA,T	NA,C	NA,1	NA,-inf	NA,inf	NA,0.494518	0.000275967	0.000298128
2	chr2:232947005:T:C	232947005	NA,C	NA,T	NA,1	NA,inf	NA,inf	NA,0.493147	0.000275923	0.000298184
2	chr2:233492236:T:A	233492236	NA,A	NA,T	NA,1	NA,inf	NA,inf	NA,0.534388	0.000275884	0.000297926
2	chr2:233327434:G:A	233327434	NA,A	NA,G	NA,1	NA,inf	NA,inf	NA,0.524912	0.000275848	0.000298045
2	chr2:233783313:T:C	233783313	NA,C	NA,T	NA,1	NA,-inf	NA,inf	NA,0.486597	0.000275665	0.00029729
2	chr2:232902368:A:G	232902368	NA,G	NA,A	NA,1	NA,-inf	NA,inf	NA,0.513371	0.000275609	0.000297264
2	chr2:232919838:G:A	232919838	NA,A	NA,G	NA,1	NA,-inf	NA,inf	NA,0.504711	0.000275604	0.00029745
2	chr2:233165135:C:G	233165135	G,G	C,C	1,1	inf,inf	inf,inf	0.458574,1.32208	0.000275511	0.000300221
2	chr2:233677103:G:T	233677103	NA,T	NA,G	NA,1	NA,inf	NA,inf	NA,0.498751	0.000275303	0.000297397
2	chr2:233509449:T:C	233509449	NA,C	NA,T	NA,1	NA,inf	NA,inf	NA,0.5329	0.000275301	0.000297302
2	chr2:233298814:TTGTCTCTAATGAGTCCAG:T	233298814	NA,T	NA,TTGTCTCTAATGAGTCCAG	NA,1	NA,inf	NA,inf	NA,0.498159	0.000275012	0.00029688
2	chr2:233765498:A:T	233765498	NA,T	NA,A	NA,1	NA,-inf	NA,inf	NA,0.494175	0.000274631	0.000296562
2	chr2:233618148:T:G	233618148	G,NA	T,NA	1,NA	-inf,NA	inf,NA	0.714349,NA	0.000274627	0.000295251
2	chr2:233502220:T:C	233502220	NA,C	NA,T	NA,1	NA,inf	NA,inf	NA,0.530866	0.000274567	0.000296509
2	chr2:233269140:T:C	233269140	NA,C	NA,T	NA,1	NA,-inf	NA,inf	NA,0.492453	0.00027448	0.000296583
2	chr2:233046313:G:A	233046313	NA,A	NA,G	NA,1	NA,-inf	NA,inf	NA,0.484249	0.000274394	0.000296582
2	chr2:233615813:A:G	233615813	NA,G	NA,A	NA,1	NA,inf	NA,inf	NA,0.490759	0.000273964	0.000295841
2	chr2:232866648:C:T	232866648	NA,T	NA,C	NA,1	NA,inf	NA,inf	NA,0.505334	0.000273902	0.000295599
2	chr2:232892853:C:T	232892853	NA,T	NA,C	NA,1	NA,-inf	NA,inf	NA,0.502582	0.000273695	0.000295344
2	chr2:233046265:G:T	233046265	NA,T	NA,G	NA,1	NA,-inf	NA,inf	NA,0.495085	0.000272923	0.000294586
2	chr2:233748368:T:C	233748368	C,C	T,T	1,1	inf,inf	inf,inf	1.09874,0.43829	0.000272689	0.000289313
2	chr2:233080611:T:C	233080611	C,C	T,T	1,1	-inf,-inf	inf,inf	0.30885,1.32121	0.00027245	0.000293655
2	chr2:233570592:C:T	233570592	NA,T	NA,C	NA,1	NA,inf	NA,inf	NA,0.524216	0.000272243	0.000293995
2	chr2:233691778:G:A	233691778	NA,A	NA,G	NA,1	NA,inf	NA,inf	NA,0.490213	0.000272129	0.000293966
2	chr2:233157713:A:G	233157713	NA,G	NA,A	NA,1	NA,-inf	NA,inf	NA,0.495318	0.000271946	0.000293573
2	chr2:233570594:G:A	233570594	NA,A	NA,G	NA,1	NA,inf	NA,inf	NA,0.52294	0.000271789	0.000293506
2	chr2:233483055:T:A	233483055	A,NA	T,NA	1,NA	-inf,NA	inf,NA	0.910062,NA	0.000271569	0.000300084
2	chr2:233702706:G:A	233702706	NA,A	NA,G	NA,1	NA,-inf	NA,inf	NA,0.473745	0.000271114	0.000292366
2	chr2:233749291:C:G	233749291	G,G	C,C	1,1	inf,inf	inf,inf	1.05651,0.493703	0.000270516	0.000287115
2	chr2:233173496:T:C	233173496	C,NA	T,NA	1,NA	-inf,NA	inf,NA	0.83073,NA	0.000270382	0.00029473
2	chr2:233643761:G:T	233643761	NA,T	NA,G	NA,1	NA,-inf	NA,inf	NA,0.490267	0.000270006	0.000291525
2	chr2:233724960:GCCGAGGTTGGCGGAT:G	233724960	NA,G	NA,GCCGAGGTTGGCGGAT	NA,1	NA,inf	NA,inf	NA,0.484428	0.000269827	0.000291375
2	chr2:233181543:A:G	233181543	NA,G	NA,A	NA,1	NA,-inf	NA,inf	NA,0.480768	0.000269705	0.000291281
2	chr2:233795928:C:G	233795928	G,NA	C,NA	1,NA	inf,NA	inf,NA	0.910743,NA	0.000269652	0.00029836
2	chr2:233035379:A:C	233035379	C,NA	A,NA	1,NA	-inf,NA	inf,NA	0.679858,NA	0.000269407	0.000288901
2	chr2:233697476:G:A	233697476	NA,A	NA,G	NA,1	NA,-inf	NA,inf	NA,0.474367	0.000268651	0.000290295
2	chr2:233212924:TG:T	233212924	NA,T	NA,TG	NA,1	NA,-inf	NA,inf	NA,0.477324	0.00026865	0.000290113
2	chr2:233662471:T:G	233662471	NA,G	NA,T	NA,1	NA,inf	NA,inf	NA,0.504299	0.000268119	0.000289477
2	chr2:233006771:A:G	233006771	NA,G	NA,A	NA,1	NA,-inf	NA,inf	NA,0.473326	0.000267927	0.000289419
2	chr2:233595052:C:G	233595052	NA,G	NA,C	NA,1	NA,-inf	NA,inf	NA,0.483333	0.000267742	0.000289081
2	chr2:233375031:T:C	233375031	NA,C	NA,T	NA,1	NA,inf	NA,inf	NA,0.481169	0.000267314	0.000288479
2	chr2:233544930:C:G	233544930	NA,G	NA,C	NA,1	NA,inf	NA,inf	NA,0.509164	0.000266993	0.00028833
2	chr2:233588041:G:C	233588041	NA,C	NA,G	NA,1	NA,inf	NA,inf	NA,0.465567	0.000266838	0.000288238
2	chr2:233473399:A:C	233473399	NA,C	NA,A	NA,1	NA,inf	NA,inf	NA,0.508422	0.000266813	0.000288128
2	chr2:233545099:A:G	233545099	NA,G	NA,A	NA,1	NA,inf	NA,inf	NA,0.508351	0.000266712	0.000288027
2	chr2:233251364:C:G	233251364	NA,G	NA,C	NA,1	NA,-inf	NA,inf	NA,0.480042	0.000266658	0.000287956
2	chr2:233544931:C:T	233544931	NA,T	NA,C	NA,1	NA,inf	NA,inf	NA,0.508033	0.000266605	0.000287911
2	chr2:233565792:C:G	233565792	NA,G	NA,C	NA,1	NA,inf	NA,inf	NA,0.507488	0.000266447	0.000287742
2	chr2:233796044:T:C	233796044	C,C	T,T	1,1	-inf,-inf	inf,inf	0.567027,1.11986	0.000266249	0.000287517
2	chr2:233110911:C:T	233110911	NA,T	NA,C	NA,1	NA,inf	NA,inf	NA,0.474911	0.000266	0.00028722
2	chr2:233516675:G:A	233516675	NA,A	NA,G	NA,1	NA,inf	NA,inf	NA,0.477584	0.000265836	0.000287524
2	chr2:233533086:TAAAG:T	233533086	NA,T	NA,TAAAG	NA,1	NA,inf	NA,inf	NA,0.505107	0.0002656	0.000286827
2	chr2:233223784:A:G	233223784	G,G	A,A	1,1	inf,-inf	inf,inf	0.885788,0.806038	0.000265582	0.000286475
2	chr2:233341034:G:A	233341034	NA,A	NA,G	NA,1	NA,inf	NA,inf	NA,0.504198	0.000265547	0.000286886
2	chr2:233679554:T:G	233679554	NA,G	NA,T	NA,1	NA,inf	NA,inf	NA,0.471431	0.000265463	0.000286771
2	chr2:233619506:G:A	233619506	NA,A	NA,G	NA,1	NA,-inf	NA,inf	NA,0.477471	0.000265457	0.000286616
2	chr2:232935719:G:A	232935719	NA,A	NA,G	NA,1	NA,inf	NA,inf	NA,0.472053	0.000265367	0.000286544
2	chr2:233145761:C:T	233145761	NA,T	NA,C	NA,1	NA,inf	NA,inf	NA,0.460981	0.000265363	0.00028677
2	chr2:233245446:T:A	233245446	NA,A	NA,T	NA,1	NA,-inf	NA,inf	NA,0.470468	0.000265243	0.000286461
2	chr2:233266139:C:T	233266139	NA,T	NA,C	NA,1	NA,-inf	NA,inf	NA,0.466484	0.000265102	0.000286449
2	chr2:233677865:C:T	233677865	NA,T	NA,C	NA,1	NA,inf	NA,inf	NA,0.470271	0.000265058	0.000286333
2	chr2:233265279:G:A	233265279	NA,A	NA,G	NA,1	NA,-inf	NA,inf	NA,0.466351	0.000265056	0.000286399
2	chr2:233631468:G:A	233631468	NA,A	NA,G	NA,1	NA,inf	NA,inf	NA,0.463923	0.000264395	0.000285515
2	chr2:232943709:T:A	232943709	A,A	T,T	1,1	inf,inf	inf,inf	1.30807,0.262059	0.00026427	0.000285105
2	chr2:232902538:G:A	232902538	NA,A	NA,G	NA,1	NA,-inf	NA,inf	NA,0.462692	0.000264113	0.000285315
2	chr2:232886667:A:G	232886667	G,G	A,A	1,1	inf,-inf	inf,inf	1.30179,0.128102	0.000264099	0.000281941
2	chr2:232926050:GA:G	232926050	NA,G	NA,GA	NA,1	NA,inf	NA,inf	NA,0.462029	0.000263916	0.000285122
2	chr2:232936235:T:A	232936235	NA,A	NA,T	NA,1	NA,inf	NA,inf	NA,0.462665	0.000263624	0.000284792
2	chr2:232933972:A:G	232933972	NA,G	NA,A	NA,1	NA,inf	NA,inf	NA,0.473674	0.00026352	0.000284451
2	chr2:233575126:T:C	233575126	NA,C	NA,T	NA,1	NA,-inf	NA,inf	NA,0.469501	0.00026314	0.00028418
2	chr2:233406707:A:T	233406707	NA,T	NA,A	NA,1	NA,inf	NA,inf	NA,0.461601	0.000262866	0.00028388
2	chr2:233384865:G:C	233384865	C,NA	G,NA	1,NA	-inf,NA	inf,NA	0.88297,NA	0.000262816	0.0002895
2	chr2:233561011:T:C	233561011	NA,C	NA,T	NA,1	NA,inf	NA,inf	NA,0.496575	0.000262748	0.000283749
2	chr2:233087888:C:G	233087888	NA,G	NA,C	NA,1	NA,inf	NA,inf	NA,0.479131	0.000262706	0.000283334
2	chr2:232891900:C:G	232891900	NA,G	NA,C	NA,1	NA,-inf	NA,inf	NA,0.47112	0.000262602	0.000283392
2	chr2:232858890:G:A	232858890	A,NA	G,NA	1,NA	-inf,NA	inf,NA	0.721088,NA	0.000262387	0.000283084
2	chr2:233137237:C:T	233137237	T,T	C,C	1,1	-inf,inf	inf,inf	0.345571,1.24443	0.000262226	0.000279386
2	chr2:232936126:G:C	232936126	NA,C	NA,G	NA,1	NA,inf	NA,inf	NA,0.457452	0.000261601	0.000282578
2	chr2:233617689:C:A	233617689	NA,A	NA,C	NA,1	NA,inf	NA,inf	NA,0.456022	0.000261589	0.000282486
2	chr2:233610217:T:G	233610217	NA,G	NA,T	NA,1	NA,-inf	NA,inf	NA,0.465913	0.000261491	0.000282338
2	chr2:233118886:G:A	233118886	NA,A	NA,G	NA,1	NA,inf	NA,inf	NA,0.455604	0.000261339	0.000282332
2	chr2:233696481:G:T	233696481	NA,T	NA,G	NA,1	NA,-inf	NA,inf	NA,0.456741	0.000261222	0.000282107
2	chr2:233750062:A:G	233750062	G,G	A,A	1,1	inf,inf	inf,inf	1.06539,0.454521	0.000261222	0.000277237
2	chr2:233188216:C:T	233188216	NA,T	NA,C	NA,1	NA,-inf	NA,inf	NA,0.457847	0.00026112	0.00028197
2	chr2:233755998:T:G	233755998	NA,G	NA,T	NA,1	NA,-inf	NA,inf	NA,0.45559	0.000260914	0.000281891
2	chr2:233611722:G:T	233611722	NA,T	NA,G	NA,1	NA,-inf	NA,inf	NA,0.455815	0.000260848	0.000281856
2	chr2:233300774:C:T	233300774	NA,T	NA,C	NA,1	NA,inf	NA,inf	NA,0.481081	0.000260712	0.00028175
2	chr2:233529087:C:A	233529087	NA,A	NA,C	NA,1	NA,inf	NA,inf	NA,0.489905	0.000260489	0.00028131
2	chr2:233541759:A:T	233541759	NA,T	NA,A	NA,1	NA,inf	NA,inf	NA,0.489905	0.000260489	0.00028131
2	chr2:233320339:G:A	233320339	NA,A	NA,G	NA,1	NA,inf	NA,inf	NA,0.449173	0.000260473	0.000281392
2	chr2:233455952:A:T	233455952	NA,T	NA,A	NA,1	NA,inf	NA,inf	NA,0.486602	0.000260464	0.000281307
2	chr2:233129366:A:G	233129366	NA,G	NA,A	NA,1	NA,inf	NA,inf	NA,0.455927	0.000260309	0.000281104
2	chr2:233171398:C:T	233171398	NA,T	NA,C	NA,1	NA,-inf	NA,inf	NA,0.464881	0.000260232	0.000280852
2	chr2:233094093:CCT:C	233094093	NA,C	NA,CCT	NA,1	NA,-inf	NA,inf	NA,0.458211	0.000260087	0.000280756
2	chr2:232955541:T:C	232955541	NA,C	NA,T	NA,1	NA,inf	NA,inf	NA,0.445942	0.000259856	0.000280861
2	chr2:233026160:T:C	233026160	C,C	T,T	1,1	-inf,inf	inf,inf	0.293903,1.3571	0.000259729	0.000280905
2	chr2:232905384:G:A	232905384	NA,A	NA,G	NA,1	NA,inf	NA,inf	NA,0.464375	0.000259592	0.00028019
2	chr2:233104733:G:A	233104733	A,A	G,G	1,1	-inf,-inf	inf,inf	1.19161,0.398108	0.000259411	0.000279662
2	chr2:233041546:G:A	233041546	NA,A	NA,G	NA,1	NA,-inf	NA,inf	NA,0.456741	0.000259403	0.000280008
2	chr2:233128096:T:C	233128096	NA,C	NA,T	NA,1	NA,-inf	NA,inf	NA,0.447928	0.000259105	0.00027994
2	chr2:233330426:A:G	233330426	NA,G	NA,A	NA,1	NA,inf	NA,inf	NA,0.476355	0.00025902	0.00027987
2	chr2:233080999:C:T	233080999	NA,T	NA,C	NA,1	NA,inf	NA,inf	NA,0.460302	0.000258996	0.00027958
2	chr2:233089727:G:A	233089727	NA,A	NA,G	NA,1	NA,inf	NA,inf	NA,0.457667	0.00025879	0.000279406
2	chr2:232875492:C:T	232875492	NA,T	NA,C	NA,1	NA,-inf	NA,inf	NA,0.463198	0.000258732	0.000279116
2	chr2:233285370:A:G	233285370	NA,G	NA,A	NA,1	NA,-inf	NA,inf	NA,0.453704	0.000258639	0.000279337
2	chr2:233639544:A:T	233639544	NA,T	NA,A	NA,1	NA,inf	NA,inf	NA,0.446662	0.000258448	0.000279095
2	chr2:233333048:A:G	233333048	NA,G	NA,A	NA,1	NA,inf	NA,inf	NA,0.47413	0.000258285	0.000279076
2	chr2:232920072:T:C	232920072	NA,C	NA,T	NA,1	NA,-inf	NA,inf	NA,0.44519	0.000258261	0.000278995
2	chr2:233580710:T:A	233580710	A,A	T,T	1,1	inf,-inf	inf,inf	1.01812,0.598474	0.000258223	0.000277546
2	chr2:232912622:T:C	232912622	NA,C	NA,T	NA,1	NA,-inf	NA,inf	NA,0.44395	0.00025782	0.000278521
2	chr2:233029450:T:C	233029450	NA,C	NA,T	NA,1	NA,inf	NA,inf	NA,0.442585	0.000257762	0.000278556
2	chr2:232992505:C:G	232992505	NA,G	NA,C	NA,1	NA,inf	NA,inf	NA,0.443756	0.000257604	0.000278318
2	chr2:233822037:G:C	233822037	NA,C	NA,G	NA,1	NA,-inf	NA,inf	NA,0.433196	0.000257321	0.000277919
2	chr2:233451809:T:C	233451809	NA,C	NA,T	NA,1	NA,inf	NA,inf	NA,0.442056	0.000257109	0.00027765
2	chr2:232989241:A:G	232989241	G,G	A,A	1,1	-inf,inf	inf,inf	0.558235,1.11518	0.000257056	0.00027693
2	chr2:232970142:C:T	232970142	NA,T	NA,C	NA,1	NA,inf	NA,inf	NA,0.443102	0.00025682	0.00027741
2	chr2:233238326:C:T	233238326	NA,T	NA,C	NA,1	NA,inf	NA,inf	NA,0.459517	0.000256706	0.000277386
2	chr2:233646129:A:G	233646129	NA,G	NA,A	NA,1	NA,-inf	NA,inf	NA,0.45139	0.000256637	0.000277101
2	chr2:233155608:G:A	233155608	NA,A	NA,G	NA,1	NA,-inf	NA,inf	NA,0.445244	0.000256406	0.000276872
2	chr2:233138298:T:C	233138298	NA,C	NA,T	NA,1	NA,inf	NA,inf	NA,0.444459	0.000255452	0.000275764
2	chr2:233273818:T:TA	233273818	NA,TA	NA,T	NA,1	NA,-inf	NA,inf	NA,0.443272	0.000255392	0.000275805
2	chr2:233809096:C:G	233809096	NA,G	NA,C	NA,1	NA,-inf	NA,inf	NA,0.431662	0.000255376	0.000275633
2	chr2:233317484:C:T	233317484	NA,T	NA,C	NA,1	NA,inf	NA,inf	NA,0.450171	0.000255362	0.000276173
2	chr2:233132857:A:G	233132857	NA,G	NA,A	NA,1	NA,-inf	NA,inf	NA,0.439001	0.000255248	0.000275662
2	chr2:232949052:C:A	232949052	NA,A	NA,C	NA,1	NA,inf	NA,inf	NA,0.435817	0.000255134	0.000275599
2	chr2:233852083:C:T	233852083	T,NA	C,NA	1,NA	inf,NA	inf,NA	0.729637,NA	0.000255113	0.000276259
2	chr2:232918016:C:T	232918016	NA,T	NA,C	NA,1	NA,-inf	NA,inf	NA,0.434699	0.00025476	0.000275214
2	chr2:232940110:T:C	232940110	NA,C	NA,T	NA,1	NA,-inf	NA,inf	NA,0.433956	0.000254744	0.000275205
2	chr2:232921303:G:C	232921303	NA,C	NA,G	NA,1	NA,-inf	NA,inf	NA,0.444655	0.000254516	0.000274703
2	chr2:233344264:G:A	233344264	A,A	G,G	1,1	inf,-inf	inf,inf	4.82452,0.149698	0.000254415	0.0211041
2	chr2:233799548:G:A	233799548	NA,A	NA,G	NA,1	NA,-inf	NA,inf	NA,0.433986	0.000254372	0.0002748
2	chr2:233067794:G:A	233067794	NA,A	NA,G	NA,1	NA,-inf	NA,inf	NA,0.438639	0.0002541	0.000274405
2	chr2:233801587:G:T	233801587	NA,T	NA,G	NA,1	NA,-inf	NA,inf	NA,0.435594	0.000254086	0.000274444
2	chr2:233080277:G:A	233080277	A,NA	G,NA	1,NA	inf,NA	inf,NA	0.709328,NA	0.000253825	0.000274195
2	chr2:233164999:G:A	233164999	A,A	G,G	1,1	-inf,-inf	inf,inf	0.630026,1.07403	0.000253706	0.000275383
2	chr2:232921758:C:T	232921758	NA,T	NA,C	NA,1	NA,inf	NA,inf	NA,0.432974	0.000253643	0.000274012
2	chr2:233127823:G:A	233127823	NA,A	NA,G	NA,1	NA,-inf	NA,inf	NA,0.431406	0.000253632	0.000274029
2	chr2:233834913:G:A	233834913	NA,A	NA,G	NA,1	NA,-inf	NA,inf	NA,0.4277	0.000253628	0.000273979
2	chr2:233192973:C:T	233192973	NA,T	NA,C	NA,1	NA,-inf	NA,inf	NA,0.431299	0.00025359	0.000273946
2	chr2:232925237:T:C	232925237	NA,C	NA,T	NA,1	NA,inf	NA,inf	NA,0.432152	0.000253372	0.000273719
2	chr2:233782952:T:TG	233782952	NA,TG	NA,T	NA,1	NA,-inf	NA,inf	NA,0.434773	0.000253324	0.000273658
2	chr2:233025378:T:C	233025378	C,C	T,T	1,1	-inf,inf	inf,inf	0.300443,1.3393	0.000253277	0.000273891
2	chr2:233263166:A:G	233263166	G,NA	A,NA	1,NA	inf,NA	inf,NA	1.72139,NA	0.00025323	0.000379621
2	chr2:233200788:A:G	233200788	NA,G	NA,A	NA,1	NA,-inf	NA,inf	NA,0.432877	0.00025322	0.00027348
2	chr2:233167664:T:C	233167664	NA,C	NA,T	NA,1	NA,-inf	NA,inf	NA,0.429974	0.000252958	0.000273299
2	chr2:232904823:G:A	232904823	NA,A	NA,G	NA,1	NA,inf	NA,inf	NA,0.432054	0.000252863	0.000273121
2	chr2:232870452:C:T	232870452	T,NA	C,NA	1,NA	inf,NA	inf,NA	0.75583,NA	0.000252584	0.00027467
2	chr2:233336499:G:A	233336499	NA,A	NA,G	NA,1	NA,inf	NA,inf	NA,0.455273	0.000252484	0.00027282
2	chr2:233773338:T:C	233773338	NA,C	NA,T	NA,1	NA,inf	NA,inf	NA,0.428677	0.00025246	0.000272774
2	chr2:233370376:G:A	233370376	NA,A	NA,G	NA,1	NA,-inf	NA,inf	NA,0.438604	0.000252408	0.000272656
2	chr2:233472819:A:G	233472819	NA,G	NA,A	NA,1	NA,-inf	NA,inf	NA,0.438648	0.000252365	0.000272585
2	chr2:233005488:C:T	233005488	NA,T	NA,C	NA,1	NA,inf	NA,inf	NA,0.428485	0.000252322	0.000272606
2	chr2:233820855:C:A	233820855	NA,A	NA,C	NA,1	NA,-inf	NA,inf	NA,0.426081	0.000252195	0.000272478
2	chr2:233738229:G:GCTCC	233738229	NA,GCTCC	NA,G	NA,1	NA,inf	NA,inf	NA,0.425748	0.000252187	0.000272422
2	chr2:233450360:C:T	233450360	NA,T	NA,C	NA,1	NA,inf	NA,inf	NA,0.429174	0.000251978	0.00027213
2	chr2:233802753:T:C	233802753	NA,C	NA,T	NA,1	NA,-inf	NA,inf	NA,0.428872	0.000251922	0.000272111
2	chr2:233339851:C:T	233339851	NA,T	NA,C	NA,1	NA,-inf	NA,inf	NA,0.429118	0.000251741	0.000271987
2	chr2:233648741:G:A	233648741	NA,A	NA,G	NA,1	NA,-inf	NA,inf	NA,0.43918	0.000251646	0.000271649
2	chr2:233061546:C:T	233061546	NA,T	NA,C	NA,1	NA,-inf	NA,inf	NA,0.43097	0.000251436	0.000271439
2	chr2:233446656:T:C	233446656	NA,C	NA,T	NA,1	NA,inf	NA,inf	NA,0.427144	0.00025131	0.000271319
2	chr2:233342315:C:T	233342315	NA,T	NA,C	NA,1	NA,-inf	NA,inf	NA,0.434583	0.000251192	0.000271347
2	chr2:233600491:A:G	233600491	NA,G	NA,A	NA,1	NA,-inf	NA,inf	NA,0.437793	0.000251015	0.000270958
2	chr2:232872445:C:T	232872445	NA,T	NA,C	NA,1	NA,inf	NA,inf	NA,0.419569	0.000250997	0.000271274
2	chr2:233694026:T:G	233694026	NA,G	NA,T	NA,1	NA,inf	NA,inf	NA,0.428172	0.000250958	0.000271103
2	chr2:233493982:T:C	233493982	NA,C	NA,T	NA,1	NA,inf	NA,inf	NA,0.43267	0.000250858	0.000271305
2	chr2:233174612:C:T	233174612	NA,T	NA,C	NA,1	NA,-inf	NA,inf	NA,0.436026	0.000250824	0.000270714
2	chr2:233594605:C:A	233594605	NA,A	NA,C	NA,1	NA,inf	NA,inf	NA,0.425939	0.000250759	0.000270724
2	chr2:233366651:C:A	233366651	NA,A	NA,C	NA,1	NA,inf	NA,inf	NA,0.458451	0.000250749	0.000270879
2	chr2:233227228:C:T	233227228	NA,T	NA,C	NA,1	NA,inf	NA,inf	NA,0.418646	0.000250742	0.000270948
2	chr2:233844613:G:A	233844613	NA,A	NA,G	NA,1	NA,-inf	NA,inf	NA,0.424134	0.000250608	0.000270695
2	chr2:233033400:C:T	233033400	T,NA	C,NA	1,NA	inf,NA	inf,NA	0.803632,NA	0.000250395	0.000274124
2	chr2:233334792:C:T	233334792	NA,T	NA,C	NA,1	NA,inf	NA,inf	NA,0.44982	0.000250379	0.00027051
2	chr2:233814553:GCCTATCTCTCTCTC:ACCTATCTCTCTCTC	233814553	NA,ACCTATCTCTCTCTC	NA,GCCTATCTCTCTCTC	NA,1	NA,-inf	NA,inf	NA,0.416164	0.000250175	0.000270035
2	chr2:233513224:C:G	233513224	NA,G	NA,C	NA,1	NA,inf	NA,inf	NA,0.457354	0.000250015	0.000270012
2	chr2:233152271:T:C	233152271	NA,C	NA,T	NA,1	NA,-inf	NA,inf	NA,0.424925	0.000249841	0.00026979
2	chr2:233047912:G:A	233047912	NA,A	NA,G	NA,1	NA,-inf	NA,inf	NA,0.426708	0.000249608	0.000269448
2	chr2:233153609:C:A	233153609	NA,A	NA,C	NA,1	NA,-inf	NA,inf	NA,0.422559	0.00024909	0.000268979
2	chr2:233163980:T:C	233163980	NA,C	NA,T	NA,1	NA,-inf	NA,inf	NA,0.426925	0.000249025	0.000268847
2	chr2:232982601:C:T	232982601	NA,T	NA,C	NA,1	NA,-inf	NA,inf	NA,0.414791	0.000248969	0.000268999
2	chr2:233293430:G:A	233293430	NA,A	NA,G	NA,1	NA,-inf	NA,inf	NA,0.426563	0.000248946	0.000268933
2	chr2:233437769:C:T	233437769	NA,T	NA,C	NA,1	NA,inf	NA,inf	NA,0.418774	0.000248693	0.000268585
2	chr2:233589112:G:A	233589112	NA,A	NA,G	NA,1	NA,-inf	NA,inf	NA,0.425024	0.000248601	0.000268452
2	chr2:233105252:G:A	233105252	NA,A	NA,G	NA,1	NA,inf	NA,inf	NA,0.427031	0.000248375	0.000268102
2	chr2:232883566:C:T	232883566	NA,T	NA,C	NA,1	NA,inf	NA,inf	NA,0.410441	0.000248087	0.000268128
2	chr2:232994406:G:C	232994406	NA,C	NA,G	NA,1	NA,inf	NA,inf	NA,0.414115	0.000248032	0.000267977
2	chr2:232924857:T:G	232924857	NA,G	NA,T	NA,1	NA,inf	NA,inf	NA,0.414429	0.000247731	0.000267627
2	chr2:233193230:C:T	233193230	NA,T	NA,C	NA,1	NA,-inf	NA,inf	NA,0.407694	0.000247398	0.000267239
2	chr2:233192871:C:T	233192871	NA,T	NA,C	NA,1	NA,-inf	NA,inf	NA,0.407694	0.000247398	0.000267239
2	chr2:233701574:A:C	233701574	NA,C	NA,A	NA,1	NA,-inf	NA,inf	NA,0.411413	0.000247398	0.000267288
2	chr2:233633001:G:A	233633001	NA,A	NA,G	NA,1	NA,inf	NA,inf	NA,0.411905	0.00024719	0.000266946
2	chr2:233019643:C:T	233019643	NA,T	NA,C	NA,1	NA,inf	NA,inf	NA,0.429443	0.000247169	0.000266661
2	chr2:233635760:G:T	233635760	NA,T	NA,G	NA,1	NA,-inf	NA,inf	NA,0.421267	0.00024704	0.000266751
2	chr2:233699187:T:C	233699187	NA,C	NA,T	NA,1	NA,-inf	NA,inf	NA,0.413084	0.000246994	0.000266751
2	chr2:233644199:C:T	233644199	NA,T	NA,C	NA,1	NA,inf	NA,inf	NA,0.438647	0.000246658	0.000266333
2	chr2:232907629:A:AAG	232907629	NA,AAG	NA,A	NA,1	NA,inf	NA,inf	NA,0.412366	0.000246636	0.000266398
2	chr2:233012891:G:A	233012891	NA,A	NA,G	NA,1	NA,-inf	NA,inf	NA,0.410512	0.000246556	0.00026631
2	chr2:233028201:G:T	233028201	T,T	G,G	1,1	-inf,inf	inf,inf	0.324102,1.31031	0.000246519	0.000266696
2	chr2:233215941:G:C	233215941	C,C	G,G	1,1	-inf,inf	inf,inf	0.0956455,1.41435	0.000246461	0.000266556
2	chr2:233457937:G:A	233457937	NA,A	NA,G	NA,1	NA,inf	NA,inf	NA,0.40466	0.000246223	0.000266066
2	chr2:233279550:T:G	233279550	NA,G	NA,T	NA,1	NA,-inf	NA,inf	NA,0.414695	0.000246161	0.00026587
2	chr2:233255846:G:A	233255846	A,A	G,G	1,1	-inf,inf	inf,inf	1.51921,0.45487	0.000246113	0.000285581
2	chr2:232953060:T:C	232953060	C,NA	T,NA	1,NA	inf,NA	inf,NA	0.700125,NA	0.000245947	0.000265839
2	chr2:233470731:G:A	233470731	NA,A	NA,G	NA,1	NA,inf	NA,inf	NA,0.406717	0.000245912	0.000265691
2	chr2:233749337:T:C	233749337	C,C	T,T	1,1	inf,inf	inf,inf	0.631524,0.944361	0.000245784	0.000262172
2	chr2:233244630:G:A	233244630	NA,A	NA,G	NA,1	NA,-inf	NA,inf	NA,0.405766	0.000245486	0.000265273
2	chr2:233100634:A:C	233100634	NA,C	NA,A	NA,1	NA,-inf	NA,inf	NA,0.407468	0.000245325	0.000264964
2	chr2:233161565:C:T	233161565	NA,T	NA,C	NA,1	NA,-inf	NA,inf	NA,0.409795	0.000245098	0.00026467
2	chr2:233315826:T:C	233315826	C,C	T,T	1,1	inf,-inf	inf,inf	3.29352,0.0884945	0.000245098	0.00108723
2	chr2:232924301:C:T	232924301	NA,T	NA,C	NA,1	NA,inf	NA,inf	NA,0.405075	0.000244835	0.000264498
2	chr2:233136395:C:T	233136395	T,T	C,C	1,1	-inf,inf	inf,inf	0.308162,1.2378	0.000244791	0.000261018
2	chr2:233834828:T:C	233834828	NA,C	NA,T	NA,1	NA,inf	NA,inf	NA,0.403676	0.000244754	0.000264419
2	chr2:233346901:G:A	233346901	A,A	G,G	1,1	inf,-inf	inf,inf	4.76525,0.161385	0.000244617	0.0188723
2	chr2:232986949:A:AG	232986949	NA,AG	NA,A	NA,1	NA,inf	NA,inf	NA,0.400349	0.000244392	0.000264045
2	chr2:233089640:T:G	233089640	NA,G	NA,T	NA,1	NA,-inf	NA,inf	NA,0.405185	0.000244308	0.000263838
2	chr2:233114328:T:C	233114328	NA,C	NA,T	NA,1	NA,-inf	NA,inf	NA,0.398289	0.000244235	0.000263916
2	chr2:233244724:C:T	233244724	NA,T	NA,C	NA,1	NA,-inf	NA,inf	NA,0.40802	0.000244228	0.000263774
2	chr2:233827588:G:T	233827588	NA,T	NA,G	NA,1	NA,-inf	NA,inf	NA,0.397881	0.000244168	0.000263823
2	chr2:233078501:G:A	233078501	NA,A	NA,G	NA,1	NA,-inf	NA,inf	NA,0.407887	0.000244129	0.000263632
2	chr2:233449640:C:T	233449640	T,T	C,C	1,1	inf,inf	inf,inf	2.4318,0.31826	0.000243887	0.000432518
2	chr2:232962091:C:T	232962091	NA,T	NA,C	NA,1	NA,-inf	NA,inf	NA,0.409118	0.00024388	0.000263284
2	chr2:233716695:T:C	233716695	NA,C	NA,T	NA,1	NA,inf	NA,inf	NA,0.396014	0.000243854	0.000263463
2	chr2:232910561:G:A	232910561	NA,A	NA,G	NA,1	NA,inf	NA,inf	NA,0.401703	0.000243743	0.000263315
2	chr2:233640903:A:C	233640903	NA,C	NA,A	NA,1	NA,inf	NA,inf	NA,0.400138	0.000243577	0.000263047
2	chr2:233437180:C:G	233437180	NA,G	NA,C	NA,1	NA,-inf	NA,inf	NA,0.405706	0.000243227	0.000262656
2	chr2:233500289:G:A	233500289	NA,A	NA,G	NA,1	NA,-inf	NA,inf	NA,0.40857	0.000243223	0.00026278
2	chr2:233180884:G:T	233180884	NA,T	NA,G	NA,1	NA,inf	NA,inf	NA,0.410988	0.000243155	0.000262451
2	chr2:232869908:C:G	232869908	NA,G	NA,C	NA,1	NA,inf	NA,inf	NA,0.396878	0.000243008	0.00026258
2	chr2:233247219:G:T	233247219	NA,T	NA,G	NA,1	NA,inf	NA,inf	NA,0.415423	0.000242957	0.000262529
2	chr2:233506278:G:A	233506278	NA,A	NA,G	NA,1	NA,-inf	NA,inf	NA,0.407597	0.000242939	0.000262471
2	chr2:232918359:C:T	232918359	NA,T	NA,C	NA,1	NA,-inf	NA,inf	NA,0.396479	0.000242706	0.000262194
2	chr2:233070799:C:G	233070799	NA,G	NA,C	NA,1	NA,-inf	NA,inf	NA,0.402734	0.00024259	0.000261973
2	chr2:233330675:C:T	233330675	NA,T	NA,C	NA,1	NA,inf	NA,inf	NA,0.408545	0.000242473	0.000262058
2	chr2:233025607:A:G	233025607	NA,G	NA,A	NA,1	NA,inf	NA,inf	NA,0.40677	0.000242416	0.000261715
2	chr2:233822682:C:T	233822682	NA,T	NA,C	NA,1	NA,inf	NA,inf	NA,0.395178	0.000242221	0.000261675
2	chr2:233460865:C:T	233460865	T,T	C,C	1,1	inf,inf	inf,inf	2.47765,0.817998	0.000242068	0.000658828
2	chr2:233781299:T:C	233781299	NA,C	NA,T	NA,1	NA,-inf	NA,inf	NA,0.396034	0.000242068	0.000261473
2	chr2:232971975:C:T	232971975	NA,T	NA,C	NA,1	NA,-inf	NA,inf	NA,0.39431	0.000242037	0.000261443
2	chr2:232909192:T:C	232909192	NA,C	NA,T	NA,1	NA,inf	NA,inf	NA,0.39693	0.000241868	0.000261245
2	chr2:233296912:A:G	233296912	NA,G	NA,A	NA,1	NA,inf	NA,inf	NA,0.39104	0.000241758	0.000261169
2	chr2:233042848:T:A	233042848	NA,A	NA,T	NA,1	NA,inf	NA,inf	NA,0.396602	0.00024174	0.000261162
2	chr2:233599910:C:T	233599910	NA,T	NA,C	NA,1	NA,inf	NA,inf	NA,0.401228	0.000241505	0.000260817
2	chr2:233287070:T:G	233287070	NA,G	NA,T	NA,1	NA,-inf	NA,inf	NA,0.401624	0.000241359	0.000260739
2	chr2:232913150:G:A	232913150	NA,A	NA,G	NA,1	NA,-inf	NA,inf	NA,0.391467	0.000241207	0.000260575
2	chr2:233041890:A:G	233041890	NA,G	NA,A	NA,1	NA,inf	NA,inf	NA,0.394091	0.000241041	0.00026041
2	chr2:233424858:A:G	233424858	NA,G	NA,A	NA,1	NA,inf	NA,inf	NA,0.391011	0.000241036	0.000260326
2	chr2:233523185:G:C	233523185	NA,C	NA,G	NA,1	NA,-inf	NA,inf	NA,0.401451	0.00024101	0.000260329
2	chr2:232871639:G:A	232871639	A,A	G,G	1,1	inf,-inf	inf,inf	1.28918,0.00669019	0.000241004	0.00025768
2	chr2:233427498:G:A	233427498	NA,A	NA,G	NA,1	NA,inf	NA,inf	NA,0.393489	0.000240977	0.000260257
2	chr2:233159414:C:T	233159414	NA,T	NA,C	NA,1	NA,-inf	NA,inf	NA,0.395602	0.000240842	0.000260079
2	chr2:233247735:T:C	233247735	NA,C	NA,T	NA,1	NA,inf	NA,inf	NA,0.408209	0.000240804	0.000260201
2	chr2:232862133:G:A	232862133	NA,A	NA,G	NA,1	NA,inf	NA,inf	NA,0.386597	0.000240789	0.000260237
2	chr2:233160985:A:G	233160985	NA,G	NA,A	NA,1	NA,-inf	NA,inf	NA,0.3945	0.000240515	0.000259726
2	chr2:232870999:G:A	232870999	A,A	G,G	1,1	inf,-inf	inf,inf	1.28656,0.0275794	0.000240442	0.000257084
2	chr2:233262813:G:A	233262813	A,A	G,G	1,1	-inf,inf	inf,inf	1.48651,0.474977	0.000240289	0.000278428
2	chr2:232925495:C:T	232925495	NA,T	NA,C	NA,1	NA,-inf	NA,inf	NA,0.398557	0.000240285	0.000259366
2	chr2:233211910:G:A	233211910	NA,A	NA,G	NA,1	NA,-inf	NA,inf	NA,0.388813	0.000240243	0.000259593
2	chr2:232870833:T:C	232870833	C,C	T,T	1,1	inf,inf	inf,inf	1.28681,0.00225233	0.000240139	0.000256736
2	chr2:233142175:G:A	233142175	NA,A	NA,G	NA,1	NA,-inf	NA,inf	NA,0.390511	0.00024001	0.000259202
2	chr2:233659349:C:T	233659349	NA,T	NA,C	NA,1	NA,inf	NA,inf	NA,0.386519	0.000239817	0.0002591
2	chr2:233608246:G:T	233608246	NA,T	NA,G	NA,1	NA,inf	NA,inf	NA,0.387117	0.000239715	0.000258881
2	chr2:233070139:C:T	233070139	NA,T	NA,C	NA,1	NA,inf	NA,inf	NA,0.384874	0.00023951	0.000258813
2	chr2:233798232:G:T	233798232	NA,T	NA,G	NA,1	NA,-inf	NA,inf	NA,0.386186	0.000239495	0.000258733
2	chr2:233087332:TA:T	233087332	NA,T	NA,TA	NA,1	NA,-inf	NA,inf	NA,0.391644	0.000239325	0.000258455
2	chr2:232870983:C:T	232870983	T,T	C,C	1,1	inf,-inf	inf,inf	1.28436,0.00287447	0.000239115	0.000255642
2	chr2:233429815:C:T	233429815	NA,T	NA,C	NA,1	NA,-inf	NA,inf	NA,0.394974	0.000239112	0.000258272
2	chr2:233635922:G:T	233635922	NA,T	NA,G	NA,1	NA,inf	NA,inf	NA,0.384912	0.000239058	0.000258168
2	chr2:232861295:C:T	232861295	NA,T	NA,C	NA,1	NA,inf	NA,inf	NA,0.380764	0.000239052	0.000258359
2	chr2:232915070:C:T	232915070	NA,T	NA,C	NA,1	NA,-inf	NA,inf	NA,0.384127	0.000239036	0.000258231
2	chr2:233440098:G:A	233440098	NA,A	NA,G	NA,1	NA,-inf	NA,inf	NA,0.391486	0.000239034	0.000258131
2	chr2:233678917:T:C	233678917	NA,C	NA,T	NA,1	NA,inf	NA,inf	NA,0.394796	0.000238997	0.000258091
2	chr2:233196448:T:TA	233196448	NA,TA	NA,T	NA,1	NA,inf	NA,inf	NA,0.387985	0.00023896	0.000258111
2	chr2:232889654:C:T	232889654	T,T	C,C	1,1	inf,-inf	inf,inf	1.23531,0.192304	0.000238787	0.000255353
2	chr2:233349165:G:A	233349165	NA,A	NA,G	NA,1	NA,inf	NA,inf	NA,0.41815	0.000238578	0.000257752
2	chr2:233647651:A:G	233647651	NA,G	NA,A	NA,1	NA,-inf	NA,inf	NA,0.384623	0.000238394	0.000257589
2	chr2:233724978:CT:C	233724978	NA,C	NA,CT	NA,1	NA,inf	NA,inf	NA,0.387018	0.00023837	0.000257435
2	chr2:233844872:T:A	233844872	NA,A	NA,T	NA,1	NA,inf	NA,inf	NA,0.388234	0.000238035	0.000257069
2	chr2:233617400:G:A	233617400	NA,A	NA,G	NA,1	NA,-inf	NA,inf	NA,0.372032	0.000238003	0.000256725
2	chr2:233007608:C:T	233007608	NA,T	NA,C	NA,1	NA,-inf	NA,inf	NA,0.381084	0.000237924	0.000257007
2	chr2:232954213:G:T	232954213	T,T	G,G	1,1	inf,-inf	inf,inf	1.04504,0.510183	0.000237863	0.000255383
2	chr2:233662107:A:C	233662107	NA,C	NA,A	NA,1	NA,-inf	NA,inf	NA,0.384714	0.000237726	0.000256773
2	chr2:233605091:C:A	233605091	NA,A	NA,C	NA,1	NA,inf	NA,inf	NA,0.40629	0.000237559	0.000256569
2	chr2:233150505:G:A	233150505	NA,A	NA,G	NA,1	NA,inf	NA,inf	NA,0.383963	0.000237453	0.000256431
2	chr2:232859603:T:C	232859603	NA,C	NA,T	NA,1	NA,inf	NA,inf	NA,0.382793	0.000237442	0.000256439
2	chr2:233378373:C:G	233378373	NA,G	NA,C	NA,1	NA,-inf	NA,inf	NA,0.379781	0.000237423	0.000256539
2	chr2:233060685:G:C	233060685	NA,C	NA,G	NA,1	NA,inf	NA,inf	NA,0.380946	0.000237349	0.000256358
2	chr2:233090953:C:T	233090953	NA,T	NA,C	NA,1	NA,-inf	NA,inf	NA,0.378771	0.000237329	0.00025635
2	chr2:233606452:G:T	233606452	NA,T	NA,G	NA,1	NA,inf	NA,inf	NA,0.405437	0.000237248	0.000256234
2	chr2:233491897:T:A	233491897	NA,A	NA,T	NA,1	NA,-inf	NA,inf	NA,0.386299	0.000237008	0.000255977
2	chr2:233803365:G:T	233803365	NA,T	NA,G	NA,1	NA,-inf	NA,inf	NA,0.378907	0.000236719	0.000255695
2	chr2:233070669:C:T	233070669	NA,T	NA,C	NA,1	NA,inf	NA,inf	NA,0.378675	0.0002366	0.000255557
2	chr2:232910601:AG:A	232910601	NA,A	NA,AG	NA,1	NA,inf	NA,inf	NA,0.388945	0.000236379	0.000255173
2	chr2:233605951:A:G	233605951	NA,G	NA,A	NA,1	NA,inf	NA,inf	NA,0.401969	0.000236259	0.000255166
2	chr2:233035676:T:C	233035676	C,NA	T,NA	1,NA	inf,NA	inf,NA	0.714375,NA	0.000235596	0.000255945
2	chr2:232938369:G:A	232938369	NA,A	NA,G	NA,1	NA,-inf	NA,inf	NA,0.371464	0.000235579	0.000254503
2	chr2:233790710:C:T	233790710	NA,T	NA,C	NA,1	NA,inf	NA,inf	NA,0.380943	0.000235548	0.000254513
2	chr2:233608054:A:G	233608054	NA,G	NA,A	NA,1	NA,inf	NA,inf	NA,0.372473	0.000235471	0.000254301
2	chr2:232954143:G:A	232954143	NA,A	NA,G	NA,1	NA,-inf	NA,inf	NA,0.370749	0.000235379	0.000254254
2	chr2:233151209:G:A	233151209	NA,A	NA,G	NA,1	NA,-inf	NA,inf	NA,0.376017	0.000235197	0.000253989
2	chr2:233489655:C:T	233489655	NA,T	NA,C	NA,1	NA,-inf	NA,inf	NA,0.38085	0.000235176	0.000254085
2	chr2:233211906:G:A	233211906	NA,A	NA,G	NA,1	NA,inf	NA,inf	NA,0.376197	0.000235072	0.000253857
2	chr2:233292684:C:T	233292684	NA,T	NA,C	NA,1	NA,inf	NA,inf	NA,0.369168	0.00023502	0.000253885
2	chr2:233136837:G:A	233136837	A,A	G,G	1,1	-inf,inf	inf,inf	0.31385,1.20823	0.000234986	0.000250542
2	chr2:233495493:G:A	233495493	NA,A	NA,G	NA,1	NA,-inf	NA,inf	NA,0.371472	0.00023491	0.000253811
2	chr2:233753662:T:C	233753662	NA,C	NA,T	NA,1	NA,-inf	NA,inf	NA,0.371089	0.000234778	0.000253671
2	chr2:233310556:C:CTGGAG	233310556	CTGGAG,NA	C,NA	1,NA	inf,NA	inf,NA	0.0488674,NA	0.000234777	0.000244018
2	chr2:233688626:G:A	233688626	NA,A	NA,G	NA,1	NA,-inf	NA,inf	NA,0.361297	0.000234771	0.000253255
2	chr2:233658781:C:T	233658781	NA,T	NA,C	NA,1	NA,inf	NA,inf	NA,0.369522	0.000234604	0.000253364
2	chr2:233799983:G:A	233799983	A,A	G,G	1,1	-inf,-inf	inf,inf	0.859361,0.546042	0.000234424	0.000248438
2	chr2:233295549:A:C	233295549	NA,C	NA,A	NA,1	NA,-inf	NA,inf	NA,0.377265	0.000234338	0.000253155
2	chr2:233348203:G:A	233348203	A,A	G,G	1,1	inf,-inf	inf,inf	4.66319,0.234458	0.000234296	0.0162253
2	chr2:233297674:A:G	233297674	NA,G	NA,A	NA,1	NA,-inf	NA,inf	NA,0.377073	0.000234285	0.000253098
2	chr2:232905765:G:A	232905765	NA,A	NA,G	NA,1	NA,-inf	NA,inf	NA,0.365698	0.000234263	0.000253067
2	chr2:233440317:G:A	233440317	NA,A	NA,G	NA,1	NA,-inf	NA,inf	NA,0.374706	0.000234242	0.000252961
2	chr2:233298021:G:A	233298021	NA,A	NA,G	NA,1	NA,-inf	NA,inf	NA,0.376765	0.000234198	0.000253004
2	chr2:232873037:A:AGCCTGTGAGGGAT	232873037	NA,AGCCTGTGAGGGAT	NA,A	NA,1	NA,-inf	NA,inf	NA,0.380462	0.000234117	0.000252649
2	chr2:233352088:C:T	233352088	NA,T	NA,C	NA,1	NA,inf	NA,inf	NA,0.369168	0.000233916	0.00025267
2	chr2:233024443:A:C	233024443	NA,C	NA,A	NA,1	NA,inf	NA,inf	NA,0.363846	0.0002336	0.000252444
2	chr2:233177160:C:T	233177160	NA,T	NA,C	NA,1	NA,-inf	NA,inf	NA,0.35862	0.000233578	0.000252375
2	chr2:233287595:A:G	233287595	NA,G	NA,A	NA,1	NA,-inf	NA,inf	NA,0.373014	0.000233166	0.00025189
2	chr2:233088877:G:A	233088877	NA,A	NA,G	NA,1	NA,-inf	NA,inf	NA,0.369827	0.000233123	0.000251762
2	chr2:233194945:G:A	233194945	NA,A	NA,G	NA,1	NA,-inf	NA,inf	NA,0.358927	0.000232953	0.00025164
2	chr2:233554599:T:A	233554599	NA,A	NA,T	NA,1	NA,-inf	NA,inf	NA,0.364371	0.000232936	0.00025168
2	chr2:233314338:C:T	233314338	NA,T	NA,C	NA,1	NA,inf	NA,inf	NA,0.365691	0.000232922	0.000251753
2	chr2:232872533:G:A	232872533	NA,A	NA,G	NA,1	NA,inf	NA,inf	NA,0.375252	0.000232829	0.000251358
2	chr2:233491758:C:A	233491758	NA,A	NA,C	NA,1	NA,inf	NA,inf	NA,0.365022	0.000232768	0.000251398
2	chr2:233732850:G:T	233732850	NA,T	NA,G	NA,1	NA,inf	NA,inf	NA,0.367977	0.00023199	0.000250647
2	chr2:233805366:A:G	233805366	G,G	A,A	1,1	-inf,inf	inf,inf	0.00146234,1.39313	0.000231983	0.000250267
2	chr2:233533143:G:A	233533143	NA,A	NA,G	NA,1	NA,-inf	NA,inf	NA,0.369279	0.000231975	0.000250626
2	chr2:233723201:A:T	233723201	NA,T	NA,A	NA,1	NA,inf	NA,inf	NA,0.361919	0.000231873	0.000250408
2	chr2:233523348:C:A	233523348	NA,A	NA,C	NA,1	NA,inf	NA,inf	NA,0.362848	0.000231837	0.000250371
2	chr2:233740558:C:T	233740558	NA,T	NA,C	NA,1	NA,-inf	NA,inf	NA,0.363132	0.000231826	0.000250423
2	chr2:233833713:G:T	233833713	NA,T	NA,G	NA,1	NA,inf	NA,inf	NA,0.365199	0.000231795	0.000250324
2	chr2:233267814:A:AC	233267814	NA,AC	NA,A	NA,1	NA,-inf	NA,inf	NA,0.368103	0.000231702	0.000250246
2	chr2:233400136:T:G	233400136	G,G	T,T	1,1	-inf,-inf	inf,inf	3.22145,0.467307	0.000231698	0.00138145
2	chr2:232946249:T:C	232946249	NA,C	NA,T	NA,1	NA,inf	NA,inf	NA,0.354195	0.000231525	0.000250205
2	chr2:233067058:G:A	233067058	NA,A	NA,G	NA,1	NA,-inf	NA,inf	NA,0.364834	0.000231487	0.000249918
2	chr2:233380949:A:G	233380949	NA,G	NA,A	NA,1	NA,-inf	NA,inf	NA,0.357971	0.000231283	0.000249905
2	chr2:233335749:G:A	233335749	A,A	G,G	1,1	-inf,-inf	inf,inf	0.198545,1.40319	0.000231048	0.000251665
2	chr2:233202246:T:C	233202246	NA,C	NA,T	NA,1	NA,inf	NA,inf	NA,0.364686	0.000230803	0.000249208
2	chr2:233766627:T:G	233766627	NA,G	NA,T	NA,1	NA,inf	NA,inf	NA,0.353834	0.000230732	0.000249251
2	chr2:232878898:G:C	232878898	NA,C	NA,G	NA,1	NA,inf	NA,inf	NA,0.352218	0.000230602	0.000249205
2	chr2:232881047:G:A	232881047	A,NA	G,NA	1,NA	-inf,NA	inf,NA	0.638336,NA	0.000230338	0.000248486
2	chr2:233746498:T:C	233746498	C,C	T,T	1,1	inf,inf	inf,inf	0.45991,1.29114	0.000230325	0.000253269
2	chr2:233190049:C:T	233190049	NA,T	NA,C	NA,1	NA,inf	NA,inf	NA,0.352289	0.000230082	0.000248602
2	chr2:233634139:C:T	233634139	NA,T	NA,C	NA,1	NA,-inf	NA,inf	NA,0.357792	0.000229991	0.000248428
2	chr2:233632623:C:G	233632623	NA,G	NA,C	NA,1	NA,-inf	NA,inf	NA,0.357362	0.000229875	0.000248302
2	chr2:233565694:T:C	233565694	NA,C	NA,T	NA,1	NA,inf	NA,inf	NA,0.346889	0.000229795	0.00024823
2	chr2:232876441:C:T	232876441	NA,T	NA,C	NA,1	NA,-inf	NA,inf	NA,0.351406	0.000229675	0.000248106
2	chr2:233426600:C:T	233426600	NA,T	NA,C	NA,1	NA,inf	NA,inf	NA,0.35592	0.000229649	0.000247979
2	chr2:233293577:C:CA	233293577	NA,CA	NA,C	NA,1	NA,-inf	NA,inf	NA,0.359756	0.000229551	0.000247985
2	chr2:233072957:G:A	233072957	NA,A	NA,G	NA,1	NA,-inf	NA,inf	NA,0.357096	0.000229377	0.000247642
2	chr2:233141959:T:C	233141959	NA,C	NA,T	NA,1	NA,-inf	NA,inf	NA,0.352339	0.000229249	0.000247589
2	chr2:233134371:A:G	233134371	G,G	A,A	1,1	-inf,inf	inf,inf	0.333864,1.17566	0.000229082	0.00024417
2	chr2:233431488:A:G	233431488	NA,G	NA,A	NA,1	NA,inf	NA,inf	NA,0.348662	0.000229015	0.000247351
2	chr2:233493968:T:C	233493968	NA,C	NA,T	NA,1	NA,inf	NA,inf	NA,0.351235	0.000228976	0.000247304
2	chr2:233422916:C:T	233422916	T,T	C,C	1,1	inf,inf	inf,inf	2.54955,0.390654	0.000228946	0.000485216
2	chr2:233534448:T:C	233534448	NA,C	NA,T	NA,1	NA,-inf	NA,inf	NA,0.357535	0.000228817	0.000247216
2	chr2:233213335:G:A	233213335	NA,A	NA,G	NA,1	NA,-inf	NA,inf	NA,0.345264	0.000228813	0.000247204
2	chr2:233788458:C:A	233788458	NA,A	NA,C	NA,1	NA,-inf	NA,inf	NA,0.351321	0.000228621	0.000246975
2	chr2:233703389:A:T	233703389	NA,T	NA,A	NA,1	NA,inf	NA,inf	NA,0.363314	0.000228387	0.00024667
2	chr2:232880777:T:TGGGTCAGGTCA	232880777	NA,TGGGTCAGGTCA	NA,T	NA,1	NA,-inf	NA,inf	NA,0.354114	0.000228319	0.000246489
2	chr2:233175024:C:T	233175024	NA,T	NA,C	NA,1	NA,-inf	NA,inf	NA,0.342399	0.000228297	0.000246616
2	chr2:233537002:G:A	233537002	NA,A	NA,G	NA,1	NA,-inf	NA,inf	NA,0.355419	0.000228244	0.000246596
2	chr2:233711078:C:T	233711078	NA,T	NA,C	NA,1	NA,inf	NA,inf	NA,0.344141	0.000228107	0.000246413
2	chr2:233429153:G:C	233429153	NA,C	NA,G	NA,1	NA,-inf	NA,inf	NA,0.353108	0.000228002	0.00024623
2	chr2:233266584:C:T	233266584	NA,T	NA,C	NA,1	NA,inf	NA,inf	NA,0.363169	0.000227954	0.00024631
2	chr2:233455591:T:A	233455591	A,A	T,T	1,1	inf,inf	inf,inf	3.22621,0.365513	0.000227874	0.0012778
2	chr2:233352801:CCT:C	233352801	NA,C	NA,CCT	NA,1	NA,inf	NA,inf	NA,0.346587	0.000227863	0.000246035
2	chr2:233235231:C:T	233235231	NA,T	NA,C	NA,1	NA,inf	NA,inf	NA,0.337597	0.000227742	0.000246062
2	chr2:232966866:G:A	232966866	NA,A	NA,G	NA,1	NA,-inf	NA,inf	NA,0.344917	0.000227692	0.000245931
2	chr2:232901406:G:C	232901406	NA,C	NA,G	NA,1	NA,inf	NA,inf	NA,0.350402	0.000227648	0.00024588
2	chr2:232860757:C:T	232860757	NA,T	NA,C	NA,1	NA,inf	NA,inf	NA,0.350825	0.00022757	0.000245758
2	chr2:233607880:C:A	233607880	NA,A	NA,C	NA,1	NA,inf	NA,inf	NA,0.364389	0.000227528	0.000245694
2	chr2:233467956:A:G	233467956	NA,G	NA,A	NA,1	NA,inf	NA,inf	NA,0.377064	0.000227501	0.000245716
2	chr2:233036796:C:T	233036796	NA,T	NA,C	NA,1	NA,-inf	NA,inf	NA,0.349803	0.000227393	0.000245498
2	chr2:232983406:C:T	232983406	NA,T	NA,C	NA,1	NA,-inf	NA,inf	NA,0.339766	0.000227361	0.000245629
2	chr2:232985749:C:T	232985749	T,T	C,C	1,1	-inf,inf	inf,inf	0.634098,0.973774	0.000227319	0.000244926
2	chr2:233123439:G:A	233123439	NA,A	NA,G	NA,1	NA,inf	NA,inf	NA,0.339136	0.000227278	0.000245585
2	chr2:233756282:T:C	233756282	NA,C	NA,T	NA,1	NA,inf	NA,inf	NA,0.341217	0.000227239	0.00024547
2	chr2:233317945:G:A	233317945	NA,A	NA,G	NA,1	NA,inf	NA,inf	NA,0.353439	0.000227229	0.000245744
2	chr2:233707494:G:A	233707494	NA,A	NA,G	NA,1	NA,-inf	NA,inf	NA,0.355335	0.000227188	0.000245273
2	chr2:232875275:G:A	232875275	NA,A	NA,G	NA,1	NA,-inf	NA,inf	NA,0.354371	0.000227122	0.000245117
2	chr2:233677593:T:C	233677593	NA,C	NA,T	NA,1	NA,-inf	NA,inf	NA,0.347382	0.000227115	0.000245267
2	chr2:233105106:T:G	233105106	NA,G	NA,T	NA,1	NA,-inf	NA,inf	NA,0.342932	0.000226986	0.000245182
2	chr2:233296441:C:G	233296441	NA,G	NA,C	NA,1	NA,-inf	NA,inf	NA,0.347125	0.000226922	0.000245102
2	chr2:233136337:A:G	233136337	G,G	A,A	1,1	-inf,inf	inf,inf	0.364121,1.11228	0.000226921	0.000241367
2	chr2:233228229:C:T	233228229	NA,T	NA,C	NA,1	NA,inf	NA,inf	NA,0.337491	0.000226899	0.000245173
2	chr2:233193978:T:A	233193978	NA,A	NA,T	NA,1	NA,-inf	NA,inf	NA,0.33299	0.000226791	0.00024511
2	chr2:233582983:G:A	233582983	NA,A	NA,G	NA,1	NA,inf	NA,inf	NA,0.338286	0.00022661	0.0002448
2	chr2:233206260:A:G	233206260	NA,G	NA,A	NA,1	NA,inf	NA,inf	NA,0.341878	0.000226416	0.000244575
2	chr2:232984987:C:T	232984987	NA,T	NA,C	NA,1	NA,inf	NA,inf	NA,0.348578	0.000226266	0.00024431
2	chr2:233634530:T:C	233634530	NA,C	NA,T	NA,1	NA,inf	NA,inf	NA,0.365386	0.00022623	0.000244296
2	chr2:233053005:G:A	233053005	NA,A	NA,G	NA,1	NA,inf	NA,inf	NA,0.337793	0.000226197	0.000244443
2	chr2:233330781:C:T	233330781	NA,T	NA,C	NA,1	NA,-inf	NA,inf	NA,0.342076	0.00022613	0.000244288
2	chr2:232891160:G:A	232891160	NA,A	NA,G	NA,1	NA,inf	NA,inf	NA,0.349028	0.000225691	0.00024366
2	chr2:233824122:GT:G	233824122	NA,G	NA,GT	NA,1	NA,-inf	NA,inf	NA,0.330965	0.000225461	0.000243617
2	chr2:233311589:G:T	233311589	NA,T	NA,G	NA,1	NA,-inf	NA,inf	NA,0.34151	0.000225247	0.000243294
2	chr2:233368528:G:A	233368528	NA,A	NA,G	NA,1	NA,inf	NA,inf	NA,0.366642	0.000224972	0.000243048
2	chr2:233479391:C:T	233479391	NA,T	NA,C	NA,1	NA,-inf	NA,inf	NA,0.33082	0.000224886	0.000242989
2	chr2:233786578:T:G	233786578	G,G	T,T	1,1	inf,-inf	inf,inf	0.242716,1.31843	0.00022483	0.000243122
2	chr2:233209793:A:G	233209793	NA,G	NA,A	NA,1	NA,inf	NA,inf	NA,0.336495	0.000224828	0.000242829
2	chr2:232856859:G:A	232856859	NA,A	NA,G	NA,1	NA,inf	NA,inf	NA,0.336209	0.000224724	0.000242713
2	chr2:233026505:T:C	233026505	C,C	T,T	1,1	-inf,inf	inf,inf	0.328427,1.25017	0.000224435	0.000242789
2	chr2:233813494:A:G	233813494	NA,G	NA,A	NA,1	NA,-inf	NA,inf	NA,0.327891	0.000224386	0.000242465
2	chr2:233162770:G:A	233162770	NA,A	NA,G	NA,1	NA,inf	NA,inf	NA,0.344078	0.000224353	0.000242253
2	chr2:233479401:A:G	233479401	G,NA	A,NA	1,NA	-inf,NA	inf,NA	0.870371,NA	0.000224236	0.000251166
2	chr2:233193184:C:T	233193184	NA,T	NA,C	NA,1	NA,inf	NA,inf	NA,0.329619	0.000224085	0.000242122
2	chr2:233577497:G:A	233577497	A,A	G,G	1,1	-inf,-inf	inf,inf	0.138745,1.33456	0.000223821	0.000241635
2	chr2:233844010:G:A	233844010	NA,A	NA,G	NA,1	NA,-inf	NA,inf	NA,0.328264	0.000223799	0.000241791
2	chr2:233166142:C:T	233166142	T,T	C,C	1,1	inf,inf	inf,inf	0.161156,1.36072	0.000223581	0.00024197
2	chr2:232994205:A:G	232994205	G,G	A,A	1,1	-inf,-inf	inf,inf	1.35038,0.0235626	0.000223443	0.000242086
2	chr2:233255581:T:C	233255581	NA,C	NA,T	NA,1	NA,-inf	NA,inf	NA,0.327319	0.000223297	0.000241279
2	chr2:233546035:T:C	233546035	NA,C	NA,T	NA,1	NA,inf	NA,inf	NA,0.333521	0.000223033	0.00024117
2	chr2:233794259:C:T	233794259	T,T	C,C	1,1	inf,-inf	inf,inf	0.775846,0.757958	0.000222922	0.000239475
2	chr2:232984793:T:C	232984793	C,NA	T,NA	1,NA	inf,NA	inf,NA	0.70576,NA	0.000222851	0.00024342
2	chr2:233625205:T:G	233625205	NA,G	NA,T	NA,1	NA,inf	NA,inf	NA,0.351807	0.000222835	0.000240635
2	chr2:233036018:T:C	233036018	NA,C	NA,T	NA,1	NA,inf	NA,inf	NA,0.326312	0.000222526	0.000240413
2	chr2:233108454:G:A	233108454	NA,A	NA,G	NA,1	NA,-inf	NA,inf	NA,0.32405	0.000222345	0.000240161
2	chr2:233192628:T:C	233192628	NA,C	NA,T	NA,1	NA,-inf	NA,inf	NA,0.320213	0.000222252	0.000240156
2	chr2:233795164:C:G	233795164	NA,G	NA,C	NA,1	NA,inf	NA,inf	NA,0.324719	0.000222028	0.000239851
2	chr2:233803360:C:G	233803360	NA,G	NA,C	NA,1	NA,-inf	NA,inf	NA,0.317014	0.000222024	0.000239685
2	chr2:232968761:G:A	232968761	NA,A	NA,G	NA,1	NA,-inf	NA,inf	NA,0.327481	0.000221827	0.000239564
2	chr2:233062329:C:T	233062329	NA,T	NA,C	NA,1	NA,-inf	NA,inf	NA,0.326037	0.000221646	0.000239307
2	chr2:233136865:T:C	233136865	C,C	T,T	1,1	-inf,inf	inf,inf	0.363592,1.09515	0.000221531	0.000235574
2	chr2:232956112:A:G	232956112	NA,G	NA,A	NA,1	NA,-inf	NA,inf	NA,0.327896	0.000221481	0.00023913
2	chr2:233525701:G:A	233525701	NA,A	NA,G	NA,1	NA,-inf	NA,inf	NA,0.327375	0.000221296	0.000239062
2	chr2:233712842:C:T	233712842	T,T	C,C	1,1	inf,inf	inf,inf	1.00876,0.388974	0.00022111	0.00023457
2	chr2:233109369:C:T	233109369	NA,T	NA,C	NA,1	NA,-inf	NA,inf	NA,0.314422	0.000221055	0.000238868
2	chr2:233033694:G:A	233033694	NA,A	NA,G	NA,1	NA,inf	NA,inf	NA,0.320031	0.000220929	0.000238688
2	chr2:233784553:G:A	233784553	NA,A	NA,G	NA,1	NA,-inf	NA,inf	NA,0.321256	0.000220824	0.000238553
2	chr2:233692696:C:G	233692696	NA,G	NA,C	NA,1	NA,-inf	NA,inf	NA,0.322323	0.000220745	0.000238396
2	chr2:233457905:T:C	233457905	NA,C	NA,T	NA,1	NA,inf	NA,inf	NA,0.349028	0.000220558	0.000238225
2	chr2:233539353:A:C	233539353	NA,C	NA,A	NA,1	NA,inf	NA,inf	NA,0.318047	0.000220435	0.000238086
2	chr2:233122297:G:A	233122297	NA,A	NA,G	NA,1	NA,inf	NA,inf	NA,0.312516	0.000220434	0.000238187
2	chr2:233524240:C:T	233524240	NA,T	NA,C	NA,1	NA,inf	NA,inf	NA,0.31375	0.000220316	0.000238017
2	chr2:233470392:G:A	233470392	NA,A	NA,G	NA,1	NA,inf	NA,inf	NA,0.347762	0.00022028	0.000237924
2	chr2:233375524:G:A	233375524	NA,A	NA,G	NA,1	NA,inf	NA,inf	NA,0.347122	0.000220228	0.000237924
2	chr2:232926279:A:T	232926279	NA,T	NA,A	NA,1	NA,inf	NA,inf	NA,0.312786	0.000220132	0.000237856
2	chr2:232978023:T:A	232978023	NA,A	NA,T	NA,1	NA,-inf	NA,inf	NA,0.319084	0.000220131	0.000237706
2	chr2:233133771:C:A	233133771	A,A	C,C	1,1	-inf,inf	inf,inf	0.346967,1.13897	0.000220107	0.000234552
2	chr2:233258952:A:G	233258952	NA,G	NA,A	NA,1	NA,inf	NA,inf	NA,0.311586	0.000220011	0.00023768
2	chr2:233297866:TAATAA:T	233297866	NA,T	NA,TAATAA	NA,1	NA,-inf	NA,inf	NA,0.323623	0.00021998	0.000237601
2	chr2:233346578:G:A	233346578	NA,A	NA,G	NA,1	NA,inf	NA,inf	NA,0.32646	0.00021996	0.000238006
2	chr2:233202393:T:A	233202393	NA,A	NA,T	NA,1	NA,-inf	NA,inf	NA,0.307406	0.000219866	0.000237633
2	chr2:233004743:C:G	233004743	NA,G	NA,C	NA,1	NA,inf	NA,inf	NA,0.311116	0.00021986	0.000237556
2	chr2:233230928:T:G	233230928	NA,G	NA,T	NA,1	NA,-inf	NA,inf	NA,0.31011	0.000219843	0.000237567
2	chr2:233350355:G:T	233350355	T,T	G,G	1,1	inf,-inf	inf,inf	4.71912,0.0111029	0.000219612	0.015985
2	chr2:233765258:A:G	233765258	NA,G	NA,A	NA,1	NA,inf	NA,inf	NA,0.310842	0.000219579	0.000237202
2	chr2:233341132:G:A	233341132	NA,A	NA,G	NA,1	NA,inf	NA,inf	NA,0.302671	0.00021952	0.000237194
2	chr2:233386453:G:A	233386453	NA,A	NA,G	NA,1	NA,inf	NA,inf	NA,0.336638	0.000219494	0.000237107
2	chr2:233371548:A:C	233371548	NA,C	NA,A	NA,1	NA,inf	NA,inf	NA,0.324462	0.000219409	0.000237408
2	chr2:233135794:A:C	233135794	C,C	A,A	1,1	-inf,inf	inf,inf	0.349522,1.13502	0.000219329	0.000233724
2	chr2:233348806:C:T	233348806	T,T	C,C	1,1	inf,inf	inf,inf	4.5943,0.00495352	0.000219252	0.0123159
2	chr2:233769481:G:A	233769481	NA,A	NA,G	NA,1	NA,inf	NA,inf	NA,0.312764	0.000219234	0.00023682
2	chr2:233714698:T:G	233714698	NA,G	NA,T	NA,1	NA,inf	NA,inf	NA,0.314085	0.00021895	0.000236526
2	chr2:233714555:A:T	233714555	NA,T	NA,A	NA,1	NA,inf	NA,inf	NA,0.314085	0.00021895	0.000236526
2	chr2:233343372:G:A	233343372	NA,A	NA,G	NA,1	NA,-inf	NA,inf	NA,0.311456	0.000218884	0.000236494
2	chr2:233774781:G:A	233774781	NA,A	NA,G	NA,1	NA,inf	NA,inf	NA,0.306159	0.000218796	0.000236403
2	chr2:233187594:C:T	233187594	NA,T	NA,C	NA,1	NA,-inf	NA,inf	NA,0.307642	0.000218753	0.000236349
2	chr2:233162496:G:A	233162496	A,A	G,G	1,1	-inf,-inf	inf,inf	0.198998,1.30371	0.000218616	0.000235603
2	chr2:233098727:C:G	233098727	G,G	C,C	1,1	inf,-inf	inf,inf	0.688023,0.979819	0.000218596	0.000238615
2	chr2:233443088:G:A	233443088	A,NA	G,NA	1,NA	-inf,NA	inf,NA	0.869706,NA	0.000218546	0.000245423
2	chr2:233745292:C:T	233745292	NA,T	NA,C	NA,1	NA,-inf	NA,inf	NA,0.307125	0.000218408	0.000235995
2	chr2:233153037:C:T	233153037	NA,T	NA,C	NA,1	NA,-inf	NA,inf	NA,0.30959	0.000218376	0.00023586
2	chr2:233355820:A:C	233355820	NA,C	NA,A	NA,1	NA,inf	NA,inf	NA,0.309043	0.000218286	0.000235789
2	chr2:233786599:T:C	233786599	NA,C	NA,T	NA,1	NA,-inf	NA,inf	NA,0.305541	0.000218275	0.000235814
2	chr2:232931548:C:A	232931548	NA,A	NA,C	NA,1	NA,-inf	NA,inf	NA,0.306244	0.000218225	0.000235749
2	chr2:233815065:T:C	233815065	NA,C	NA,T	NA,1	NA,-inf	NA,inf	NA,0.305195	0.000218222	0.000235774
2	chr2:232930764:G:A	232930764	NA,A	NA,G	NA,1	NA,-inf	NA,inf	NA,0.306035	0.000218175	0.000235695
2	chr2:233135580:C:T	233135580	T,T	C,C	1,1	-inf,inf	inf,inf	0.359021,1.12271	0.000218104	0.000232381
2	chr2:233243863:G:A	233243863	A,A	G,G	1,1	-inf,inf	inf,inf	1.61589,0.212764	0.00021798	0.000253825
2	chr2:233460723:T:C	233460723	NA,C	NA,T	NA,1	NA,inf	NA,inf	NA,0.304849	0.00021781	0.000235387
2	chr2:233335558:G:A	233335558	NA,A	NA,G	NA,1	NA,inf	NA,inf	NA,0.307896	0.000217725	0.000235316
2	chr2:233106754:C:T	233106754	NA,T	NA,C	NA,1	NA,inf	NA,inf	NA,0.317135	0.000217702	0.000235001
2	chr2:233259199:A:G	233259199	NA,G	NA,A	NA,1	NA,inf	NA,inf	NA,0.294624	0.000217678	0.000235231
2	chr2:233038754:C:T	233038754	NA,T	NA,C	NA,1	NA,inf	NA,inf	NA,0.306677	0.000217661	0.000235157
2	chr2:232961642:G:A	232961642	NA,A	NA,G	NA,1	NA,-inf	NA,inf	NA,0.301017	0.000217596	0.00023511
2	chr2:233367389:C:T	233367389	NA,T	NA,C	NA,1	NA,inf	NA,inf	NA,0.33557	0.000217457	0.000234931
2	chr2:233193424:C:T	233193424	T,T	C,C	1,1	inf,-inf	inf,inf	1.28234,0.180392	0.000217454	0.000236377
2	chr2:233585023:A:G	233585023	NA,G	NA,A	NA,1	NA,-inf	NA,inf	NA,0.309408	0.000217313	0.000234694
2	chr2:233580048:AG:A	233580048	A,NA	AG,NA	1,NA	inf,NA	inf,NA	0.444861,NA	0.000217289	0.000231052
2	chr2:233103059:A:C	233103059	NA,C	NA,A	NA,1	NA,-inf	NA,inf	NA,0.304059	0.000217226	0.000234621
2	chr2:233711088:A:G	233711088	NA,G	NA,A	NA,1	NA,-inf	NA,inf	NA,0.314755	0.000217092	0.000234394
2	chr2:233781779:C:T	233781779	NA,T	NA,C	NA,1	NA,-inf	NA,inf	NA,0.299541	0.000216827	0.000234246
2	chr2:233542398:A:T	233542398	NA,T	NA,A	NA,1	NA,inf	NA,inf	NA,0.302722	0.00021673	0.000234088
2	chr2:233544705:A:T	233544705	NA,T	NA,A	NA,1	NA,inf	NA,inf	NA,0.302639	0.000216711	0.000234067
2	chr2:233558999:A:G	233558999	NA,G	NA,A	NA,1	NA,inf	NA,inf	NA,0.302526	0.000216684	0.000234037
2	chr2:233500423:A:G	233500423	NA,G	NA,A	NA,1	NA,inf	NA,inf	NA,0.302503	0.000216679	0.000234032
2	chr2:233563186:C:G	233563186	NA,G	NA,C	NA,1	NA,inf	NA,inf	NA,0.302482	0.000216674	0.000234027
2	chr2:233515647:C:T	233515647	NA,T	NA,C	NA,1	NA,inf	NA,inf	NA,0.302462	0.000216668	0.000234021
2	chr2:233509563:G:A	233509563	NA,A	NA,G	NA,1	NA,inf	NA,inf	NA,0.302346	0.000216641	0.000233992
2	chr2:233368065:A:C	233368065	NA,C	NA,A	NA,1	NA,inf	NA,inf	NA,0.312688	0.000216632	0.000234393
2	chr2:233560562:C:T	233560562	NA,T	NA,C	NA,1	NA,inf	NA,inf	NA,0.302302	0.000216631	0.000233981
2	chr2:233492622:T:G	233492622	NA,G	NA,T	NA,1	NA,inf	NA,inf	NA,0.302282	0.000216626	0.000233976
2	chr2:233549419:C:T	233549419	NA,T	NA,C	NA,1	NA,inf	NA,inf	NA,0.298947	0.000216619	0.000234127
2	chr2:233540434:AT:A	233540434	NA,A	NA,AT	NA,1	NA,inf	NA,inf	NA,0.302187	0.000216604	0.000233952
2	chr2:233507189:T:C	233507189	NA,C	NA,T	NA,1	NA,inf	NA,inf	NA,0.302006	0.000216561	0.000233905
2	chr2:233520529:A:G	233520529	NA,G	NA,A	NA,1	NA,inf	NA,inf	NA,0.302006	0.000216561	0.000233905
2	chr2:233520881:G:A	233520881	NA,A	NA,G	NA,1	NA,inf	NA,inf	NA,0.302006	0.000216561	0.000233905
2	chr2:233560367:C:T	233560367	NA,T	NA,C	NA,1	NA,inf	NA,inf	NA,0.302006	0.000216561	0.000233905
2	chr2:233548408:T:A	233548408	NA,A	NA,T	NA,1	NA,inf	NA,inf	NA,0.302006	0.000216561	0.000233905
2	chr2:233566651:C:T	233566651	NA,T	NA,C	NA,1	NA,inf	NA,inf	NA,0.302006	0.000216561	0.000233905
2	chr2:233560587:A:G	233560587	NA,G	NA,A	NA,1	NA,inf	NA,inf	NA,0.302006	0.000216561	0.000233905
2	chr2:233568815:C:G	233568815	NA,G	NA,C	NA,1	NA,inf	NA,inf	NA,0.302006	0.000216561	0.000233905
2	chr2:233559062:G:A	233559062	NA,A	NA,G	NA,1	NA,inf	NA,inf	NA,0.302006	0.000216561	0.000233905
2	chr2:233531018:G:A	233531018	NA,A	NA,G	NA,1	NA,inf	NA,inf	NA,0.301834	0.000216521	0.000233862
2	chr2:233800959:A:C	233800959	NA,C	NA,A	NA,1	NA,inf	NA,inf	NA,0.299341	0.000216505	0.000233902
2	chr2:233555016:C:T	233555016	NA,T	NA,C	NA,1	NA,inf	NA,inf	NA,0.301625	0.000216472	0.000233809
2	chr2:233555246:A:C	233555246	NA,C	NA,A	NA,1	NA,inf	NA,inf	NA,0.301559	0.000216456	0.000233792
2	chr2:233547192:A:G	233547192	NA,G	NA,A	NA,1	NA,inf	NA,inf	NA,0.301386	0.000216415	0.000233747
2	chr2:233561079:G:A	233561079	NA,A	NA,G	NA,1	NA,inf	NA,inf	NA,0.301258	0.000216384	0.000233715
2	chr2:233196039:G:A	233196039	NA,A	NA,G	NA,1	NA,-inf	NA,inf	NA,0.294791	0.000216379	0.000233744
2	chr2:233548466:T:C	233548466	NA,C	NA,T	NA,1	NA,inf	NA,inf	NA,0.301171	0.000216364	0.000233693
2	chr2:233841076:T:G	233841076	NA,G	NA,T	NA,1	NA,-inf	NA,inf	NA,0.297514	0.000216346	0.000233759
2	chr2:233754399:C:T	233754399	T,T	C,C	1,1	inf,inf	inf,inf	0.979126,0.433892	0.000216281	0.000229739
2	chr2:233556323:G:A	233556323	NA,A	NA,G	NA,1	NA,inf	NA,inf	NA,0.300684	0.000216249	0.000233568
2	chr2:233031788:C:T	233031788	T,T	C,C	1,1	-inf,inf	inf,inf	1.21362,0.399697	0.000216131	0.00023621
2	chr2:233510240:TAACA:T	233510240	NA,T	NA,TAACA	NA,1	NA,inf	NA,inf	NA,0.299672	0.000216012	0.000233312
2	chr2:233157811:G:T	233157811	NA,T	NA,G	NA,1	NA,inf	NA,inf	NA,0.309523	0.000215985	0.000233223
2	chr2:233512108:A:G	233512108	NA,G	NA,A	NA,1	NA,inf	NA,inf	NA,0.299421	0.000215952	0.000233248
2	chr2:233250916:G:A	233250916	NA,A	NA,G	NA,1	NA,-inf	NA,inf	NA,0.297257	0.000215933	0.00023332
2	chr2:233657201:G:A	233657201	NA,A	NA,G	NA,1	NA,-inf	NA,inf	NA,0.295001	0.000215923	0.000233315
2	chr2:232988232:T:G	232988232	G,G	T,T	1,1	-inf,-inf	inf,inf	1.32117,0.041747	0.000215833	0.000233545
2	chr2:232882127:G:A	232882127	NA,A	NA,G	NA,1	NA,inf	NA,inf	NA,0.294198	0.000215825	0.000233228
2	chr2:233558620:A:T	233558620	NA,T	NA,A	NA,1	NA,-inf	NA,inf	NA,0.305274	0.000215776	0.000233127
2	chr2:233268811:C:T	233268811	NA,T	NA,C	NA,1	NA,inf	NA,inf	NA,0.297429	0.000215639	0.000232891
2	chr2:233134987:A:G	233134987	G,G	A,A	1,1	-inf,inf	inf,inf	0.340974,1.13261	0.000215548	0.000229738
2	chr2:233223791:A:G	233223791	NA,G	NA,A	NA,1	NA,-inf	NA,inf	NA,0.298183	0.000215501	0.00023278
2	chr2:233456820:C:G	233456820	NA,G	NA,C	NA,1	NA,inf	NA,inf	NA,0.326641	0.000215348	0.000232601
2	chr2:233355832:G:A	233355832	NA,A	NA,G	NA,1	NA,-inf	NA,inf	NA,0.295392	0.000215035	0.000232327
2	chr2:232951407:G:A	232951407	NA,A	NA,G	NA,1	NA,inf	NA,inf	NA,0.302368	0.000214881	0.000232027
2	chr2:233546567:T:A	233546567	NA,A	NA,T	NA,1	NA,inf	NA,inf	NA,0.293661	0.000214615	0.000231805
2	chr2:233740237:A:G	233740237	NA,G	NA,A	NA,1	NA,inf	NA,inf	NA,0.295587	0.000214599	0.000231824
2	chr2:233371797:C:G	233371797	NA,G	NA,C	NA,1	NA,-inf	NA,inf	NA,0.293625	0.000214515	0.000231761
2	chr2:233346054:G:T	233346054	NA,T	NA,G	NA,1	NA,inf	NA,inf	NA,0.292457	0.000214484	0.000231605
2	chr2:233571077:A:G	233571077	NA,G	NA,A	NA,1	NA,-inf	NA,inf	NA,0.293683	0.000214313	0.000231512
2	chr2:232929118:C:T	232929118	NA,T	NA,C	NA,1	NA,inf	NA,inf	NA,0.300082	0.000214288	0.00023138
2	chr2:233392271:C:T	233392271	NA,T	NA,C	NA,1	NA,inf	NA,inf	NA,0.294857	0.000214279	0.000231591
2	chr2:233811412:G:A	233811412	A,A	G,G	1,1	-inf,inf	inf,inf	0.0927815,1.32523	0.000214178	0.000231097
2	chr2:233286336:G:A	233286336	NA,A	NA,G	NA,1	NA,inf	NA,inf	NA,0.301412	0.000214167	0.000231683
2	chr2:233384684:C:A	233384684	NA,A	NA,C	NA,1	NA,inf	NA,inf	NA,0.301571	0.000214058	0.000231598
2	chr2:233651131:A:G	233651131	NA,G	NA,A	NA,1	NA,inf	NA,inf	NA,0.314238	0.000214019	0.000231128
2	chr2:233393400:G:A	233393400	NA,A	NA,G	NA,1	NA,inf	NA,inf	NA,0.290836	0.000213951	0.000231032
2	chr2:233134491:G:A	233134491	A,A	G,G	1,1	-inf,inf	inf,inf	0.351618,1.11773	0.00021385	0.000227882
2	chr2:233597775:TTG:T	233597775	NA,T	NA,TTG	NA,1	NA,inf	NA,inf	NA,0.287684	0.000213729	0.000230839
2	chr2:233485922:C:T	233485922	NA,T	NA,C	NA,1	NA,inf	NA,inf	NA,0.316912	0.000213698	0.000230833
2	chr2:233563499:C:T	233563499	NA,T	NA,C	NA,1	NA,inf	NA,inf	NA,0.29435	0.000213626	0.000230981
2	chr2:233436681:A:G	233436681	NA,G	NA,A	NA,1	NA,inf	NA,inf	NA,0.318454	0.000213554	0.000230667
2	chr2:232977774:C:T	232977774	NA,T	NA,C	NA,1	NA,-inf	NA,inf	NA,0.290994	0.000213486	0.00023054
2	chr2:232980009:G:A	232980009	NA,A	NA,G	NA,1	NA,-inf	NA,inf	NA,0.28575	0.000213368	0.000230489
2	chr2:233588208:C:T	233588208	NA,T	NA,C	NA,1	NA,-inf	NA,inf	NA,0.287836	0.000213173	0.000230319
2	chr2:233707706:C:T	233707706	NA,T	NA,C	NA,1	NA,inf	NA,inf	NA,0.287894	0.000213167	0.000230317
2	chr2:233384632:C:T	233384632	NA,T	NA,C	NA,1	NA,inf	NA,inf	NA,0.290663	0.000213156	0.000230322
2	chr2:233731656:T:G	233731656	G,G	T,T	1,1	inf,inf	inf,inf	0.434971,1.2584	0.000213098	0.000234077
2	chr2:233543236:A:C	233543236	NA,C	NA,A	NA,1	NA,inf	NA,inf	NA,0.286874	0.000213058	0.000230125
2	chr2:233206597:C:T	233206597	NA,T	NA,C	NA,1	NA,inf	NA,inf	NA,0.292581	0.000213036	0.000230084
2	chr2:233452683:G:T	233452683	NA,T	NA,G	NA,1	NA,-inf	NA,inf	NA,0.290914	0.000213019	0.00023007
2	chr2:233717239:G:A	233717239	NA,A	NA,G	NA,1	NA,inf	NA,inf	NA,0.287597	0.000212872	0.000229972
2	chr2:233574205:T:G	233574205	NA,G	NA,T	NA,1	NA,inf	NA,inf	NA,0.285313	0.000212781	0.000229835
2	chr2:233498774:G:C	233498774	C,NA	G,NA	1,NA	inf,NA	inf,NA	0.413321,NA	0.000212711	0.000225853
2	chr2:233218247:G:A	233218247	NA,A	NA,G	NA,1	NA,-inf	NA,inf	NA,0.284691	0.000212678	0.000229744
2	chr2:233548666:A:G	233548666	NA,G	NA,A	NA,1	NA,inf	NA,inf	NA,0.285013	0.000212637	0.000229671
2	chr2:233047689:C:T	233047689	NA,T	NA,C	NA,1	NA,inf	NA,inf	NA,0.281859	0.000212599	0.000229707
2	chr2:233120911:AAAAAATAAAAT:A	233120911	NA,A	NA,AAAAAATAAAAT	NA,1	NA,inf	NA,inf	NA,0.289714	0.000212575	0.000229653
2	chr2:233216894:A:G	233216894	NA,G	NA,A	NA,1	NA,inf	NA,inf	NA,0.279926	0.000212529	0.000229614
2	chr2:233548986:T:C	233548986	NA,C	NA,T	NA,1	NA,inf	NA,inf	NA,0.289367	0.0002125	0.00022976
2	chr2:233398356:A:G	233398356	G,G	A,A	1,1	-inf,-inf	inf,inf	2.7667,0.172654	0.00021246	0.000529446
2	chr2:233789532:C:T	233789532	NA,T	NA,C	NA,1	NA,inf	NA,inf	NA,0.283509	0.000212333	0.000229366
2	chr2:233318296:T:C	233318296	NA,C	NA,T	NA,1	NA,inf	NA,inf	NA,0.28166	0.000212225	0.000229211
2	chr2:233408178:G:GACT	233408178	NA,GACT	NA,G	NA,1	NA,inf	NA,inf	NA,0.312399	0.000212203	0.000229217
2	chr2:232952245:C:G	232952245	NA,G	NA,C	NA,1	NA,inf	NA,inf	NA,0.276979	0.00021217	0.000229277
2	chr2:233591658:C:T	233591658	NA,T	NA,C	NA,1	NA,-inf	NA,inf	NA,0.286749	0.000212088	0.000229056
2	chr2:233820948:G:A	233820948	NA,A	NA,G	NA,1	NA,-inf	NA,inf	NA,0.278379	0.000212077	0.000229136
2	chr2:233456025:G:A	233456025	NA,A	NA,G	NA,1	NA,inf	NA,inf	NA,0.311291	0.000211963	0.000228949
2	chr2:233155742:T:C	233155742	NA,C	NA,T	NA,1	NA,inf	NA,inf	NA,0.293309	0.000211897	0.000228798
2	chr2:233543831:T:C	233543831	NA,C	NA,T	NA,1	NA,inf	NA,inf	NA,0.277796	0.000211743	0.000228852
2	chr2:233731687:A:G	233731687	NA,G	NA,A	NA,1	NA,inf	NA,inf	NA,0.282922	0.000211739	0.000228738
2	chr2:233384049:TAAC:T	233384049	NA,T	NA,TAAC	NA,1	NA,inf	NA,inf	NA,0.275395	0.000211728	0.000228782
2	chr2:233822325:T:G	233822325	NA,G	NA,T	NA,1	NA,inf	NA,inf	NA,0.2786	0.000211717	0.000228725
2	chr2:233326199:C:G	233326199	G,G	C,C	1,1	inf,-inf	inf,inf	2.23805,0.621126	0.000211639	0.000398424
2	chr2:233107884:T:C	233107884	NA,C	NA,T	NA,1	NA,-inf	NA,inf	NA,0.2774	0.000211505	0.000228504
2	chr2:233827001:G:A	233827001	NA,A	NA,G	NA,1	NA,-inf	NA,inf	NA,0.281241	0.00021149	0.000228423
2	chr2:233600525:G:A	233600525	NA,A	NA,G	NA,1	NA,inf	NA,inf	NA,0.301801	0.000211406	0.000228344
2	chr2:233559614:C:A	233559614	NA,A	NA,C	NA,1	NA,inf	NA,inf	NA,0.284272	0.000211377	0.000228544
2	chr2:233375061:C:T	233375061	NA,T	NA,C	NA,1	NA,inf	NA,inf	NA,0.278622	0.000211376	0.000228262
2	chr2:233575669:G:A	233575669	NA,A	NA,G	NA,1	NA,inf	NA,inf	NA,0.278453	0.000211245	0.000228178
2	chr2:233565576:T:TA	233565576	NA,TA	NA,T	NA,1	NA,inf	NA,inf	NA,0.283661	0.00021124	0.000228396
2	chr2:233590203:T:C	233590203	NA,C	NA,T	NA,1	NA,-inf	NA,inf	NA,0.282617	0.000211182	0.000228078
2	chr2:233549470:G:A	233549470	NA,A	NA,G	NA,1	NA,-inf	NA,inf	NA,0.28278	0.000211108	0.000228015
2	chr2:233424198:G:A	233424198	NA,A	NA,G	NA,1	NA,-inf	NA,inf	NA,0.276672	0.000211092	0.00022809
2	chr2:232913187:C:T	232913187	T,T	C,C	1,1	-inf,inf	inf,inf	0.809707,0.738211	0.000211081	0.000227563
2	chr2:233729359:C:T	233729359	NA,T	NA,C	NA,1	NA,inf	NA,inf	NA,0.27984	0.000211056	0.000228001
2	chr2:233604173:G:A	233604173	NA,A	NA,G	NA,1	NA,inf	NA,inf	NA,0.279609	0.00021103	0.000227991
2	chr2:233155741:T:A	233155741	NA,A	NA,T	NA,1	NA,inf	NA,inf	NA,0.289126	0.000210981	0.00022781
2	chr2:232915407:AT:A	232915407	NA,A	NA,AT	NA,1	NA,inf	NA,inf	NA,0.280161	0.000210938	0.00022782
2	chr2:233061411:T:C	233061411	NA,C	NA,T	NA,1	NA,-inf	NA,inf	NA,0.275327	0.000210849	0.000227744
2	chr2:233012511:G:A	233012511	NA,A	NA,G	NA,1	NA,-inf	NA,inf	NA,0.278485	0.000210814	0.00022765
2	chr2:233106078:T:C	233106078	NA,C	NA,T	NA,1	NA,-inf	NA,inf	NA,0.276757	0.000210782	0.000227636
2	chr2:232960200:C:T	232960200	T,T	C,C	1,1	inf,-inf	inf,inf	0.483966,0.982142	0.000210692	0.000225642
2	chr2:233329119:T:G	233329119	G,G	T,T	1,1	inf,-inf	inf,inf	2.19238,0.655326	0.000210647	0.000390047
2	chr2:233756256:T:G	233756256	NA,G	NA,T	NA,1	NA,-inf	NA,inf	NA,0.272909	0.0002106	0.000227548
2	chr2:233249665:G:T	233249665	NA,T	NA,G	NA,1	NA,-inf	NA,inf	NA,0.277567	0.000210586	0.000227488
2	chr2:232924258:T:C	232924258	NA,C	NA,T	NA,1	NA,inf	NA,inf	NA,0.271535	0.000210492	0.000227437
2	chr2:233134520:C:G	233134520	G,G	C,C	1,1	-inf,inf	inf,inf	0.352627,1.10659	0.000210208	0.000224006
2	chr2:232961970:G:A	232961970	NA,A	NA,G	NA,1	NA,inf	NA,inf	NA,0.267637	0.00021009	0.00022703
2	chr2:233369202:T:C	233369202	NA,C	NA,T	NA,1	NA,-inf	NA,inf	NA,0.279986	0.000210031	0.000226939
2	chr2:233705607:A:G	233705607	NA,G	NA,A	NA,1	NA,inf	NA,inf	NA,0.273204	0.000209907	0.000226732
2	chr2:233030877:C:T	233030877	NA,T	NA,C	NA,1	NA,inf	NA,inf	NA,0.270797	0.000209891	0.000226745
2	chr2:232988047:G:C	232988047	NA,C	NA,G	NA,1	NA,inf	NA,inf	NA,0.272803	0.000209887	0.000226767
2	chr2:233194092:G:T	233194092	T,T	G,G	1,1	inf,-inf	inf,inf	1.31586,0.0100723	0.000209688	0.000228263
2	chr2:233156549:C:A	233156549	NA,A	NA,C	NA,1	NA,inf	NA,inf	NA,0.283167	0.000209688	0.000226416
2	chr2:233773434:A:G	233773434	G,G	A,A	1,1	inf,-inf	inf,inf	1.22041,0.110171	0.00020958	0.000225775
2	chr2:233065428:C:T	233065428	NA,T	NA,C	NA,1	NA,inf	NA,inf	NA,0.27077	0.00020954	0.0002264
2	chr2:233702392:C:G	233702392	NA,G	NA,C	NA,1	NA,inf	NA,inf	NA,0.271393	0.000209515	0.000226309
2	chr2:233702967:T:A	233702967	NA,A	NA,T	NA,1	NA,inf	NA,inf	NA,0.271382	0.000209513	0.000226306
2	chr2:233465071:T:C	233465071	NA,C	NA,T	NA,1	NA,-inf	NA,inf	NA,0.267108	0.000209491	0.000226307
2	chr2:232955636:A:C	232955636	C,C	A,A	1,1	inf,-inf	inf,inf	1.05139,0.433317	0.00020946	0.000225507
2	chr2:233084438:T:G	233084438	NA,G	NA,T	NA,1	NA,inf	NA,inf	NA,0.279027	0.000209381	0.000226064
2	chr2:233155675:C:T	233155675	NA,T	NA,C	NA,1	NA,inf	NA,inf	NA,0.281634	0.000209367	0.00022607
2	chr2:233543369:C:T	233543369	NA,T	NA,C	NA,1	NA,inf	NA,inf	NA,0.270044	0.000209334	0.000226105
2	chr2:233822976:AGGACGGCG:A	233822976	NA,A	NA,AGGACGGCG	NA,1	NA,inf	NA,inf	NA,0.267473	0.000209269	0.000226081
2	chr2:233368357:A:G	233368357	NA,G	NA,A	NA,1	NA,inf	NA,inf	NA,0.266375	0.000209202	0.000225969
2	chr2:233156318:TCTCA:T	233156318	NA,T	NA,TCTCA	NA,1	NA,inf	NA,inf	NA,0.280726	0.000209167	0.000225855
2	chr2:233297794:T:C	233297794	NA,C	NA,T	NA,1	NA,inf	NA,inf	NA,0.284615	0.000209099	0.00022594
2	chr2:233387798:G:A	233387798	A,A	G,G	1,1	-inf,-inf	inf,inf	3.51291,0.0880609	0.000209022	0.00161315
2	chr2:233553107:C:G	233553107	NA,G	NA,C	NA,1	NA,-inf	NA,inf	NA,0.264526	0.000209	0.000225784
2	chr2:233292540:A:G	233292540	NA,G	NA,A	NA,1	NA,inf	NA,inf	NA,0.262068	0.000208789	0.000225561
2	chr2:233105253:C:T	233105253	NA,T	NA,C	NA,1	NA,-inf	NA,inf	NA,0.265821	0.000208741	0.000225482
2	chr2:233721180:C:A	233721180	NA,A	NA,C	NA,1	NA,inf	NA,inf	NA,0.263899	0.000208716	0.000225468
2	chr2:233212965:C:T	233212965	T,T	C,C	1,1	-inf,-inf	inf,inf	0.740901,0.826249	0.000208636	0.000225752
2	chr2:233828986:A:G	233828986	NA,G	NA,A	NA,1	NA,-inf	NA,inf	NA,0.262174	0.000208568	0.00022532
2	chr2:233082226:T:A	233082226	A,A	T,T	1,1	-inf,-inf	inf,inf	0.753947,0.832623	0.000208292	0.000225198
2	chr2:233566582:CCTGGGCAGCCTCTCGCCTCGCCCTCCTCAGA:C	233566582	NA,C	NA,CCTGGGCAGCCTCTCGCCTCGCCCTCCTCAGA	NA,1	NA,inf	NA,inf	NA,0.269938	0.000208269	0.000225176
2	chr2:233668324:C:T	233668324	T,NA	C,NA	1,NA	-inf,NA	inf,NA	0.0151543,NA	0.000208248	0.000217433
2	chr2:233692449:C:T	233692449	NA,T	NA,C	NA,1	NA,-inf	NA,inf	NA,0.268835	0.00020822	0.000224848
2	chr2:233112984:C:G	233112984	NA,G	NA,C	NA,1	NA,inf	NA,inf	NA,0.258613	0.000208142	0.000224926
2	chr2:232966344:C:T	232966344	NA,T	NA,C	NA,1	NA,-inf	NA,inf	NA,0.251942	0.000208098	0.000224922
2	chr2:232948831:A:G	232948831	NA,G	NA,A	NA,1	NA,inf	NA,inf	NA,0.260353	0.000208015	0.000224761
2	chr2:233314689:T:C	233314689	C,C	T,T	1,1	-inf,-inf	inf,inf	1.13645,0.0497048	0.000207996	0.000221549
2	chr2:233546698:T:C	233546698	NA,C	NA,T	NA,1	NA,inf	NA,inf	NA,0.263743	0.000207986	0.000224651
2	chr2:233336228:G:A	233336228	NA,A	NA,G	NA,1	NA,inf	NA,inf	NA,0.252559	0.000207943	0.000224683
2	chr2:233123066:C:A	233123066	NA,A	NA,C	NA,1	NA,-inf	NA,inf	NA,0.247043	0.000207888	0.000224703
2	chr2:233789678:G:A	233789678	NA,A	NA,G	NA,1	NA,inf	NA,inf	NA,0.261185	0.000207885	0.000224568
2	chr2:233765767:G:A	233765767	NA,A	NA,G	NA,1	NA,-inf	NA,inf	NA,0.261847	0.000207821	0.000224477
2	chr2:233281340:A:T	233281340	NA,T	NA,A	NA,1	NA,inf	NA,inf	NA,0.278261	0.000207792	0.000224528
2	chr2:233798701:C:A	233798701	NA,A	NA,C	NA,1	NA,inf	NA,inf	NA,0.260616	0.000207704	0.000224433
2	chr2:233676925:G:A	233676925	NA,A	NA,G	NA,1	NA,inf	NA,inf	NA,0.269249	0.000207699	0.000224324
2	chr2:233043440:C:T	233043440	NA,T	NA,C	NA,1	NA,inf	NA,inf	NA,0.270595	0.000207668	0.000224213
2	chr2:233275319:G:A	233275319	NA,A	NA,G	NA,1	NA,inf	NA,inf	NA,0.277532	0.000207633	0.000224358
2	chr2:233424893:C:T	233424893	NA,T	NA,C	NA,1	NA,-inf	NA,inf	NA,0.268573	0.000207609	0.000224274
2	chr2:232904785:A:T	232904785	NA,T	NA,A	NA,1	NA,inf	NA,inf	NA,0.260737	0.000207508	0.000224193
2	chr2:233563921:C:G	233563921	NA,G	NA,C	NA,1	NA,inf	NA,inf	NA,0.266226	0.000207493	0.000224337
2	chr2:233221112:A:G	233221112	NA,G	NA,A	NA,1	NA,-inf	NA,inf	NA,0.258653	0.000207491	0.000224161
2	chr2:233348623:A:C	233348623	NA,C	NA,A	NA,1	NA,inf	NA,inf	NA,0.259912	0.000207313	0.000223874
2	chr2:233206926:G:A	233206926	NA,A	NA,G	NA,1	NA,inf	NA,inf	NA,0.262029	0.00020727	0.000223932
2	chr2:233656817:C:T	233656817	NA,T	NA,C	NA,1	NA,-inf	NA,inf	NA,0.264547	0.000207243	0.000223803
2	chr2:233468568:G:A	233468568	NA,A	NA,G	NA,1	NA,-inf	NA,inf	NA,0.258912	0.000207239	0.000223912
2	chr2:232891557:A:G	232891557	NA,G	NA,A	NA,1	NA,-inf	NA,inf	NA,0.255998	0.000207212	0.000223865
2	chr2:232969936:T:C	232969936	C,C	T,T	1,1	-inf,-inf	inf,inf	1.02804,0.519201	0.000207131	0.000223596
2	chr2:233238827:T:G	233238827	NA,G	NA,T	NA,1	NA,inf	NA,inf	NA,0.270592	0.000207086	0.000223761
2	chr2:233174265:T:A	233174265	A,A	T,T	1,1	inf,inf	inf,inf	0.305874,1.25906	0.000206999	0.000224941
2	chr2:233269689:G:A	233269689	NA,A	NA,G	NA,1	NA,inf	NA,inf	NA,0.25839	0.000206998	0.000223568
2	chr2:232943075:T:C	232943075	NA,C	NA,T	NA,1	NA,inf	NA,inf	NA,0.259344	0.000206988	0.000223618
2	chr2:233329608:T:G	233329608	G,G	T,T	1,1	inf,-inf	inf,inf	2.19101,0.646871	0.000206982	0.000383678
2	chr2:233140251:AGAG:A	233140251	NA,A	NA,AGAG	NA,1	NA,-inf	NA,inf	NA,0.261467	0.000206857	0.000223386
2	chr2:233834792:G:A	233834792	NA,A	NA,G	NA,1	NA,inf	NA,inf	NA,0.255368	0.000206851	0.00022349
2	chr2:233347880:G:A	233347880	A,A	G,G	1,1	inf,-inf	inf,inf	4.5857,0.170194	0.000206392	0.0130915
2	chr2:233471537:G:T	233471537	T,NA	G,NA	1,NA	inf,NA	inf,NA	0.561439,NA	0.000206348	0.000222365
2	chr2:232937989:A:G	232937989	NA,G	NA,A	NA,1	NA,-inf	NA,inf	NA,0.250853	0.000206015	0.000222577
2	chr2:233095561:C:T	233095561	NA,T	NA,C	NA,1	NA,-inf	NA,inf	NA,0.250634	0.000205902	0.000222463
2	chr2:232975142:G:A	232975142	NA,A	NA,G	NA,1	NA,-inf	NA,inf	NA,0.2497	0.000205857	0.000222406
2	chr2:233450351:C:T	233450351	NA,T	NA,C	NA,1	NA,-inf	NA,inf	NA,0.257439	0.000205822	0.000222305
2	chr2:233830594:G:A	233830594	NA,A	NA,G	NA,1	NA,inf	NA,inf	NA,0.257044	0.00020575	0.000222232
2	chr2:233821794:T:C	233821794	NA,C	NA,T	NA,1	NA,-inf	NA,inf	NA,0.249456	0.000205737	0.000222285
2	chr2:233743539:T:C	233743539	C,NA	T,NA	1,NA	inf,NA	inf,NA	0.59875,NA	0.000205573	0.000222813
2	chr2:233220902:G:C	233220902	NA,C	NA,G	NA,1	NA,inf	NA,inf	NA,0.246426	0.000205545	0.000222101
2	chr2:232974366:G:C	232974366	NA,C	NA,G	NA,1	NA,-inf	NA,inf	NA,0.250465	0.000205423	0.000221899
2	chr2:233516604:C:T	233516604	NA,T	NA,C	NA,1	NA,-inf	NA,inf	NA,0.247551	0.000205413	0.000221909
2	chr2:233106024:T:C	233106024	NA,C	NA,T	NA,1	NA,-inf	NA,inf	NA,0.249651	0.000205387	0.000221862
2	chr2:233135574:T:G	233135574	G,G	T,T	1,1	-inf,inf	inf,inf	0.367948,1.04607	0.000205325	0.000218355
2	chr2:232977274:G:A	232977274	NA,A	NA,G	NA,1	NA,inf	NA,inf	NA,0.251166	0.000205307	0.000221778
2	chr2:233356007:A:G	233356007	NA,G	NA,A	NA,1	NA,inf	NA,inf	NA,0.278766	0.000205275	0.000221773
2	chr2:233133936:C:T	233133936	T,T	C,C	1,1	-inf,inf	inf,inf	0.340937,1.10229	0.00020517	0.000218678
2	chr2:233561255:G:A	233561255	NA,A	NA,G	NA,1	NA,-inf	NA,inf	NA,0.245647	0.000205084	0.000221554
2	chr2:233414615:A:G	233414615	G,G	A,A	1,1	-inf,-inf	inf,inf	2.29221,0.539317	0.000205034	0.000391379
2	chr2:233156206:G:A	233156206	NA,A	NA,G	NA,1	NA,inf	NA,inf	NA,0.260028	0.000204898	0.000221254
2	chr2:233028492:G:A	233028492	NA,A	NA,G	NA,1	NA,inf	NA,inf	NA,0.245275	0.00020488	0.00022139
2	chr2:233055089:C:T	233055089	NA,T	NA,C	NA,1	NA,-inf	NA,inf	NA,0.247655	0.000204828	0.000221253
2	chr2:233159546:T:A	233159546	A,A	T,T	1,1	-inf,-inf	inf,inf	0.185765,1.26913	0.00020472	0.000220548
2	chr2:232932832:G:A	232932832	NA,A	NA,G	NA,1	NA,-inf	NA,inf	NA,0.2452	0.000204689	0.000221129
2	chr2:233061847:C:T	233061847	NA,T	NA,C	NA,1	NA,-inf	NA,inf	NA,0.246161	0.000204681	0.000221088
2	chr2:233378530:G:A	233378530	NA,A	NA,G	NA,1	NA,inf	NA,inf	NA,0.275463	0.000204662	0.00022111
2	chr2:232926601:T:C	232926601	NA,C	NA,T	NA,1	NA,inf	NA,inf	NA,0.249907	0.000204638	0.000221024
2	chr2:233326508:T:C	233326508	C,C	T,T	1,1	inf,-inf	inf,inf	2.21326,0.61747	0.000204588	0.000381559
2	chr2:233190156:T:C	233190156	C,C	T,T	1,1	inf,-inf	inf,inf	1.28532,0.12868	0.000204575	0.000222874
2	chr2:233238763:C:G	233238763	NA,G	NA,C	NA,1	NA,inf	NA,inf	NA,0.257814	0.000204494	0.00022096
2	chr2:233379698:T:C	233379698	NA,C	NA,T	NA,1	NA,inf	NA,inf	NA,0.274325	0.000204445	0.000220875
2	chr2:233729468:G:A	233729468	NA,A	NA,G	NA,1	NA,inf	NA,inf	NA,0.243174	0.000204441	0.00022086
2	chr2:233227507:CCA:C	233227507	C,C	CCA,CCA	1,1	inf,-inf	inf,inf	0.976045,0.489038	0.000204315	0.000219903
2	chr2:233199048:G:A	233199048	NA,A	NA,G	NA,1	NA,inf	NA,inf	NA,0.24433	0.000204245	0.000220666
2	chr2:233743791:C:T	233743791	NA,T	NA,C	NA,1	NA,inf	NA,inf	NA,0.247018	0.000204237	0.000220643
2	chr2:233179169:C:CCCT	233179169	CCCT,CCCT	C,C	1,1	inf,inf	inf,inf	0.0842865,1.31826	0.000204196	0.000220565
2	chr2:233816296:T:C	233816296	NA,C	NA,T	NA,1	NA,-inf	NA,inf	NA,0.243382	0.000204183	0.000220585
2	chr2:233052453:G:A	233052453	NA,A	NA,G	NA,1	NA,-inf	NA,inf	NA,0.24152	0.000204114	0.000220549
2	chr2:233193996:G:GC	233193996	NA,GC	NA,G	NA,1	NA,inf	NA,inf	NA,0.244272	0.00020406	0.000220436
2	chr2:233592229:G:A	233592229	NA,A	NA,G	NA,1	NA,-inf	NA,inf	NA,0.241503	0.000204042	0.000220432
2	chr2:232994785:T:C	232994785	C,NA	T,NA	1,NA	inf,NA	inf,NA	0.548199,NA	0.000203906	0.000219772
2	chr2:233540080:G:A	233540080	NA,A	NA,G	NA,1	NA,-inf	NA,inf	NA,0.239414	0.000203744	0.000220106
2	chr2:233354017:A:G	233354017	NA,G	NA,A	NA,1	NA,inf	NA,inf	NA,0.270554	0.000203682	0.000220052
2	chr2:233294314:C:T	233294314	NA,T	NA,C	NA,1	NA,inf	NA,inf	NA,0.23025	0.000203603	0.000220025
2	chr2:233108564:C:T	233108564	NA,T	NA,C	NA,1	NA,-inf	NA,inf	NA,0.240785	0.000203573	0.000219901
2	chr2:233350824:A:G	233350824	G,G	A,A	1,1	inf,-inf	inf,inf	2.89401,0.168173	0.000203378	0.000614255
2	chr2:233343378:C:T	233343378	NA,T	NA,C	NA,1	NA,inf	NA,inf	NA,0.252503	0.000203356	0.000219955
2	chr2:233448385:C:T	233448385	NA,T	NA,C	NA,1	NA,inf	NA,inf	NA,0.243386	0.000203344	0.000219714
2	chr2:233069100:G:A	233069100	NA,A	NA,G	NA,1	NA,inf	NA,inf	NA,0.238716	0.000203236	0.000219577
2	chr2:232903269:G:A	232903269	NA,A	NA,G	NA,1	NA,inf	NA,inf	NA,0.240134	0.000203186	0.000219489
2	chr2:233426689:A:G	233426689	NA,G	NA,A	NA,1	NA,inf	NA,inf	NA,0.267817	0.000203149	0.000219439
2	chr2:232874175:C:T	232874175	NA,T	NA,C	NA,1	NA,inf	NA,inf	NA,0.244225	0.000203121	0.000219383
2	chr2:233005765:T:C	233005765	NA,C	NA,T	NA,1	NA,-inf	NA,inf	NA,0.237465	0.000203079	0.00021937
2	chr2:233607135:T:C	233607135	NA,C	NA,T	NA,1	NA,-inf	NA,inf	NA,0.243263	0.000203073	0.000219321
2	chr2:233758028:C:A	233758028	NA,A	NA,C	NA,1	NA,-inf	NA,inf	NA,0.238458	0.000203046	0.000219323
2	chr2:233128345:T:C	233128345	NA,C	NA,T	NA,1	NA,-inf	NA,inf	NA,0.244414	0.000203045	0.00021927
2	chr2:232877948:C:A	232877948	NA,A	NA,C	NA,1	NA,-inf	NA,inf	NA,0.233908	0.000203003	0.000219336
2	chr2:233821513:A:G	233821513	NA,G	NA,A	NA,1	NA,inf	NA,inf	NA,0.23775	0.00020288	0.000219187
2	chr2:233547990:T:C	233547990	NA,C	NA,T	NA,1	NA,-inf	NA,inf	NA,0.24285	0.000202833	0.000219085
2	chr2:233652014:G:C	233652014	NA,C	NA,G	NA,1	NA,-inf	NA,inf	NA,0.242589	0.000202823	0.000219037
2	chr2:233230117:A:G	233230117	NA,G	NA,A	NA,1	NA,-inf	NA,inf	NA,0.233011	0.000202788	0.000219132
2	chr2:233162003:T:C	233162003	NA,C	NA,T	NA,1	NA,-inf	NA,inf	NA,0.234377	0.000202751	0.000219067
2	chr2:233082227:C:T	233082227	T,T	C,C	1,1	-inf,-inf	inf,inf	0.753231,0.815931	0.000202732	0.000219189
2	chr2:233431146:A:G	233431146	G,NA	A,NA	1,NA	-inf,NA	inf,NA	0.825309,NA	0.000202691	0.000227607
2	chr2:233136076:C:T	233136076	T,T	C,C	1,1	inf,-inf	inf,inf	1.20154,0.00448693	0.00020263	0.000217721
2	chr2:233607794:G:A	233607794	NA,A	NA,G	NA,1	NA,inf	NA,inf	NA,0.240583	0.000202626	0.000218878
2	chr2:233202907:A:G	233202907	G,G	A,A	1,1	inf,-inf	inf,inf	0.551574,1.01041	0.000202616	0.000219384
2	chr2:233547520:C:T	233547520	NA,T	NA,C	NA,1	NA,-inf	NA,inf	NA,0.243447	0.000202594	0.000218884
2	chr2:233259867:CTTTG:C	233259867	NA,C	NA,CTTTG	NA,1	NA,inf	NA,inf	NA,0.246442	0.000202571	0.000219097
2	chr2:233536908:C:G	233536908	NA,G	NA,C	NA,1	NA,-inf	NA,inf	NA,0.233225	0.000202549	0.000218818
2	chr2:233792337:G:A	233792337	NA,A	NA,G	NA,1	NA,inf	NA,inf	NA,0.234672	0.000202537	0.000218803
2	chr2:233851171:G:T	233851171	NA,T	NA,G	NA,1	NA,inf	NA,inf	NA,0.235702	0.000202529	0.000218787
2	chr2:233100950:CTCACTGAACGGTAATCCCCTCCGTGTGCCCCCAACGAGTCAT:C	233100950	C,C	CTCACTGAACGGTAATCCCCTCCGTGTGCCCCCAACGAGTCAT,CTCACTGAACGGTAATCCCCTCCGTGTGCCCCCAACGAGTCAT	1,1	-inf,-inf	inf,inf	0.636291,0.874741	0.000202427	0.000218063
2	chr2:233299189:T:A	233299189	NA,A	NA,T	NA,1	NA,-inf	NA,inf	NA,0.228574	0.000202396	0.000218643
2	chr2:233015945:TGTGTGTGC:T	233015945	NA,T	NA,TGTGTGTGC	NA,1	NA,inf	NA,inf	NA,0.233019	0.000202387	0.000218674
2	chr2:233739721:A:C	233739721	NA,C	NA,A	NA,1	NA,inf	NA,inf	NA,0.232722	0.00020237	0.000218623
2	chr2:233299195:T:C	233299195	NA,C	NA,T	NA,1	NA,-inf	NA,inf	NA,0.228178	0.000202318	0.000218559
2	chr2:233552668:G:A	233552668	NA,A	NA,G	NA,1	NA,-inf	NA,inf	NA,0.240192	0.000202314	0.000218525
2	chr2:233513754:G:A	233513754	NA,A	NA,G	NA,1	NA,-inf	NA,inf	NA,0.240111	0.000202301	0.000218511
2	chr2:233221019:C:T	233221019	NA,T	NA,C	NA,1	NA,-inf	NA,inf	NA,0.23277	0.000202236	0.000218473
2	chr2:233303020:G:A	233303020	NA,A	NA,G	NA,1	NA,inf	NA,inf	NA,0.229161	0.0002022	0.000218463
2	chr2:233405191:G:A	233405191	NA,A	NA,G	NA,1	NA,inf	NA,inf	NA,0.227566	0.000202153	0.000218378
2	chr2:233698733:A:G	233698733	G,NA	A,NA	1,NA	-inf,NA	inf,NA	0.69034,NA	0.000202092	0.000221642
2	chr2:233453641:C:G	233453641	NA,G	NA,C	NA,1	NA,-inf	NA,inf	NA,0.231396	0.000202073	0.000218279
2	chr2:233392197:G:A	233392197	NA,A	NA,G	NA,1	NA,inf	NA,inf	NA,0.234295	0.000202046	0.000218197
2	chr2:233299192:A:T	233299192	NA,T	NA,A	NA,1	NA,-inf	NA,inf	NA,0.226776	0.000202045	0.000218264
2	chr2:233431892:C:T	233431892	NA,T	NA,C	NA,1	NA,-inf	NA,inf	NA,0.241337	0.000202025	0.000218165
2	chr2:233529720:A:G	233529720	NA,G	NA,A	NA,1	NA,inf	NA,inf	NA,0.239907	0.000201988	0.000218244
2	chr2:233468799:C:T	233468799	NA,T	NA,C	NA,1	NA,-inf	NA,inf	NA,0.240503	0.000201969	0.000218212
2	chr2:232982803:T:G	232982803	NA,G	NA,T	NA,1	NA,inf	NA,inf	NA,0.234092	0.00020193	0.000218166
2	chr2:233741766:G:A	233741766	A,NA	G,NA	1,NA	inf,NA	inf,NA	0.37889,NA	0.000201854	0.000214601
2	chr2:233503830:A:G	233503830	NA,G	NA,A	NA,1	NA,-inf	NA,inf	NA,0.237705	0.000201838	0.000218012
2	chr2:233568814:T:C	233568814	NA,C	NA,T	NA,1	NA,inf	NA,inf	NA,0.2306	0.000201778	0.000218139
2	chr2:233394444:A:G	233394444	NA,G	NA,A	NA,1	NA,inf	NA,inf	NA,0.259584	0.000201592	0.000217764
2	chr2:233633239:C:T	233633239	NA,T	NA,C	NA,1	NA,-inf	NA,inf	NA,0.227765	0.000201537	0.000217768
2	chr2:232966768:C:T	232966768	T,T	C,C	1,1	-inf,inf	inf,inf	0.0872705,1.28943	0.000201535	0.000217282
2	chr2:233351143:T:A	233351143	NA,A	NA,T	NA,1	NA,inf	NA,inf	NA,0.23507	0.000201506	0.000217739
2	chr2:233062732:C:T	233062732	NA,T	NA,C	NA,1	NA,-inf	NA,inf	NA,0.232035	0.000201503	0.000217648
2	chr2:233437068:G:A	233437068	NA,A	NA,G	NA,1	NA,-inf	NA,inf	NA,0.237344	0.000201396	0.000217561
2	chr2:233510569:A:G	233510569	NA,G	NA,A	NA,1	NA,-inf	NA,inf	NA,0.226951	0.000201334	0.000217506
2	chr2:233392914:T:G	233392914	NA,G	NA,T	NA,1	NA,inf	NA,inf	NA,0.240001	0.000201291	0.000217732
2	chr2:232886624:A:T	232886624	T,T	A,A	1,1	inf,-inf	inf,inf	1.10374,0.266172	0.000201227	0.00021527
2	chr2:233505877:A:C	233505877	NA,C	NA,A	NA,1	NA,-inf	NA,inf	NA,0.226129	0.000201176	0.000217335
2	chr2:233513616:T:C	233513616	NA,C	NA,T	NA,1	NA,-inf	NA,inf	NA,0.225719	0.000201099	0.000217251
2	chr2:232914617:T:C	232914617	NA,C	NA,T	NA,1	NA,-inf	NA,inf	NA,0.226787	0.000201056	0.000217205
2	chr2:233392480:C:T	233392480	NA,T	NA,C	NA,1	NA,inf	NA,inf	NA,0.238548	0.000201018	0.000217436
2	chr2:233813189:T:G	233813189	NA,G	NA,T	NA,1	NA,-inf	NA,inf	NA,0.222805	0.00020101	0.000217207
2	chr2:233831835:A:G	233831835	NA,G	NA,A	NA,1	NA,inf	NA,inf	NA,0.225858	0.000201005	0.000217169
2	chr2:233193181:A:G	233193181	G,G	A,A	1,1	inf,-inf	inf,inf	1.27657,0.13426	0.000200993	0.000219051
2	chr2:232949564:G:A	232949564	A,NA	G,NA	1,NA	-inf,NA	inf,NA	0.563646,NA	0.000200972	0.000217278
2	chr2:233509429:G:C	233509429	NA,C	NA,G	NA,1	NA,-inf	NA,inf	NA,0.225048	0.000200971	0.000217113
2	chr2:233462507:G:A	233462507	NA,A	NA,G	NA,1	NA,-inf	NA,inf	NA,0.224796	0.000200871	0.000217
2	chr2:233796040:C:A	233796040	NA,A	NA,C	NA,1	NA,-inf	NA,inf	NA,0.223472	0.000200866	0.000217013
2	chr2:233517257:C:T	233517257	NA,T	NA,C	NA,1	NA,-inf	NA,inf	NA,0.224257	0.000200821	0.000216951
2	chr2:233435388:C:T	233435388	NA,T	NA,C	NA,1	NA,inf	NA,inf	NA,0.255069	0.000200762	0.000216861
2	chr2:233187223:T:C	233187223	NA,C	NA,T	NA,1	NA,inf	NA,inf	NA,0.22478	0.000200725	0.000216879
2	chr2:233102314:G:T	233102314	NA,T	NA,G	NA,1	NA,-inf	NA,inf	NA,0.223701	0.000200725	0.00021687
2	chr2:233503850:T:C	233503850	NA,C	NA,T	NA,1	NA,-inf	NA,inf	NA,0.223571	0.00020069	0.00021681
2	chr2:233535639:T:C	233535639	NA,C	NA,T	NA,1	NA,-inf	NA,inf	NA,0.223571	0.00020069	0.00021681
2	chr2:232975611:A:G	232975611	NA,G	NA,A	NA,1	NA,-inf	NA,inf	NA,0.226337	0.000200684	0.000216784
2	chr2:233532436:T:C	233532436	NA,C	NA,T	NA,1	NA,-inf	NA,inf	NA,0.22338	0.000200654	0.000216771
2	chr2:233808499:G:A	233808499	NA,A	NA,G	NA,1	NA,inf	NA,inf	NA,0.222718	0.00020065	0.000216796
2	chr2:233249596:A:G	233249596	NA,G	NA,A	NA,1	NA,inf	NA,inf	NA,0.241491	0.000200594	0.000216747
2	chr2:233698748:A:C	233698748	C,C	A,A	1,1	inf,inf	inf,inf	0.736723,0.86945	0.00020047	0.000217549
2	chr2:233147236:A:G	233147236	NA,G	NA,A	NA,1	NA,-inf	NA,inf	NA,0.224485	0.000200435	0.000216518
2	chr2:233538511:C:T	233538511	NA,T	NA,C	NA,1	NA,-inf	NA,inf	NA,0.221415	0.000200283	0.000216371
2	chr2:232954049:G:A	232954049	A,A	G,G	1,1	inf,inf	inf,inf	0.178211,1.26502	0.000200255	0.000215883
2	chr2:232913374:G:A	232913374	NA,A	NA,G	NA,1	NA,-inf	NA,inf	NA,0.222467	0.00020024	0.000216324
2	chr2:233719944:A:G	233719944	NA,G	NA,A	NA,1	NA,-inf	NA,inf	NA,0.223788	0.000200228	0.000216282
2	chr2:232888612:T:C	232888612	NA,C	NA,T	NA,1	NA,inf	NA,inf	NA,0.229041	0.000200227	0.000216261
2	chr2:232943477:C:T	232943477	NA,T	NA,C	NA,1	NA,-inf	NA,inf	NA,0.21784	0.000200151	0.000216274
2	chr2:233000786:A:G	233000786	NA,G	NA,A	NA,1	NA,inf	NA,inf	NA,0.21759	0.000200066	0.0002162
2	chr2:233185230:G:T	233185230	T,T	G,G	1,1	inf,inf	inf,inf	0.44372,1.10604	0.000200051	0.000216828
2	chr2:233258118:G:T	233258118	NA,T	NA,G	NA,1	NA,inf	NA,inf	NA,0.238334	0.000200025	0.000216133
2	chr2:233134553:G:A	233134553	A,A	G,G	1,1	-inf,inf	inf,inf	0.365206,1.06429	0.000200014	0.00021311
2	chr2:233348808:A:G	233348808	G,G	A,A	1,1	inf,-inf	inf,inf	4.61037,0.00366886	0.000199864	0.0127703
2	chr2:232950950:T:C	232950950	NA,C	NA,T	NA,1	NA,-inf	NA,inf	NA,0.222595	0.000199858	0.000215889
2	chr2:233134876:G:A	233134876	A,A	G,G	1,1	-inf,inf	inf,inf	0.34677,1.08122	0.000199854	0.000213002
2	chr2:233401351:A:G	233401351	NA,G	NA,A	NA,1	NA,-inf	NA,inf	NA,0.212177	0.000199749	0.000215768
2	chr2:233114150:T:C	233114150	C,C	T,T	1,1	inf,inf	inf,inf	1.05498,0.324373	0.00019971	0.000212964
2	chr2:233055803:AATAG:A	233055803	A,NA	AATAG,NA	1,NA	inf,NA	inf,NA	0.623802,NA	0.000199698	0.000217487
2	chr2:232864168:G:A	232864168	NA,A	NA,G	NA,1	NA,-inf	NA,inf	NA,0.225931	0.000199635	0.000215571
2	chr2:233134543:C:T	233134543	T,T	C,C	1,1	-inf,inf	inf,inf	0.357867,1.07026	0.000199633	0.000212732
2	chr2:233615581:C:T	233615581	NA,T	NA,C	NA,1	NA,inf	NA,inf	NA,0.222815	0.000199561	0.000215598
2	chr2:233013910:G:T	233013910	NA,T	NA,G	NA,1	NA,-inf	NA,inf	NA,0.220437	0.000199554	0.000215556
2	chr2:233272263:C:T	233272263	NA,T	NA,C	NA,1	NA,inf	NA,inf	NA,0.235393	0.000199484	0.000215549
2	chr2:233158256:C:T	233158256	NA,T	NA,C	NA,1	NA,-inf	NA,inf	NA,0.222575	0.000199415	0.000215373
2	chr2:233271889:C:T	233271889	NA,T	NA,C	NA,1	NA,-inf	NA,inf	NA,0.226265	0.000199358	0.000215349
2	chr2:233011006:C:T	233011006	T,T	C,C	1,1	-inf,inf	inf,inf	0.149253,1.28135	0.000199317	0.000215211
2	chr2:233140482:G:A	233140482	NA,A	NA,G	NA,1	NA,inf	NA,inf	NA,0.214412	0.000199204	0.000215239
2	chr2:233292107:C:G	233292107	NA,G	NA,C	NA,1	NA,inf	NA,inf	NA,0.208831	0.000199134	0.000215141
2	chr2:233277832:A:G	233277832	NA,G	NA,A	NA,1	NA,inf	NA,inf	NA,0.233401	0.00019912	0.000215156
2	chr2:233248080:G:T	233248080	NA,T	NA,G	NA,1	NA,inf	NA,inf	NA,0.217849	0.000199038	0.00021498
2	chr2:233145336:T:C	233145336	NA,C	NA,T	NA,1	NA,-inf	NA,inf	NA,0.21797	0.000199015	0.000214985
2	chr2:232970504:T:A	232970504	NA,A	NA,T	NA,1	NA,-inf	NA,inf	NA,0.217016	0.000198953	0.000214915
2	chr2:233022051:G:A	233022051	NA,A	NA,G	NA,1	NA,inf	NA,inf	NA,0.214064	0.000198906	0.000214935
2	chr2:233656424:G:A	233656424	NA,A	NA,G	NA,1	NA,inf	NA,inf	NA,0.219697	0.000198884	0.000214806
2	chr2:233047122:C:T	233047122	NA,T	NA,C	NA,1	NA,inf	NA,inf	NA,0.21437	0.000198852	0.000214861
2	chr2:233792941:G:A	233792941	NA,A	NA,G	NA,1	NA,-inf	NA,inf	NA,0.213783	0.000198812	0.000214818
2	chr2:233783413:G:A	233783413	NA,A	NA,G	NA,1	NA,inf	NA,inf	NA,0.216158	0.000198667	0.000214605
2	chr2:233540115:C:T	233540115	NA,T	NA,C	NA,1	NA,inf	NA,inf	NA,0.211389	0.000198634	0.000214587
2	chr2:233708923:A:C	233708923	NA,C	NA,A	NA,1	NA,inf	NA,inf	NA,0.212662	0.000198525	0.000214461
2	chr2:232887929:A:T	232887929	T,T	A,A	1,1	inf,-inf	inf,inf	1.11732,0.226144	0.000198494	0.000212334
2	chr2:233806093:A:G	233806093	NA,G	NA,A	NA,1	NA,inf	NA,inf	NA,0.219649	0.000198484	0.000214415
2	chr2:233446262:T:C	233446262	NA,C	NA,T	NA,1	NA,inf	NA,inf	NA,0.214578	0.000198394	0.000214261
2	chr2:233180963:C:T	233180963	NA,T	NA,C	NA,1	NA,inf	NA,inf	NA,0.214356	0.000198389	0.000214318
2	chr2:233434744:T:C	233434744	NA,C	NA,T	NA,1	NA,-inf	NA,inf	NA,0.21899	0.000198386	0.000214247
2	chr2:233669631:G:A	233669631	NA,A	NA,G	NA,1	NA,inf	NA,inf	NA,0.216274	0.000198384	0.000214325
2	chr2:232946471:A:C	232946471	NA,C	NA,A	NA,1	NA,-inf	NA,inf	NA,0.214401	0.000198363	0.000214276
2	chr2:233667472:G:T	233667472	NA,T	NA,G	NA,1	NA,inf	NA,inf	NA,0.21603	0.00019834	0.000214278
2	chr2:233156638:C:T	233156638	NA,T	NA,C	NA,1	NA,-inf	NA,inf	NA,0.216397	0.000198292	0.000214162
2	chr2:233527904:ATTATG:A	233527904	NA,A	NA,ATTATG	NA,1	NA,-inf	NA,inf	NA,0.219986	0.000198172	0.000214033
2	chr2:232958694:C:T	232958694	NA,T	NA,C	NA,1	NA,inf	NA,inf	NA,0.22107	0.000198121	0.000213955
2	chr2:233590522:C:G	233590522	NA,G	NA,C	NA,1	NA,inf	NA,inf	NA,0.212918	0.000198093	0.000213981
2	chr2:233614118:T:A	233614118	A,NA	T,NA	1,NA	inf,NA	inf,NA	0.0091066,NA	0.000198081	0.000207256
2	chr2:233195773:G:C	233195773	C,C	G,G	1,1	inf,-inf	inf,inf	1.24299,0.168736	0.000198039	0.000215613
2	chr2:232951205:C:T	232951205	NA,T	NA,C	NA,1	NA,inf	NA,inf	NA,0.209116	0.00019793	0.000213863
2	chr2:233614120:A:G	233614120	G,NA	A,NA	1,NA	inf,NA	inf,NA	0.00940246,NA	0.000197889	0.000207065
2	chr2:233364893:G:T	233364893	NA,T	NA,G	NA,1	NA,inf	NA,inf	NA,0.238313	0.000197783	0.000213679
2	chr2:232907925:A:G	232907925	NA,G	NA,A	NA,1	NA,-inf	NA,inf	NA,0.199477	0.000197537	0.000213497
2	chr2:233718010:G:A	233718010	NA,A	NA,G	NA,1	NA,inf	NA,inf	NA,0.206699	0.00019753	0.000213394
2	chr2:233531168:A:G	233531168	NA,G	NA,A	NA,1	NA,-inf	NA,inf	NA,0.214265	0.000197524	0.000213357
2	chr2:233718170:C:G	233718170	NA,G	NA,C	NA,1	NA,inf	NA,inf	NA,0.206423	0.000197481	0.000213342
2	chr2:233540284:G:A	233540284	NA,A	NA,G	NA,1	NA,inf	NA,inf	NA,0.206452	0.000197461	0.000213373
2	chr2:233213261:C:T	233213261	NA,T	NA,C	NA,1	NA,-inf	NA,inf	NA,0.204972	0.00019744	0.000213315
2	chr2:233287270:G:A	233287270	NA,A	NA,G	NA,1	NA,inf	NA,inf	NA,0.223323	0.000197322	0.000213212
2	chr2:233256961:G:A	233256961	NA,A	NA,G	NA,1	NA,inf	NA,inf	NA,0.223183	0.000197318	0.000213206
2	chr2:233550563:T:C	233550563	NA,C	NA,T	NA,1	NA,inf	NA,inf	NA,0.20557	0.000197304	0.000213204
2	chr2:232864783:G:A	232864783	NA,A	NA,G	NA,1	NA,inf	NA,inf	NA,0.216925	0.000197291	0.000213057
2	chr2:233236966:G:A	233236966	NA,A	NA,G	NA,1	NA,inf	NA,inf	NA,0.208203	0.000197282	0.000213096
2	chr2:233274317:T:C	233274317	NA,C	NA,T	NA,1	NA,inf	NA,inf	NA,0.222947	0.000197274	0.000213159
2	chr2:233588998:C:G	233588998	NA,G	NA,C	NA,1	NA,inf	NA,inf	NA,0.208013	0.000197224	0.000213044
2	chr2:233221662:C:G	233221662	NA,G	NA,C	NA,1	NA,inf	NA,inf	NA,0.214076	0.000197198	0.000213106
2	chr2:233754950:C:T	233754950	NA,T	NA,C	NA,1	NA,-inf	NA,inf	NA,0.209161	0.00019716	0.000213006
2	chr2:233547395:T:C	233547395	NA,C	NA,T	NA,1	NA,-inf	NA,inf	NA,0.204458	0.000197153	0.00021299
2	chr2:232862651:A:G	232862651	NA,G	NA,A	NA,1	NA,inf	NA,inf	NA,0.211307	0.000197135	0.000212929
2	chr2:233349455:C:T	233349455	T,T	C,C	1,1	inf,-inf	inf,inf	4.59484,0.00553646	0.000197121	0.012369
2	chr2:233772095:A:T	233772095	T,NA	A,NA	1,NA	-inf,NA	inf,NA	0.161477,NA	0.000197103	0.000207011
2	chr2:233342550:TA:T	233342550	NA,T	NA,TA	NA,1	NA,-inf	NA,inf	NA,0.212264	0.000197098	0.000212886
2	chr2:233373267:G:A	233373267	NA,A	NA,G	NA,1	NA,inf	NA,inf	NA,0.206407	0.000197025	0.000212934
2	chr2:233780451:C:A	233780451	NA,A	NA,C	NA,1	NA,-inf	NA,inf	NA,0.204588	0.000196942	0.00021277
2	chr2:233235132:A:G	233235132	NA,G	NA,A	NA,1	NA,-inf	NA,inf	NA,0.205529	0.000196919	0.00021276
2	chr2:233124460:GT:G	233124460	NA,G	NA,GT	NA,1	NA,inf	NA,inf	NA,0.205458	0.000196883	0.0002127
2	chr2:233124465:A:C	233124465	NA,C	NA,A	NA,1	NA,inf	NA,inf	NA,0.20518	0.000196834	0.000212647
2	chr2:233161525:G:C	233161525	C,C	G,G	1,1	-inf,-inf	inf,inf	0.226803,1.22572	0.000196745	0.000212017
2	chr2:233715433:T:C	233715433	NA,C	NA,T	NA,1	NA,inf	NA,inf	NA,0.202126	0.000196725	0.000212526
2	chr2:233175738:A:G	233175738	NA,G	NA,A	NA,1	NA,inf	NA,inf	NA,0.202306	0.000196675	0.000212505
2	chr2:233615871:A:C	233615871	NA,C	NA,A	NA,1	NA,inf	NA,inf	NA,0.206307	0.000196612	0.000212413
2	chr2:233657961:G:A	233657961	NA,A	NA,G	NA,1	NA,inf	NA,inf	NA,0.205286	0.000196435	0.000212222
2	chr2:233624945:A:G	233624945	NA,G	NA,A	NA,1	NA,inf	NA,inf	NA,0.205009	0.000196388	0.000212171
2	chr2:233254137:AT:A	233254137	NA,A	NA,AT	NA,1	NA,inf	NA,inf	NA,0.217707	0.000196382	0.000212196
2	chr2:233257223:G:A	233257223	NA,A	NA,G	NA,1	NA,inf	NA,inf	NA,0.200035	0.000196349	0.000212097
2	chr2:233443004:G:A	233443004	NA,A	NA,G	NA,1	NA,-inf	NA,inf	NA,0.205492	0.000196301	0.000212022
2	chr2:233183606:G:A	233183606	A,NA	G,NA	1,NA	inf,NA	inf,NA	0.393841,NA	0.000196286	0.000209259
2	chr2:233843514:T:A	233843514	NA,A	NA,T	NA,1	NA,inf	NA,inf	NA,0.201326	0.000196267	0.00021205
2	chr2:233541685:T:C	233541685	NA,C	NA,T	NA,1	NA,-inf	NA,inf	NA,0.20681	0.000196224	0.000211955
2	chr2:232909270:C:G	232909270	NA,G	NA,C	NA,1	NA,inf	NA,inf	NA,0.206126	0.000196176	0.000211897
2	chr2:232885999:G:A	232885999	NA,A	NA,G	NA,1	NA,inf	NA,inf	NA,0.200028	0.000196028	0.000211781
2	chr2:233576528:G:A	233576528	NA,A	NA,G	NA,1	NA,inf	NA,inf	NA,0.201056	0.000196008	0.000211731
2	chr2:233419503:G:A	233419503	NA,A	NA,G	NA,1	NA,inf	NA,inf	NA,0.227779	0.000195999	0.000211724
2	chr2:233774813:C:A	233774813	A,NA	C,NA	1,NA	inf,NA	inf,NA	0.467237,NA	0.00019599	0.000209767
2	chr2:233431195:T:G	233431195	NA,G	NA,T	NA,1	NA,inf	NA,inf	NA,0.203966	0.000195953	0.000211742
2	chr2:233325980:A:G	233325980	G,G	A,A	1,1	inf,-inf	inf,inf	2.18717,0.607629	0.000195939	0.000361723
2	chr2:233649034:A:G	233649034	NA,G	NA,A	NA,1	NA,inf	NA,inf	NA,0.202559	0.000195819	0.000211508
2	chr2:233768141:G:A	233768141	NA,A	NA,G	NA,1	NA,-inf	NA,inf	NA,0.190829	0.000195799	0.000211568
2	chr2:233422499:A:G	233422499	NA,G	NA,A	NA,1	NA,-inf	NA,inf	NA,0.19682	0.000195773	0.000211484
2	chr2:233254271:C:T	233254271	NA,T	NA,C	NA,1	NA,inf	NA,inf	NA,0.214059	0.000195768	0.000211532
2	chr2:233807725:C:T	233807725	NA,T	NA,C	NA,1	NA,-inf	NA,inf	NA,0.194965	0.000195709	0.000211466
2	chr2:232969555:T:C	232969555	NA,C	NA,T	NA,1	NA,inf	NA,inf	NA,0.20741	0.00019569	0.000211332
2	chr2:233156088:G:T	233156088	NA,T	NA,G	NA,1	NA,-inf	NA,inf	NA,0.195969	0.000195669	0.000211418
2	chr2:233475169:T:C	233475169	NA,C	NA,T	NA,1	NA,inf	NA,inf	NA,0.19617	0.000195628	0.00021139
2	chr2:233381315:A:T	233381315	NA,T	NA,A	NA,1	NA,inf	NA,inf	NA,0.202487	0.000195621	0.000211382
2	chr2:233708055:C:G	233708055	NA,G	NA,C	NA,1	NA,inf	NA,inf	NA,0.196036	0.000195598	0.000211302
2	chr2:233211115:G:A	233211115	NA,A	NA,G	NA,1	NA,inf	NA,inf	NA,0.202898	0.000195448	0.000211096
2	chr2:233009144:T:C	233009144	NA,C	NA,T	NA,1	NA,inf	NA,inf	NA,0.208701	0.000195398	0.000210964
2	chr2:233506156:GC:G	233506156	NA,G	NA,GC	NA,1	NA,inf	NA,inf	NA,0.194918	0.000195352	0.000211017
2	chr2:233747957:C:G	233747957	NA,G	NA,C	NA,1	NA,-inf	NA,inf	NA,0.195173	0.000195297	0.000210979
2	chr2:233834815:G:A	233834815	NA,A	NA,G	NA,1	NA,-inf	NA,inf	NA,0.191162	0.000195282	0.000210893
2	chr2:233216499:T:C	233216499	NA,C	NA,T	NA,1	NA,-inf	NA,inf	NA,0.194336	0.000195259	0.000210984
2	chr2:233108035:C:T	233108035	NA,T	NA,C	NA,1	NA,-inf	NA,inf	NA,0.193257	0.000195088	0.000210774
2	chr2:233832848:C:T	233832848	NA,T	NA,C	NA,1	NA,inf	NA,inf	NA,0.19093	0.000195061	0.000210767
2	chr2:233361793:A:G	233361793	NA,G	NA,A	NA,1	NA,-inf	NA,inf	NA,0.197309	0.000194997	0.000210635
2	chr2:233742060:T:A	233742060	NA,A	NA,T	NA,1	NA,inf	NA,inf	NA,0.196753	0.000194985	0.00021065
2	chr2:233420277:T:C	233420277	NA,C	NA,T	NA,1	NA,inf	NA,inf	NA,0.198331	0.000194965	0.000210674
2	chr2:233545049:A:C	233545049	NA,C	NA,A	NA,1	NA,-inf	NA,inf	NA,0.198691	0.000194861	0.000210485
2	chr2:233634821:T:C	233634821	NA,C	NA,T	NA,1	NA,-inf	NA,inf	NA,0.20027	0.000194789	0.000210384
2	chr2:233294829:C:T	233294829	NA,T	NA,C	NA,1	NA,inf	NA,inf	NA,0.196801	0.000194774	0.000210468
2	chr2:233321888:G:A	233321888	NA,A	NA,G	NA,1	NA,inf	NA,inf	NA,0.200985	0.000194742	0.000210443
2	chr2:233728926:A:AAAAACTG	233728926	NA,AAAAACTG	NA,A	NA,1	NA,inf	NA,inf	NA,0.207765	0.000194716	0.000210436
2	chr2:233286109:G:C	233286109	C,C	G,G	1,1	inf,-inf	inf,inf	0.895073,1.10281	0.000194692	0.000227649
2	chr2:233406186:TAAAC:T	233406186	NA,T	NA,TAAAC	NA,1	NA,inf	NA,inf	NA,0.186218	0.00019464	0.000210267
2	chr2:233135576:T:C	233135576	NA,C	NA,T	NA,1	NA,inf	NA,inf	NA,0.187216	0.000194464	0.000210131
2	chr2:233417855:C:T	233417855	NA,T	NA,C	NA,1	NA,inf	NA,inf	NA,0.218328	0.000194452	0.000210054
2	chr2:233152188:T:C	233152188	NA,C	NA,T	NA,1	NA,inf	NA,inf	NA,0.18805	0.000194406	0.000210062
2	chr2:233670820:G:C	233670820	NA,C	NA,G	NA,1	NA,inf	NA,inf	NA,0.193115	0.000194398	0.000210022
2	chr2:233440683:C:G	233440683	NA,G	NA,C	NA,1	NA,-inf	NA,inf	NA,0.197122	0.000194219	0.000209753
2	chr2:233571959:A:G	233571959	NA,G	NA,A	NA,1	NA,inf	NA,inf	NA,0.189824	0.000194174	0.00020975
2	chr2:233396414:T:G	233396414	NA,G	NA,T	NA,1	NA,-inf	NA,inf	NA,0.19632	0.000194147	0.00020974
2	chr2:233454883:A:G	233454883	NA,G	NA,A	NA,1	NA,inf	NA,inf	NA,0.216121	0.000194111	0.000209684
2	chr2:233418997:C:T	233418997	NA,T	NA,C	NA,1	NA,inf	NA,inf	NA,0.216107	0.000194106	0.000209681
2	chr2:233208209:C:A	233208209	NA,A	NA,C	NA,1	NA,inf	NA,inf	NA,0.19085	0.000194064	0.000209619
2	chr2:232905477:C:T	232905477	NA,T	NA,C	NA,1	NA,inf	NA,inf	NA,0.193225	0.000194028	0.000209581
2	chr2:233161396:G:A	233161396	A,A	G,G	1,1	-inf,-inf	inf,inf	0.224053,1.21931	0.000194017	0.000209084
2	chr2:233594722:G:T	233594722	NA,T	NA,G	NA,1	NA,-inf	NA,inf	NA,0.182255	0.000194014	0.000209696
2	chr2:233591011:T:C	233591011	NA,C	NA,T	NA,1	NA,-inf	NA,inf	NA,0.185074	0.000193974	0.000209625
2	chr2:233432110:TGCCAGGCGTGGTGGCTCATGCCTGTAATCCCAGCACTTTGGGAGGCCAAGGTGGGCGGATCACGAGGTCAGGAGATCGTGACCATCCTGGCTAACACGGTGAAACCTCGTCTCTATTAAAAATACAAAAAATTA:T	233432110	NA,T	NA,TGCCAGGCGTGGTGGCTCATGCCTGTAATCCCAGCACTTTGGGAGGCCAAGGTGGGCGGATCACGAGGTCAGGAGATCGTGACCATCCTGGCTAACACGGTGAAACCTCGTCTCTATTAAAAATACAAAAAATTA	NA,1	NA,inf	NA,inf	NA,0.212932	0.000193913	0.000209477
2	chr2:233161334:C:T	233161334	T,T	C,C	1,1	-inf,-inf	inf,inf	0.226618,1.21708	0.000193868	0.000208917
2	chr2:233370985:C:T	233370985	NA,T	NA,C	NA,1	NA,inf	NA,inf	NA,0.187378	0.000193844	0.000209493
2	chr2:233134041:C:T	233134041	NA,T	NA,C	NA,1	NA,inf	NA,inf	NA,0.183493	0.000193833	0.000209448
2	chr2:233506008:A:G	233506008	NA,G	NA,A	NA,1	NA,-inf	NA,inf	NA,0.18468	0.000193821	0.000209393
2	chr2:233831415:A:G	233831415	NA,G	NA,A	NA,1	NA,inf	NA,inf	NA,0.185133	0.000193727	0.000209308
2	chr2:233254442:C:T	233254442	NA,T	NA,C	NA,1	NA,inf	NA,inf	NA,0.201461	0.000193708	0.000209305
2	chr2:233764867:GCC:G	233764867	G,G	GCC,GCC	1,1	-inf,inf	inf,inf	0.0216182,1.28582	0.000193663	0.000208784
2	chr2:233092846:G:A	233092846	NA,A	NA,G	NA,1	NA,-inf	NA,inf	NA,0.183349	0.000193642	0.000209202
2	chr2:233011669:C:T	233011669	NA,T	NA,C	NA,1	NA,inf	NA,inf	NA,0.183923	0.000193606	0.0002092
2	chr2:233219695:C:T	233219695	NA,T	NA,C	NA,1	NA,inf	NA,inf	NA,0.185594	0.000193453	0.000209038
2	chr2:233770804:C:T	233770804	NA,T	NA,C	NA,1	NA,-inf	NA,inf	NA,0.176632	0.000193407	0.000208982
2	chr2:233405137:A:C	233405137	NA,C	NA,A	NA,1	NA,inf	NA,inf	NA,0.211682	0.000193406	0.000208926
2	chr2:233061751:G:T	233061751	NA,T	NA,G	NA,1	NA,inf	NA,inf	NA,0.183255	0.000193392	0.00020897
2	chr2:233639479:G:A	233639479	NA,A	NA,G	NA,1	NA,inf	NA,inf	NA,0.205788	0.000193362	0.00020885
2	chr2:233161439:C:T	233161439	T,T	C,C	1,1	-inf,-inf	inf,inf	0.21718,1.22117	0.000193314	0.000208327
2	chr2:233410716:C:A	233410716	NA,A	NA,C	NA,1	NA,inf	NA,inf	NA,0.184443	0.000193276	0.000208749
2	chr2:233476052:G:A	233476052	NA,A	NA,G	NA,1	NA,-inf	NA,inf	NA,0.181334	0.000193269	0.000208795
2	chr2:233554784:C:A	233554784	NA,A	NA,C	NA,1	NA,-inf	NA,inf	NA,0.181044	0.000193225	0.000208748
2	chr2:233548335:G:A	233548335	NA,A	NA,G	NA,1	NA,-inf	NA,inf	NA,0.180821	0.000193189	0.00020871
2	chr2:233548507:T:C	233548507	NA,C	NA,T	NA,1	NA,-inf	NA,inf	NA,0.180672	0.000193165	0.000208683
2	chr2:233502037:G:A	233502037	NA,A	NA,G	NA,1	NA,-inf	NA,inf	NA,0.18021	0.000193091	0.000208603
2	chr2:233273432:G:C	233273432	NA,C	NA,G	NA,1	NA,-inf	NA,inf	NA,0.170518	0.000193014	0.000208368
2	chr2:233553467:C:G	233553467	NA,G	NA,C	NA,1	NA,-inf	NA,inf	NA,0.179722	0.000193012	0.000208519
2	chr2:233499588:T:C	233499588	NA,C	NA,T	NA,1	NA,-inf	NA,inf	NA,0.179722	0.000193012	0.000208519
2	chr2:233161544:G:A	233161544	A,A	G,G	1,1	-inf,-inf	inf,inf	0.220459,1.21807	0.000192953	0.000207936
2	chr2:233680692:CA:C	233680692	NA,C	NA,CA	NA,1	NA,inf	NA,inf	NA,0.181376	0.000192929	0.000208429
2	chr2:233416712:A:G	233416712	NA,G	NA,A	NA,1	NA,inf	NA,inf	NA,0.208305	0.000192881	0.000208359
2	chr2:233540126:A:G	233540126	NA,G	NA,A	NA,1	NA,-inf	NA,inf	NA,0.178769	0.000192857	0.000208351
2	chr2:233516328:TA:T	233516328	NA,T	NA,TA	NA,1	NA,inf	NA,inf	NA,0.178819	0.000192802	0.000208335
2	chr2:233516333:A:G	233516333	NA,G	NA,A	NA,1	NA,inf	NA,inf	NA,0.178819	0.000192802	0.000208335
2	chr2:233479049:C:G	233479049	NA,G	NA,C	NA,1	NA,inf	NA,inf	NA,0.178394	0.000192734	0.000208262
2	chr2:232972917:C:T	232972917	NA,T	NA,C	NA,1	NA,-inf	NA,inf	NA,0.184692	0.000192706	0.000208151
2	chr2:233632465:G:A	233632465	NA,A	NA,G	NA,1	NA,inf	NA,inf	NA,0.201578	0.000192705	0.000208141
2	chr2:233174452:C:T	233174452	NA,T	NA,C	NA,1	NA,inf	NA,inf	NA,0.184966	0.000192701	0.000208153
2	chr2:233117897:C:T	233117897	NA,T	NA,C	NA,1	NA,inf	NA,inf	NA,0.181202	0.000192671	0.000208162
2	chr2:233593025:C:T	233593025	NA,T	NA,C	NA,1	NA,-inf	NA,inf	NA,0.17812	0.00019267	0.000208152
2	chr2:233752490:T:C	233752490	C,C	T,T	1,1	inf,inf	inf,inf	0.934743,0.407817	0.000192552	0.000204638
2	chr2:233837859:C:G	233837859	NA,G	NA,C	NA,1	NA,inf	NA,inf	NA,0.176097	0.000192548	0.000208045
2	chr2:233707178:G:A	233707178	NA,A	NA,G	NA,1	NA,inf	NA,inf	NA,0.181602	0.000192467	0.000207964
2	chr2:233410294:C:T	233410294	NA,T	NA,C	NA,1	NA,inf	NA,inf	NA,0.205533	0.000192456	0.0002079
2	chr2:233362389:G:A	233362389	NA,A	NA,G	NA,1	NA,inf	NA,inf	NA,0.178913	0.000192455	0.000207985
2	chr2:233778262:A:G	233778262	NA,G	NA,A	NA,1	NA,-inf	NA,inf	NA,0.179151	0.000192351	0.000207795
2	chr2:233383821:A:G	233383821	NA,G	NA,A	NA,1	NA,inf	NA,inf	NA,0.204772	0.000192348	0.000207788
2	chr2:233142360:A:G	233142360	NA,G	NA,A	NA,1	NA,-inf	NA,inf	NA,0.175919	0.000192348	0.000207827
2	chr2:233479957:T:C	233479957	NA,C	NA,T	NA,1	NA,-inf	NA,inf	NA,0.175347	0.000192312	0.000207762
2	chr2:233755783:C:G	233755783	G,NA	C,NA	1,NA	-inf,NA	inf,NA	0.631999,NA	0.000192308	0.000210262
2	chr2:232952110:G:A	232952110	NA,A	NA,G	NA,1	NA,-inf	NA,inf	NA,0.177401	0.000192295	0.000207744
2	chr2:233480355:G:A	233480355	NA,A	NA,G	NA,1	NA,inf	NA,inf	NA,0.17549	0.000192278	0.000207769
2	chr2:233701169:G:A	233701169	NA,A	NA,G	NA,1	NA,inf	NA,inf	NA,0.175301	0.000192265	0.000207708
2	chr2:233402905:C:G	233402905	NA,G	NA,C	NA,1	NA,inf	NA,inf	NA,0.203893	0.000192215	0.000207641
2	chr2:233398689:A:G	233398689	NA,G	NA,A	NA,1	NA,inf	NA,inf	NA,0.177438	0.000192161	0.000207548
2	chr2:233107896:C:G	233107896	NA,G	NA,C	NA,1	NA,-inf	NA,inf	NA,0.175	0.000192135	0.000207586
2	chr2:233466609:C:T	233466609	NA,T	NA,C	NA,1	NA,-inf	NA,inf	NA,0.17456	0.0001921	0.000207538
2	chr2:232956492:G:T	232956492	NA,T	NA,G	NA,1	NA,-inf	NA,inf	NA,0.166111	0.000192097	0.000207606
2	chr2:233437237:C:T	233437237	NA,T	NA,C	NA,1	NA,-inf	NA,inf	NA,0.174732	0.000192068	0.000207514
2	chr2:233381912:A:G	233381912	NA,G	NA,A	NA,1	NA,inf	NA,inf	NA,0.179217	0.000191936	0.000207388
2	chr2:233552587:C:T	233552587	NA,T	NA,C	NA,1	NA,-inf	NA,inf	NA,0.172828	0.000191923	0.000207343
2	chr2:233387915:G:GC	233387915	NA,GC	NA,G	NA,1	NA,inf	NA,inf	NA,0.179096	0.000191918	0.000207368
2	chr2:233044097:A:G	233044097	NA,G	NA,A	NA,1	NA,inf	NA,inf	NA,0.172587	0.000191915	0.000207361
2	chr2:233099579:A:G	233099579	NA,G	NA,A	NA,1	NA,inf	NA,inf	NA,0.192876	0.00019188	0.000207129
2	chr2:233445601:A:G	233445601	NA,G	NA,A	NA,1	NA,inf	NA,inf	NA,0.175019	0.000191782	0.000207134
2	chr2:233815609:T:G	233815609	NA,G	NA,T	NA,1	NA,-inf	NA,inf	NA,0.173451	0.000191775	0.000207186
2	chr2:233608838:A:G	233608838	NA,G	NA,A	NA,1	NA,inf	NA,inf	NA,0.185077	0.000191761	0.00020716
2	chr2:233712743:GT:G	233712743	NA,G	NA,GT	NA,1	NA,inf	NA,inf	NA,0.172333	0.000191731	0.000207128
2	chr2:233461867:G:A	233461867	NA,A	NA,G	NA,1	NA,-inf	NA,inf	NA,0.180527	0.000191633	0.000207045
2	chr2:233315740:T:C	233315740	NA,C	NA,T	NA,1	NA,-inf	NA,inf	NA,0.177396	0.000191613	0.00020699
2	chr2:233467042:T:C	233467042	NA,C	NA,T	NA,1	NA,inf	NA,inf	NA,0.174879	0.000191545	0.000206957
2	chr2:232950149:A:G	232950149	NA,G	NA,A	NA,1	NA,inf	NA,inf	NA,0.165631	0.000191527	0.000206978
2	chr2:233590733:C:T	233590733	NA,T	NA,C	NA,1	NA,inf	NA,inf	NA,0.173343	0.000191509	0.000206876
2	chr2:233556821:A:G	233556821	NA,G	NA,A	NA,1	NA,inf	NA,inf	NA,0.171028	0.000191472	0.00020683
2	chr2:233444014:C:T	233444014	NA,T	NA,C	NA,1	NA,inf	NA,inf	NA,0.176239	0.000191447	0.000206869
2	chr2:233161118:C:A	233161118	A,A	C,C	1,1	-inf,-inf	inf,inf	0.218714,1.21121	0.000191418	0.000206206
2	chr2:233148168:G:A	233148168	A,A	G,G	1,1	-inf,inf	inf,inf	0.308909,1.15816	0.000191415	0.000206204
2	chr2:233775498:C:T	233775498	NA,T	NA,C	NA,1	NA,-inf	NA,inf	NA,0.1701	0.000191385	0.000206794
2	chr2:233310994:C:T	233310994	NA,T	NA,C	NA,1	NA,inf	NA,inf	NA,0.179605	0.000191378	0.000206924
2	chr2:233669082:A:G	233669082	NA,G	NA,A	NA,1	NA,-inf	NA,inf	NA,0.176733	0.000191348	0.000206664
2	chr2:233764870:C:A	233764870	A,A	C,C	1,1	-inf,inf	inf,inf	0.023951,1.27835	0.000191347	0.000206282
2	chr2:233161587:T:C	233161587	C,C	T,T	1,1	-inf,-inf	inf,inf	0.215775,1.21565	0.000191237	0.000206091
2	chr2:233437818:C:T	233437818	NA,T	NA,C	NA,1	NA,-inf	NA,inf	NA,0.167758	0.000191149	0.000206503
2	chr2:233251331:G:A	233251331	NA,A	NA,G	NA,1	NA,-inf	NA,inf	NA,0.167299	0.000191104	0.000206468
2	chr2:233235075:C:T	233235075	T,NA	C,NA	1,NA	-inf,NA	inf,NA	0.661265,NA	0.000191071	0.000209882
2	chr2:233126668:T:C	233126668	NA,C	NA,T	NA,1	NA,-inf	NA,inf	NA,0.164398	0.000191045	0.000206436
2	chr2:233475872:C:T	233475872	NA,T	NA,C	NA,1	NA,inf	NA,inf	NA,0.173022	0.000191033	0.000206418
2	chr2:233528933:G:A	233528933	NA,A	NA,G	NA,1	NA,-inf	NA,inf	NA,0.164778	0.000190995	0.000206347
2	chr2:233186586:G:A	233186586	NA,A	NA,G	NA,1	NA,inf	NA,inf	NA,0.16548	0.000190959	0.00020633
2	chr2:233780007:A:G	233780007	NA,G	NA,A	NA,1	NA,-inf	NA,inf	NA,0.169121	0.000190945	0.000206282
2	chr2:233040781:T:C	233040781	NA,C	NA,T	NA,1	NA,-inf	NA,inf	NA,0.161201	0.000190941	0.000206349
2	chr2:233229587:G:A	233229587	NA,A	NA,G	NA,1	NA,inf	NA,inf	NA,0.172801	0.000190913	0.000206222
2	chr2:233212278:A:G	233212278	NA,G	NA,A	NA,1	NA,inf	NA,inf	NA,0.170119	0.000190891	0.000206225
2	chr2:233202431:G:A	233202431	NA,A	NA,G	NA,1	NA,inf	NA,inf	NA,0.167571	0.000190834	0.000206195
2	chr2:233376941:C:T	233376941	NA,T	NA,C	NA,1	NA,inf	NA,inf	NA,0.168317	0.000190813	0.00020621
2	chr2:233583627:C:A	233583627	NA,A	NA,C	NA,1	NA,-inf	NA,inf	NA,0.159209	0.000190692	0.000205944
2	chr2:233487406:A:G	233487406	NA,G	NA,A	NA,1	NA,inf	NA,inf	NA,0.165666	0.000190677	0.000205973
2	chr2:233163528:C:T	233163528	NA,T	NA,C	NA,1	NA,-inf	NA,inf	NA,0.16508	0.000190667	0.000206003
2	chr2:233069298:G:A	233069298	NA,A	NA,G	NA,1	NA,inf	NA,inf	NA,0.167482	0.000190658	0.000205994
2	chr2:233779728:C:T	233779728	NA,T	NA,C	NA,1	NA,-inf	NA,inf	NA,0.164712	0.000190612	0.000205951
2	chr2:233369473:C:T	233369473	NA,T	NA,C	NA,1	NA,inf	NA,inf	NA,0.166964	0.00019061	0.000205991
2	chr2:233521042:G:A	233521042	NA,A	NA,G	NA,1	NA,inf	NA,inf	NA,0.171783	0.000190553	0.000205781
2	chr2:233471207:C:T	233471207	NA,T	NA,C	NA,1	NA,-inf	NA,inf	NA,0.165278	0.000190396	0.000205729
2	chr2:233389640:G:C	233389640	NA,C	NA,G	NA,1	NA,-inf	NA,inf	NA,0.166159	0.000190375	0.000205701
2	chr2:233363803:C:T	233363803	NA,T	NA,C	NA,1	NA,-inf	NA,inf	NA,0.165867	0.00019033	0.0002056
2	chr2:233305073:G:A	233305073	NA,A	NA,G	NA,1	NA,inf	NA,inf	NA,0.163879	0.000190121	0.000205415
2	chr2:233486323:C:T	233486323	NA,T	NA,C	NA,1	NA,-inf	NA,inf	NA,0.160645	0.000190075	0.000205347
2	chr2:233482813:C:T	233482813	NA,T	NA,C	NA,1	NA,-inf	NA,inf	NA,0.160586	0.000190073	0.000205345
2	chr2:233358221:A:G	233358221	NA,G	NA,A	NA,1	NA,-inf	NA,inf	NA,0.163777	0.000189992	0.000205235
2	chr2:233374827:A:C	233374827	NA,C	NA,A	NA,1	NA,inf	NA,inf	NA,0.162754	0.000189987	0.000205316
2	chr2:233172882:C:T	233172882	NA,T	NA,C	NA,1	NA,inf	NA,inf	NA,0.156611	0.000189951	0.000205273
2	chr2:233480114:C:T	233480114	NA,T	NA,C	NA,1	NA,-inf	NA,inf	NA,0.158725	0.000189794	0.000205043
2	chr2:233478548:A:G	233478548	NA,G	NA,A	NA,1	NA,-inf	NA,inf	NA,0.158725	0.000189794	0.000205043
2	chr2:233420431:G:A	233420431	NA,A	NA,G	NA,1	NA,inf	NA,inf	NA,0.149444	0.000189759	0.000205081
2	chr2:233283734:A:G	233283734	NA,G	NA,A	NA,1	NA,-inf	NA,inf	NA,0.153604	0.000189706	0.00020495
2	chr2:233838760:C:T	233838760	NA,T	NA,C	NA,1	NA,inf	NA,inf	NA,0.163691	0.000189681	0.000204892
2	chr2:233559051:C:G	233559051	NA,G	NA,C	NA,1	NA,-inf	NA,inf	NA,0.157822	0.000189666	0.000204905
2	chr2:233463905:C:T	233463905	NA,T	NA,C	NA,1	NA,inf	NA,inf	NA,0.150479	0.000189652	0.000204973
2	chr2:233390933:G:A	233390933	NA,A	NA,G	NA,1	NA,inf	NA,inf	NA,0.186107	0.000189633	0.000204858
2	chr2:233596169:A:G	233596169	NA,G	NA,A	NA,1	NA,-inf	NA,inf	NA,0.161692	0.000189628	0.000204894
2	chr2:233774392:C:T	233774392	T,T	C,C	1,1	inf,-inf	inf,inf	0.224999,1.19908	0.000189627	0.000205155
2	chr2:233475149:A:G	233475149	NA,G	NA,A	NA,1	NA,-inf	NA,inf	NA,0.169504	0.000189619	0.000204798
2	chr2:232953927:G:T	232953927	NA,T	NA,G	NA,1	NA,-inf	NA,inf	NA,0.14576	0.000189593	0.000204941
2	chr2:233373320:T:C	233373320	NA,C	NA,T	NA,1	NA,inf	NA,inf	NA,0.159876	0.00018957	0.000204864
2	chr2:233559681:G:T	233559681	NA,T	NA,G	NA,1	NA,-inf	NA,inf	NA,0.157115	0.000189563	0.000204795
2	chr2:233164739:A:AT	233164739	NA,AT	NA,A	NA,1	NA,-inf	NA,inf	NA,0.161646	0.000189545	0.000204751
2	chr2:233561148:T:C	233561148	NA,C	NA,T	NA,1	NA,-inf	NA,inf	NA,0.156888	0.00018953	0.000204759
2	chr2:233564616:T:A	233564616	NA,A	NA,T	NA,1	NA,-inf	NA,inf	NA,0.15677	0.000189513	0.000204741
2	chr2:233000538:A:C	233000538	NA,C	NA,A	NA,1	NA,-inf	NA,inf	NA,0.161692	0.000189456	0.000204631
2	chr2:233234032:G:A	233234032	NA,A	NA,G	NA,1	NA,inf	NA,inf	NA,0.16082	0.000189428	0.000204642
2	chr2:233556409:T:C	233556409	NA,C	NA,T	NA,1	NA,-inf	NA,inf	NA,0.156135	0.000189422	0.000204642
2	chr2:233407130:T:C	233407130	NA,C	NA,T	NA,1	NA,-inf	NA,inf	NA,0.157701	0.000189416	0.000204671
2	chr2:233378049:C:T	233378049	NA,T	NA,C	NA,1	NA,-inf	NA,inf	NA,0.152142	0.000189399	0.00020459
2	chr2:233639607:TG:T	233639607	NA,T	NA,TG	NA,1	NA,inf	NA,inf	NA,0.153978	0.000189398	0.000204631
2	chr2:233045117:G:A	233045117	NA,A	NA,G	NA,1	NA,inf	NA,inf	NA,0.156751	0.000189384	0.00020462
2	chr2:233774617:A:G	233774617	NA,G	NA,A	NA,1	NA,-inf	NA,inf	NA,0.158961	0.000189341	0.000204546
2	chr2:233280741:T:A	233280741	NA,A	NA,T	NA,1	NA,inf	NA,inf	NA,0.146602	0.000189146	0.000204391
2	chr2:233474322:T:C	233474322	NA,C	NA,T	NA,1	NA,-inf	NA,inf	NA,0.153987	0.00018911	0.000204305
2	chr2:233112910:G:A	233112910	NA,A	NA,G	NA,1	NA,-inf	NA,inf	NA,0.155149	0.000189072	0.000204262
2	chr2:233423158:T:C	233423158	NA,C	NA,T	NA,1	NA,inf	NA,inf	NA,0.181937	0.00018907	0.000204247
2	chr2:233254608:T:G	233254608	NA,G	NA,T	NA,1	NA,-inf	NA,inf	NA,0.149061	0.000189048	0.00020424
2	chr2:233431352:C:T	233431352	NA,T	NA,C	NA,1	NA,-inf	NA,inf	NA,0.162937	0.000189028	0.00020416
2	chr2:233007314:C:T	233007314	NA,T	NA,C	NA,1	NA,-inf	NA,inf	NA,0.158712	0.000188976	0.000204117
2	chr2:233468052:C:T	233468052	NA,T	NA,C	NA,1	NA,inf	NA,inf	NA,0.153423	0.000188941	0.000204105
2	chr2:233211121:T:C	233211121	NA,C	NA,T	NA,1	NA,inf	NA,inf	NA,0.156506	0.000188904	0.00020408
2	chr2:233853819:C:T	233853819	NA,T	NA,C	NA,1	NA,inf	NA,inf	NA,0.153166	0.000188901	0.000204094
2	chr2:233635463:A:C	233635463	NA,C	NA,A	NA,1	NA,inf	NA,inf	NA,0.174147	0.0001888	0.000203931
2	chr2:233797242:A:G	233797242	NA,G	NA,A	NA,1	NA,inf	NA,inf	NA,0.153591	0.000188761	0.000203926
2	chr2:233364879:G:A	233364879	NA,A	NA,G	NA,1	NA,inf	NA,inf	NA,0.154031	0.000188732	0.000203958
2	chr2:233148426:G:A	233148426	NA,A	NA,G	NA,1	NA,inf	NA,inf	NA,0.148299	0.000188727	0.00020393
2	chr2:233481276:C:T	233481276	NA,T	NA,C	NA,1	NA,-inf	NA,inf	NA,0.155044	0.000188727	0.000203913
2	chr2:233221579:T:C	233221579	NA,C	NA,T	NA,1	NA,-inf	NA,inf	NA,0.154832	0.000188699	0.000203855
2	chr2:233373844:T:C	233373844	NA,C	NA,T	NA,1	NA,inf	NA,inf	NA,0.153732	0.000188696	0.000203919
2	chr2:233478876:C:T	233478876	NA,T	NA,C	NA,1	NA,-inf	NA,inf	NA,0.150984	0.000188688	0.00020385
2	chr2:233002286:A:G	233002286	NA,G	NA,A	NA,1	NA,-inf	NA,inf	NA,0.155975	0.000188651	0.000203764
2	chr2:233033589:C:G	233033589	NA,G	NA,C	NA,1	NA,-inf	NA,inf	NA,0.148965	0.00018843	0.000203584
2	chr2:233387524:C:T	233387524	NA,T	NA,C	NA,1	NA,inf	NA,inf	NA,0.149936	0.000188371	0.000203483
2	chr2:233048993:C:T	233048993	NA,T	NA,C	NA,1	NA,inf	NA,inf	NA,0.158093	0.000188307	0.000203374
2	chr2:233335191:C:T	233335191	NA,T	NA,C	NA,1	NA,inf	NA,inf	NA,0.142138	0.000188297	0.000203451
2	chr2:233075308:G:A	233075308	NA,A	NA,G	NA,1	NA,-inf	NA,inf	NA,0.151933	0.00018828	0.000203385
2	chr2:233420249:T:C	233420249	NA,C	NA,T	NA,1	NA,inf	NA,inf	NA,0.154398	0.000188279	0.000203444
2	chr2:233090259:T:A	233090259	A,A	T,T	1,1	-inf,inf	inf,inf	0.560683,0.924583	0.000188256	0.000203368
2	chr2:233316581:G:A	233316581	NA,A	NA,G	NA,1	NA,inf	NA,inf	NA,0.168037	0.000188091	0.000203225
2	chr2:233186146:C:T	233186146	NA,T	NA,C	NA,1	NA,inf	NA,inf	NA,0.147198	0.000188056	0.000203167
2	chr2:232875332:ACT:A	232875332	NA,A	NA,ACT	NA,1	NA,inf	NA,inf	NA,0.147845	0.00018802	0.000203132
2	chr2:232943584:C:T	232943584	NA,T	NA,C	NA,1	NA,inf	NA,inf	NA,0.142824	0.000187943	0.000203115
2	chr2:233538992:A:C	233538992	NA,C	NA,A	NA,1	NA,inf	NA,inf	NA,0.148483	0.000187929	0.000203014
2	chr2:233414918:G:A	233414918	A,A	G,G	1,1	-inf,-inf	inf,inf	2.2378,0.520318	0.000187925	0.000351064
2	chr2:233264338:G:A	233264338	NA,A	NA,G	NA,1	NA,-inf	NA,inf	NA,0.148161	0.000187894	0.000203016
2	chr2:233251124:T:C	233251124	NA,C	NA,T	NA,1	NA,inf	NA,inf	NA,0.139124	0.000187851	0.000202954
2	chr2:233661530:A:G	233661530	NA,G	NA,A	NA,1	NA,-inf	NA,inf	NA,0.143667	0.000187828	0.000202976
2	chr2:233367910:T:C	233367910	NA,C	NA,T	NA,1	NA,inf	NA,inf	NA,0.152627	0.000187818	0.000202961
2	chr2:233068864:G:A	233068864	NA,A	NA,G	NA,1	NA,inf	NA,inf	NA,0.147109	0.000187789	0.000202891
2	chr2:233230880:C:T	233230880	NA,T	NA,C	NA,1	NA,-inf	NA,inf	NA,0.148051	0.000187784	0.000202888
2	chr2:233320915:T:C	233320915	NA,C	NA,T	NA,1	NA,inf	NA,inf	NA,0.155902	0.000187764	0.000203018
2	chr2:233540515:T:C	233540515	NA,C	NA,T	NA,1	NA,inf	NA,inf	NA,0.14669	0.000187717	0.000202784
2	chr2:232956218:A:G	232956218	NA,G	NA,A	NA,1	NA,-inf	NA,inf	NA,0.144337	0.000187711	0.000202792
2	chr2:233357450:G:C	233357450	NA,C	NA,G	NA,1	NA,-inf	NA,inf	NA,0.146849	0.000187617	0.000202673
2	chr2:233230871:C:T	233230871	NA,T	NA,C	NA,1	NA,inf	NA,inf	NA,0.143107	0.000187604	0.000202691
2	chr2:232885764:G:A	232885764	NA,A	NA,G	NA,1	NA,-inf	NA,inf	NA,0.141233	0.000187566	0.000202656
2	chr2:232956108:G:A	232956108	NA,A	NA,G	NA,1	NA,-inf	NA,inf	NA,0.143237	0.000187563	0.000202632
2	chr2:232955711:GT:G	232955711	NA,G	NA,GT	NA,1	NA,-inf	NA,inf	NA,0.143055	0.000187539	0.000202605
2	chr2:232956123:T:C	232956123	NA,C	NA,T	NA,1	NA,-inf	NA,inf	NA,0.142991	0.00018753	0.000202596
2	chr2:232955743:T:C	232955743	NA,C	NA,T	NA,1	NA,-inf	NA,inf	NA,0.142681	0.000187488	0.000202551
2	chr2:232947704:C:T	232947704	NA,T	NA,C	NA,1	NA,-inf	NA,inf	NA,0.147307	0.000187486	0.000202506
2	chr2:232955938:G:T	232955938	NA,T	NA,G	NA,1	NA,-inf	NA,inf	NA,0.142519	0.000187466	0.000202528
2	chr2:232956051:G:A	232956051	NA,A	NA,G	NA,1	NA,-inf	NA,inf	NA,0.142519	0.000187466	0.000202528
2	chr2:232955937:T:C	232955937	NA,C	NA,T	NA,1	NA,-inf	NA,inf	NA,0.142519	0.000187466	0.000202528
2	chr2:232955771:G:A	232955771	NA,A	NA,G	NA,1	NA,-inf	NA,inf	NA,0.142439	0.000187456	0.000202516
2	chr2:233399599:C:T	233399599	NA,T	NA,C	NA,1	NA,inf	NA,inf	NA,0.135658	0.00018745	0.000202544
2	chr2:233453593:G:A	233453593	NA,A	NA,G	NA,1	NA,-inf	NA,inf	NA,0.14188	0.000187416	0.000202472
2	chr2:233449063:C:A	233449063	NA,A	NA,C	NA,1	NA,inf	NA,inf	NA,0.147422	0.000187383	0.000202463
2	chr2:233456034:C:T	233456034	NA,T	NA,C	NA,1	NA,inf	NA,inf	NA,0.147422	0.000187383	0.000202463
2	chr2:233484807:T:G	233484807	NA,G	NA,T	NA,1	NA,inf	NA,inf	NA,0.141163	0.000187376	0.000202426
2	chr2:232884295:G:A	232884295	NA,A	NA,G	NA,1	NA,-inf	NA,inf	NA,0.141592	0.000187367	0.000202425
2	chr2:233122304:C:A	233122304	NA,A	NA,C	NA,1	NA,inf	NA,inf	NA,0.143531	0.000187347	0.000202393
2	chr2:233009252:C:T	233009252	NA,T	NA,C	NA,1	NA,-inf	NA,inf	NA,0.143023	0.000187326	0.000202363
2	chr2:233430055:C:T	233430055	NA,T	NA,C	NA,1	NA,-inf	NA,inf	NA,0.150352	0.000187315	0.000202315
2	chr2:233477063:A:G	233477063	G,G	A,A	1,1	inf,inf	inf,inf	0.151499,1.18673	0.000187306	0.000200021
2	chr2:233000599:A:C	233000599	NA,C	NA,A	NA,1	NA,-inf	NA,inf	NA,0.145933	0.000187284	0.000202291
2	chr2:233425635:C:T	233425635	NA,T	NA,C	NA,1	NA,inf	NA,inf	NA,0.131854	0.000187267	0.000202383
2	chr2:233755622:G:A	233755622	NA,A	NA,G	NA,1	NA,inf	NA,inf	NA,0.156821	0.000187202	0.000202301
2	chr2:232956133:A:G	232956133	NA,G	NA,A	NA,1	NA,-inf	NA,inf	NA,0.140389	0.000187182	0.000202221
2	chr2:232956129:C:T	232956129	NA,T	NA,C	NA,1	NA,-inf	NA,inf	NA,0.140343	0.000187176	0.000202214
2	chr2:233707117:T:G	233707117	NA,G	NA,T	NA,1	NA,inf	NA,inf	NA,0.142511	0.000187174	0.000202221
2	chr2:233737815:G:A	233737815	NA,A	NA,G	NA,1	NA,inf	NA,inf	NA,0.141311	0.000187142	0.000202176
2	chr2:233697391:T:A	233697391	NA,A	NA,T	NA,1	NA,inf	NA,inf	NA,0.148076	0.000187133	0.000202135
2	chr2:233297513:C:A	233297513	NA,A	NA,C	NA,1	NA,inf	NA,inf	NA,0.133437	0.000187128	0.000202174
2	chr2:233383016:G:A	233383016	NA,A	NA,G	NA,1	NA,inf	NA,inf	NA,0.133187	0.000187106	0.00020217
2	chr2:233046706:T:G	233046706	NA,G	NA,T	NA,1	NA,inf	NA,inf	NA,0.14008	0.000187082	0.000202133
2	chr2:233461530:C:CT	233461530	NA,CT	NA,C	NA,1	NA,inf	NA,inf	NA,0.140094	0.000187062	0.000202132
2	chr2:233636937:G:A	233636937	NA,A	NA,G	NA,1	NA,-inf	NA,inf	NA,0.137464	0.000187001	0.000202081
2	chr2:233367579:A:G	233367579	NA,G	NA,A	NA,1	NA,inf	NA,inf	NA,0.140884	0.000186955	0.000202035
2	chr2:233027645:G:A	233027645	NA,A	NA,G	NA,1	NA,-inf	NA,inf	NA,0.138056	0.000186929	0.000201956
2	chr2:232956969:TA:T	232956969	NA,T	NA,TA	NA,1	NA,-inf	NA,inf	NA,0.138159	0.000186891	0.000201907
2	chr2:233129449:T:C	233129449	NA,C	NA,T	NA,1	NA,inf	NA,inf	NA,0.136311	0.000186869	0.000201915
2	chr2:233807096:G:T	233807096	NA,T	NA,G	NA,1	NA,inf	NA,inf	NA,0.139428	0.000186823	0.000201827
2	chr2:233120905:A:G	233120905	NA,G	NA,A	NA,1	NA,inf	NA,inf	NA,0.136639	0.000186763	0.000201797
2	chr2:233443391:A:G	233443391	NA,G	NA,A	NA,1	NA,inf	NA,inf	NA,0.142342	0.000186713	0.000201747
2	chr2:233654419:A:G	233654419	G,NA	A,NA	1,NA	inf,NA	inf,NA	0.0298689,NA	0.000186704	0.000195904
2	chr2:233576551:G:A	233576551	NA,A	NA,G	NA,1	NA,inf	NA,inf	NA,0.140843	0.000186649	0.000201594
2	chr2:233459038:T:A	233459038	NA,A	NA,T	NA,1	NA,inf	NA,inf	NA,0.136583	0.000186611	0.000201643
2	chr2:233307982:G:A	233307982	NA,A	NA,G	NA,1	NA,-inf	NA,inf	NA,0.130898	0.000186608	0.000201608
2	chr2:233325546:C:T	233325546	NA,T	NA,C	NA,1	NA,inf	NA,inf	NA,0.136874	0.000186608	0.00020158
2	chr2:233838722:GAGA:G	233838722	NA,G	NA,GAGA	NA,1	NA,inf	NA,inf	NA,0.134815	0.000186598	0.000201615
2	chr2:233011022:A:G	233011022	NA,G	NA,A	NA,1	NA,inf	NA,inf	NA,0.137237	0.000186588	0.000201617
2	chr2:233410208:AGAGGGGGATTGGCTTCCACCCCATTCTTT:A	233410208	NA,A	NA,AGAGGGGGATTGGCTTCCACCCCATTCTTT	NA,1	NA,inf	NA,inf	NA,0.141771	0.000186585	0.000201609
2	chr2:233523540:G:A	233523540	NA,A	NA,G	NA,1	NA,inf	NA,inf	NA,0.135606	0.00018656	0.000201586
2	chr2:233619147:AT:A	233619147	NA,A	NA,AT	NA,1	NA,inf	NA,inf	NA,0.135429	0.000186554	0.000201539
2	chr2:233615598:C:G	233615598	NA,G	NA,C	NA,1	NA,inf	NA,inf	NA,0.134444	0.000186427	0.000201401
2	chr2:233204567:G:C	233204567	NA,C	NA,G	NA,1	NA,inf	NA,inf	NA,0.133231	0.000186418	0.00020142
2	chr2:233198247:A:G	233198247	NA,G	NA,A	NA,1	NA,inf	NA,inf	NA,0.131771	0.000186413	0.000201432
2	chr2:233737991:T:C	233737991	NA,C	NA,T	NA,1	NA,-inf	NA,inf	NA,0.137804	0.000186413	0.000201404
2	chr2:233148455:C:T	233148455	NA,T	NA,C	NA,1	NA,-inf	NA,inf	NA,0.138086	0.000186409	0.000201369
2	chr2:233399513:G:T	233399513	NA,T	NA,G	NA,1	NA,-inf	NA,inf	NA,0.128242	0.000186408	0.000201371
2	chr2:233643490:C:T	233643490	NA,T	NA,C	NA,1	NA,inf	NA,inf	NA,0.133967	0.000186374	0.000201344
2	chr2:233075569:T:A	233075569	NA,A	NA,T	NA,1	NA,-inf	NA,inf	NA,0.137492	0.000186361	0.000201315
2	chr2:233356533:T:A	233356533	NA,A	NA,T	NA,1	NA,inf	NA,inf	NA,0.135846	0.000186307	0.000201333
2	chr2:233360411:T:G	233360411	NA,G	NA,T	NA,1	NA,inf	NA,inf	NA,0.135836	0.000186306	0.000201332
2	chr2:233232850:A:G	233232850	NA,G	NA,A	NA,1	NA,inf	NA,inf	NA,0.134889	0.00018627	0.00020126
2	chr2:232994673:G:T	232994673	NA,T	NA,G	NA,1	NA,inf	NA,inf	NA,0.133614	0.000186255	0.00020126
2	chr2:233774491:T:C	233774491	NA,C	NA,T	NA,1	NA,-inf	NA,inf	NA,0.135983	0.000186238	0.000201197
2	chr2:233365259:T:C	233365259	NA,C	NA,T	NA,1	NA,inf	NA,inf	NA,0.135209	0.000186227	0.000201246
2	chr2:233360280:TC:T	233360280	NA,T	NA,TC	NA,1	NA,inf	NA,inf	NA,0.135191	0.000186224	0.000201243
2	chr2:233357864:A:C	233357864	NA,C	NA,A	NA,1	NA,inf	NA,inf	NA,0.135174	0.000186222	0.000201241
2	chr2:233357295:T:G	233357295	NA,G	NA,T	NA,1	NA,inf	NA,inf	NA,0.134992	0.000186199	0.000201216
2	chr2:233721408:A:T	233721408	NA,T	NA,A	NA,1	NA,inf	NA,inf	NA,0.133102	0.000186121	0.000201072
2	chr2:233020441:C:A	233020441	NA,A	NA,C	NA,1	NA,inf	NA,inf	NA,0.132601	0.000186106	0.000201082
2	chr2:233489419:G:A	233489419	NA,A	NA,G	NA,1	NA,inf	NA,inf	NA,0.152462	0.00018609	0.000201032
2	chr2:233514956:A:G	233514956	NA,G	NA,A	NA,1	NA,inf	NA,inf	NA,0.142368	0.000186089	0.0002012
2	chr2:233038879:T:G	233038879	NA,G	NA,T	NA,1	NA,inf	NA,inf	NA,0.132083	0.000186082	0.000201058
2	chr2:233358581:A:G	233358581	NA,G	NA,A	NA,1	NA,inf	NA,inf	NA,0.135989	0.000186063	0.00020098
2	chr2:233429316:C:T	233429316	NA,T	NA,C	NA,1	NA,-inf	NA,inf	NA,0.133074	0.000185994	0.000200961
2	chr2:233122307:T:TACAA	233122307	NA,TACAA	NA,T	NA,1	NA,inf	NA,inf	NA,0.132392	0.00018591	0.000200841
2	chr2:232897207:G:A	232897207	NA,A	NA,G	NA,1	NA,inf	NA,inf	NA,0.128404	0.000185904	0.00020088
2	chr2:233197886:C:T	233197886	NA,T	NA,C	NA,1	NA,-inf	NA,inf	NA,0.131423	0.000185883	0.000200819
2	chr2:233122302:T:TACTTTTGG	233122302	NA,TACTTTTGG	NA,T	NA,1	NA,inf	NA,inf	NA,0.131542	0.000185804	0.000200727
2	chr2:232963727:T:C	232963727	NA,C	NA,T	NA,1	NA,inf	NA,inf	NA,0.132011	0.000185745	0.000200672
2	chr2:233316557:C:T	233316557	NA,T	NA,C	NA,1	NA,inf	NA,inf	NA,0.132511	0.000185734	0.000200676
2	chr2:232905782:C:T	232905782	NA,T	NA,C	NA,1	NA,inf	NA,inf	NA,0.131659	0.000185729	0.000200648
2	chr2:233315203:CT:C	233315203	NA,C	NA,CT	NA,1	NA,inf	NA,inf	NA,0.126755	0.000185653	0.000200571
2	chr2:233417425:T:C	233417425	C,NA	T,NA	1,NA	inf,NA	inf,NA	0.342762,NA	0.000185653	0.000197591
2	chr2:233076570:T:C	233076570	NA,C	NA,T	NA,1	NA,-inf	NA,inf	NA,0.131747	0.000185641	0.000200539
2	chr2:233549654:T:C	233549654	NA,C	NA,T	NA,1	NA,-inf	NA,inf	NA,0.119683	0.000185614	0.000200414
2	chr2:233028950:T:C	233028950	NA,C	NA,T	NA,1	NA,inf	NA,inf	NA,0.128671	0.000185614	0.000200551
2	chr2:233545880:A:G	233545880	NA,G	NA,A	NA,1	NA,-inf	NA,inf	NA,0.137386	0.0001856	0.000200482
2	chr2:233384975:C:T	233384975	NA,T	NA,C	NA,1	NA,-inf	NA,inf	NA,0.124898	0.000185599	0.000200517
2	chr2:233248542:G:A	233248542	NA,A	NA,G	NA,1	NA,-inf	NA,inf	NA,0.132641	0.000185596	0.000200523
2	chr2:232868509:A:G	232868509	NA,G	NA,A	NA,1	NA,inf	NA,inf	NA,0.131149	0.000185589	0.000200501
2	chr2:233067409:T:C	233067409	NA,C	NA,T	NA,1	NA,-inf	NA,inf	NA,0.126341	0.000185553	0.000200479
2	chr2:233326898:C:CT	233326898	NA,CT	NA,C	NA,1	NA,inf	NA,inf	NA,0.121148	0.000185535	0.000200462
2	chr2:233433164:A:G	233433164	NA,G	NA,A	NA,1	NA,-inf	NA,inf	NA,0.135848	0.000185475	0.000200333
2	chr2:233473235:G:A	233473235	NA,A	NA,G	NA,1	NA,-inf	NA,inf	NA,0.126533	0.000185457	0.000200361
2	chr2:233363119:A:G	233363119	NA,G	NA,A	NA,1	NA,inf	NA,inf	NA,0.128955	0.000185449	0.000200403
2	chr2:233119354:C:T	233119354	NA,T	NA,C	NA,1	NA,inf	NA,inf	NA,0.128701	0.00018544	0.000200366
2	chr2:233617620:G:T	233617620	NA,T	NA,G	NA,1	NA,inf	NA,inf	NA,0.126274	0.000185409	0.000200303
2	chr2:233716997:G:A	233716997	NA,A	NA,G	NA,1	NA,inf	NA,inf	NA,0.126198	0.000185365	0.000200258
2	chr2:233705292:T:C	233705292	NA,C	NA,T	NA,1	NA,inf	NA,inf	NA,0.128162	0.000185355	0.000200256
2	chr2:233509973:C:G	233509973	NA,G	NA,C	NA,1	NA,-inf	NA,inf	NA,0.135215	0.000185336	0.000200194
2	chr2:233005555:A:C	233005555	NA,C	NA,A	NA,1	NA,inf	NA,inf	NA,0.122396	0.000185259	0.000200197
2	chr2:233460934:C:T	233460934	NA,T	NA,C	NA,1	NA,inf	NA,inf	NA,0.125868	0.000185256	0.000200178
2	chr2:233314694:C:T	233314694	NA,T	NA,C	NA,1	NA,-inf	NA,inf	NA,0.115674	0.000185151	0.000199924
2	chr2:233635253:G:C	233635253	NA,C	NA,G	NA,1	NA,-inf	NA,inf	NA,0.12193	0.00018515	0.000200018
2	chr2:233061401:G:A	233061401	NA,A	NA,G	NA,1	NA,inf	NA,inf	NA,0.123055	0.000185146	0.000200051
2	chr2:233226964:T:TGCCCTCCAGGGCTC	233226964	NA,TGCCCTCCAGGGCTC	NA,T	NA,1	NA,-inf	NA,inf	NA,0.124397	0.000185071	0.000199957
2	chr2:233138232:C:T	233138232	NA,T	NA,C	NA,1	NA,inf	NA,inf	NA,0.133543	0.00018507	0.000199921
2	chr2:233541573:G:A	233541573	NA,A	NA,G	NA,1	NA,-inf	NA,inf	NA,0.132104	0.000184976	0.000199807
2	chr2:233258107:G:A	233258107	NA,A	NA,G	NA,1	NA,-inf	NA,inf	NA,0.125038	0.000184947	0.000199831
2	chr2:233274846:C:T	233274846	NA,T	NA,C	NA,1	NA,-inf	NA,inf	NA,0.128173	0.000184875	0.000199733
2	chr2:233730522:G:A	233730522	NA,A	NA,G	NA,1	NA,inf	NA,inf	NA,0.136626	0.000184773	0.000199672
2	chr2:233018355:A:C	233018355	NA,C	NA,A	NA,1	NA,-inf	NA,inf	NA,0.126986	0.000184713	0.000199512
2	chr2:233469305:C:T	233469305	NA,T	NA,C	NA,1	NA,-inf	NA,inf	NA,0.122119	0.00018467	0.000199537
2	chr2:233412337:T:C	233412337	NA,C	NA,T	NA,1	NA,inf	NA,inf	NA,0.122017	0.000184585	0.000199381
2	chr2:232983925:T:C	232983925	C,C	T,T	1,1	-inf,inf	inf,inf	0.636422,0.917746	0.000184584	0.000200446
2	chr2:233308548:T:C	233308548	NA,C	NA,T	NA,1	NA,inf	NA,inf	NA,0.117761	0.000184552	0.000199383
2	chr2:233701035:C:A	233701035	NA,A	NA,C	NA,1	NA,inf	NA,inf	NA,0.12299	0.000184534	0.000199369
2	chr2:233797930:A:G	233797930	NA,G	NA,A	NA,1	NA,inf	NA,inf	NA,0.119755	0.000184498	0.000199344
2	chr2:233065088:G:A	233065088	NA,A	NA,G	NA,1	NA,-inf	NA,inf	NA,0.12014	0.000184496	0.000199314
2	chr2:233013491:G:A	233013491	NA,A	NA,G	NA,1	NA,inf	NA,inf	NA,0.118788	0.000184485	0.000199333
2	chr2:232910350:T:C	232910350	NA,C	NA,T	NA,1	NA,inf	NA,inf	NA,0.118746	0.000184478	0.000199322
2	chr2:233434912:G:C	233434912	NA,C	NA,G	NA,1	NA,-inf	NA,inf	NA,0.125973	0.00018443	0.000199225
2	chr2:233029142:A:T	233029142	NA,T	NA,A	NA,1	NA,-inf	NA,inf	NA,0.115679	0.000184428	0.000199276
2	chr2:233330138:A:G	233330138	G,G	A,A	1,1	inf,-inf	inf,inf	2.17527,0.579243	0.000184365	0.000339821
2	chr2:233073360:C:T	233073360	NA,T	NA,C	NA,1	NA,-inf	NA,inf	NA,0.120781	0.000184338	0.000199134
2	chr2:233148532:C:T	233148532	T,T	C,C	1,1	-inf,inf	inf,inf	0.288557,1.15025	0.000184333	0.000198595
2	chr2:233251053:T:G	233251053	NA,G	NA,T	NA,1	NA,-inf	NA,inf	NA,0.123263	0.000184309	0.000199122
2	chr2:233379955:G:A	233379955	NA,A	NA,G	NA,1	NA,inf	NA,inf	NA,0.110932	0.000184303	0.000199139
2	chr2:233001283:T:A	233001283	NA,A	NA,T	NA,1	NA,-inf	NA,inf	NA,0.118372	0.000184299	0.000199108
2	chr2:233705303:G:A	233705303	NA,A	NA,G	NA,1	NA,inf	NA,inf	NA,0.119115	0.000184288	0.000199105
2	chr2:233595499:G:A	233595499	NA,A	NA,G	NA,1	NA,-inf	NA,inf	NA,0.116298	0.000184284	0.000199132
2	chr2:233176861:G:A	233176861	NA,A	NA,G	NA,1	NA,-inf	NA,inf	NA,0.114004	0.000184231	0.000199055
2	chr2:233235544:G:A	233235544	NA,A	NA,G	NA,1	NA,-inf	NA,inf	NA,0.118089	0.000184224	0.000199042
2	chr2:233533659:T:G	233533659	NA,G	NA,T	NA,1	NA,-inf	NA,inf	NA,0.125555	0.00018422	0.000198992
2	chr2:233131394:C:A	233131394	NA,A	NA,C	NA,1	NA,inf	NA,inf	NA,0.11553	0.000184215	0.000199025
2	chr2:232902345:C:T	232902345	NA,T	NA,C	NA,1	NA,inf	NA,inf	NA,0.116039	0.000184177	0.000198996
2	chr2:232957321:C:A	232957321	NA,A	NA,C	NA,1	NA,inf	NA,inf	NA,0.116657	0.000184075	0.000198886
2	chr2:233627042:C:T	233627042	NA,T	NA,C	NA,1	NA,inf	NA,inf	NA,0.112681	0.000184062	0.000198875
2	chr2:233559804:C:A	233559804	NA,A	NA,C	NA,1	NA,-inf	NA,inf	NA,0.123449	0.000184033	0.000198796
2	chr2:233013551:C:T	233013551	NA,T	NA,C	NA,1	NA,inf	NA,inf	NA,0.115775	0.000183996	0.000198786
2	chr2:233755076:T:C	233755076	C,NA	T,NA	1,NA	inf,NA	inf,NA	0.44543,NA	0.000183992	0.000197784
2	chr2:233464953:C:T	233464953	NA,T	NA,C	NA,1	NA,inf	NA,inf	NA,0.114209	0.000183894	0.000198703
2	chr2:233536633:A:G	233536633	NA,G	NA,A	NA,1	NA,-inf	NA,inf	NA,0.115159	0.000183843	0.000198634
2	chr2:233150446:T:C	233150446	NA,C	NA,T	NA,1	NA,inf	NA,inf	NA,0.109336	0.000183809	0.000198625
2	chr2:232956978:A:G	232956978	NA,G	NA,A	NA,1	NA,-inf	NA,inf	NA,0.112545	0.000183783	0.000198552
2	chr2:233276674:G:A	233276674	NA,A	NA,G	NA,1	NA,-inf	NA,inf	NA,0.103712	0.000183771	0.000198446
2	chr2:233566474:G:A	233566474	NA,A	NA,G	NA,1	NA,-inf	NA,inf	NA,0.121164	0.000183729	0.000198464
2	chr2:233754499:C:T	233754499	NA,T	NA,C	NA,1	NA,inf	NA,inf	NA,0.113057	0.000183725	0.000198485
2	chr2:233538181:A:G	233538181	NA,G	NA,A	NA,1	NA,-inf	NA,inf	NA,0.120656	0.000183673	0.000198404
2	chr2:233256719:C:T	233256719	T,NA	C,NA	1,NA	inf,NA	inf,NA	0.243642,NA	0.000183668	0.000194345
2	chr2:233402919:A:G	233402919	NA,G	NA,A	NA,1	NA,inf	NA,inf	NA,0.113833	0.000183659	0.000198384
2	chr2:233595682:G:A	233595682	NA,A	NA,G	NA,1	NA,-inf	NA,inf	NA,0.110466	0.000183632	0.000198427
2	chr2:233638796:T:C	233638796	NA,C	NA,T	NA,1	NA,inf	NA,inf	NA,0.11434	0.000183566	0.000198326
2	chr2:232945751:G:A	232945751	NA,A	NA,G	NA,1	NA,-inf	NA,inf	NA,0.111315	0.000183548	0.000198299
2	chr2:233148065:T:A	233148065	NA,A	NA,T	NA,1	NA,inf	NA,inf	NA,0.107024	0.000183527	0.000198305
2	chr2:233269914:T:C	233269914	NA,C	NA,T	NA,1	NA,-inf	NA,inf	NA,0.116111	0.000183506	0.000198255
2	chr2:233310391:T:C	233310391	NA,C	NA,T	NA,1	NA,inf	NA,inf	NA,0.108405	0.000183486	0.000198231
2	chr2:233192982:G:T	233192982	T,T	G,G	1,1	inf,-inf	inf,inf	1.20492,0.142898	0.000183432	0.000199394
2	chr2:233271511:C:G	233271511	NA,G	NA,C	NA,1	NA,-inf	NA,inf	NA,0.115289	0.000183417	0.000198159
2	chr2:233317394:T:C	233317394	NA,C	NA,T	NA,1	NA,inf	NA,inf	NA,0.110142	0.000183399	0.00019812
2	chr2:232904095:C:T	232904095	NA,T	NA,C	NA,1	NA,-inf	NA,inf	NA,0.107052	0.000183396	0.000198142
2	chr2:233273124:C:G	233273124	NA,G	NA,C	NA,1	NA,-inf	NA,inf	NA,0.114891	0.000183374	0.000198113
2	chr2:232958448:G:T	232958448	NA,T	NA,G	NA,1	NA,inf	NA,inf	NA,0.106562	0.000183294	0.000198057
2	chr2:233001313:G:A	233001313	A,A	G,G	1,1	-inf,-inf	inf,inf	1.23764,0.0742493	0.000183293	0.000198694
2	chr2:233270813:G:A	233270813	NA,A	NA,G	NA,1	NA,-inf	NA,inf	NA,0.113948	0.000183273	0.000198004
2	chr2:233284401:G:A	233284401	NA,A	NA,G	NA,1	NA,-inf	NA,inf	NA,0.11392	0.00018327	0.000198
2	chr2:232935056:T:C	232935056	NA,C	NA,T	NA,1	NA,-inf	NA,inf	NA,0.115637	0.000183243	0.000197926
2	chr2:233846514:C:T	233846514	NA,T	NA,C	NA,1	NA,inf	NA,inf	NA,0.108405	0.00018323	0.00019797
2	chr2:233327688:G:A	233327688	NA,A	NA,G	NA,1	NA,inf	NA,inf	NA,0.109968	0.000183218	0.000197907
2	chr2:233177683:C:T	233177683	NA,T	NA,C	NA,1	NA,-inf	NA,inf	NA,0.10175	0.000183208	0.00019796
2	chr2:233412216:C:T	233412216	NA,T	NA,C	NA,1	NA,inf	NA,inf	NA,0.109003	0.000183133	0.000197818
2	chr2:233149156:T:C	233149156	NA,C	NA,T	NA,1	NA,-inf	NA,inf	NA,0.106486	0.00018312	0.000197852
2	chr2:233368168:A:T	233368168	NA,T	NA,A	NA,1	NA,-inf	NA,inf	NA,0.113043	0.000183095	0.0001978
2	chr2:233360521:G:T	233360521	NA,T	NA,G	NA,1	NA,-inf	NA,inf	NA,0.102821	0.000183089	0.000197807
2	chr2:233358799:G:A	233358799	NA,A	NA,G	NA,1	NA,-inf	NA,inf	NA,0.109169	0.000183083	0.000197783
2	chr2:233009968:G:A	233009968	NA,A	NA,G	NA,1	NA,-inf	NA,inf	NA,0.10755	0.000183082	0.000197785
2	chr2:233355619:C:T	233355619	NA,T	NA,C	NA,1	NA,-inf	NA,inf	NA,0.102259	0.000183029	0.000197742
2	chr2:233357167:G:A	233357167	NA,A	NA,G	NA,1	NA,-inf	NA,inf	NA,0.102237	0.000183026	0.00019774
2	chr2:233344438:T:C	233344438	NA,C	NA,T	NA,1	NA,inf	NA,inf	NA,0.112491	0.000183025	0.000197755
2	chr2:233731448:A:C	233731448	NA,C	NA,A	NA,1	NA,-inf	NA,inf	NA,0.107282	0.000182935	0.000197625
2	chr2:233465926:T:C	233465926	NA,C	NA,T	NA,1	NA,-inf	NA,inf	NA,0.11138	0.000182919	0.000197605
2	chr2:233010284:T:G	233010284	NA,G	NA,T	NA,1	NA,inf	NA,inf	NA,0.106316	0.000182917	0.000197615
2	chr2:233339542:T:G	233339542	NA,G	NA,T	NA,1	NA,inf	NA,inf	NA,0.110562	0.000182887	0.000197606
2	chr2:232877162:A:G	232877162	NA,G	NA,A	NA,1	NA,-inf	NA,inf	NA,0.101399	0.000182878	0.000197599
2	chr2:233241550:G:A	233241550	NA,A	NA,G	NA,1	NA,inf	NA,inf	NA,0.0988844	0.000182876	0.000197576
2	chr2:233482318:T:G	233482318	NA,G	NA,T	NA,1	NA,-inf	NA,inf	NA,0.11311	0.000182872	0.000197541
2	chr2:233841225:C:T	233841225	NA,T	NA,C	NA,1	NA,-inf	NA,inf	NA,0.104832	0.000182858	0.000197564
2	chr2:233440139:C:T	233440139	NA,T	NA,C	NA,1	NA,-inf	NA,inf	NA,0.112076	0.000182851	0.00019751
2	chr2:233521057:G:A	233521057	NA,A	NA,G	NA,1	NA,inf	NA,inf	NA,0.102641	0.00018284	0.000197576
2	chr2:233097188:G:C	233097188	NA,C	NA,G	NA,1	NA,inf	NA,inf	NA,0.105598	0.000182819	0.000197508
2	chr2:232967992:A:C	232967992	NA,C	NA,A	NA,1	NA,-inf	NA,inf	NA,0.102778	0.000182812	0.000197511
2	chr2:233639828:T:G	233639828	G,NA	T,NA	1,NA	-inf,NA	inf,NA	0.604486,NA	0.000182767	0.000200104
2	chr2:233374133:C:T	233374133	NA,T	NA,C	NA,1	NA,-inf	NA,inf	NA,0.110006	0.000182761	0.000197437
2	chr2:233571617:T:C	233571617	NA,C	NA,T	NA,1	NA,-inf	NA,inf	NA,0.111915	0.000182748	0.000197407
2	chr2:233454358:GAA:G	233454358	NA,G	NA,GAA	NA,1	NA,-inf	NA,inf	NA,0.110905	0.00018273	0.000197378
2	chr2:233556758:A:G	233556758	NA,G	NA,A	NA,1	NA,-inf	NA,inf	NA,0.111284	0.000182729	0.000197391
2	chr2:233304821:T:G	233304821	NA,G	NA,T	NA,1	NA,-inf	NA,inf	NA,0.0938239	0.000182702	0.0001973
2	chr2:232886485:C:T	232886485	NA,T	NA,C	NA,1	NA,inf	NA,inf	NA,0.104661	0.0001827	0.000197387
2	chr2:232903244:G:A	232903244	NA,A	NA,G	NA,1	NA,-inf	NA,inf	NA,0.105503	0.000182656	0.000197317
2	chr2:233552130:T:C	233552130	NA,C	NA,T	NA,1	NA,-inf	NA,inf	NA,0.110427	0.000182642	0.000197297
2	chr2:233730035:A:T	233730035	NA,T	NA,A	NA,1	NA,-inf	NA,inf	NA,0.104056	0.000182617	0.000197307
2	chr2:233004615:A:G	233004615	NA,G	NA,A	NA,1	NA,-inf	NA,inf	NA,0.105973	0.000182606	0.000197251
2	chr2:233763987:G:A	233763987	NA,A	NA,G	NA,1	NA,inf	NA,inf	NA,0.10202	0.000182542	0.000197212
2	chr2:232878485:T:G	232878485	NA,G	NA,T	NA,1	NA,inf	NA,inf	NA,0.102555	0.000182538	0.000197215
2	chr2:233212191:C:T	233212191	NA,T	NA,C	NA,1	NA,-inf	NA,inf	NA,0.0997401	0.000182537	0.000197216
2	chr2:233146253:G:A	233146253	NA,A	NA,G	NA,1	NA,inf	NA,inf	NA,0.0975199	0.000182509	0.000197203
2	chr2:233555423:A:C	233555423	NA,C	NA,A	NA,1	NA,-inf	NA,inf	NA,0.109317	0.000182485	0.000197124
2	chr2:233225195:G:A	233225195	NA,A	NA,G	NA,1	NA,-inf	NA,inf	NA,0.0986748	0.000182452	0.000197139
2	chr2:233404263:A:G	233404263	NA,G	NA,A	NA,1	NA,inf	NA,inf	NA,0.104806	0.000182399	0.000197078
2	chr2:233037639:G:A	233037639	NA,A	NA,G	NA,1	NA,inf	NA,inf	NA,0.100744	0.000182399	0.000197072
2	chr2:233354274:C:T	233354274	NA,T	NA,C	NA,1	NA,-inf	NA,inf	NA,0.0961083	0.000182385	0.000197047
2	chr2:232922899:G:A	232922899	NA,A	NA,G	NA,1	NA,-inf	NA,inf	NA,0.0974673	0.000182324	0.000196987
2	chr2:233743622:C:T	233743622	NA,T	NA,C	NA,1	NA,-inf	NA,inf	NA,0.100788	0.000182294	0.000196959
2	chr2:233099170:C:T	233099170	NA,T	NA,C	NA,1	NA,inf	NA,inf	NA,0.104971	0.000182213	0.000196834
2	chr2:233640242:C:A	233640242	NA,A	NA,C	NA,1	NA,inf	NA,inf	NA,0.097387	0.00018219	0.000196832
2	chr2:233229790:C:T	233229790	NA,T	NA,C	NA,1	NA,-inf	NA,inf	NA,0.089833	0.000182173	0.000196808
2	chr2:233482276:G:A	233482276	NA,A	NA,G	NA,1	NA,-inf	NA,inf	NA,0.103437	0.000182152	0.000196779
2	chr2:233548654:A:G	233548654	NA,G	NA,A	NA,1	NA,-inf	NA,inf	NA,0.0990281	0.000182144	0.000196798
2	chr2:233095578:C:T	233095578	NA,T	NA,C	NA,1	NA,inf	NA,inf	NA,0.0961545	0.000182138	0.000196793
2	chr2:233650768:A:T	233650768	NA,T	NA,A	NA,1	NA,inf	NA,inf	NA,0.0968682	0.000182136	0.000196773
2	chr2:233526819:A:G	233526819	NA,G	NA,A	NA,1	NA,inf	NA,inf	NA,0.0956813	0.000182135	0.000196813
2	chr2:233176070:G:A	233176070	A,A	G,G	1,1	inf,inf	inf,inf	0.157864,1.23786	0.000182127	0.000197122
2	chr2:233156773:A:G	233156773	NA,G	NA,A	NA,1	NA,inf	NA,inf	NA,0.0955774	0.000182124	0.000196774
2	chr2:233414859:G:A	233414859	NA,A	NA,G	NA,1	NA,inf	NA,inf	NA,0.0990434	0.000182113	0.00019672
2	chr2:233528032:G:A	233528032	NA,A	NA,G	NA,1	NA,-inf	NA,inf	NA,0.105526	0.000182111	0.000196721
2	chr2:233457852:T:A	233457852	NA,A	NA,T	NA,1	NA,inf	NA,inf	NA,0.0971634	0.000182099	0.000196763
2	chr2:233567349:T:C	233567349	NA,C	NA,T	NA,1	NA,inf	NA,inf	NA,0.098649	0.000182088	0.000196713
2	chr2:233637119:T:C	233637119	NA,C	NA,T	NA,1	NA,inf	NA,inf	NA,0.0963842	0.000182086	0.000196719
2	chr2:233457569:G:A	233457569	NA,A	NA,G	NA,1	NA,-inf	NA,inf	NA,0.100063	0.000182084	0.000196739
2	chr2:233078772:T:G	233078772	NA,G	NA,T	NA,1	NA,inf	NA,inf	NA,0.0951066	0.000182079	0.000196728
2	chr2:233799782:G:A	233799782	NA,A	NA,G	NA,1	NA,-inf	NA,inf	NA,0.102316	0.000182071	0.000196712
2	chr2:233116114:G:A	233116114	NA,A	NA,G	NA,1	NA,inf	NA,inf	NA,0.0982427	0.000182063	0.000196698
2	chr2:233096309:A:G	233096309	NA,G	NA,A	NA,1	NA,inf	NA,inf	NA,0.103338	0.000182053	0.000196661
2	chr2:233334811:C:T	233334811	NA,T	NA,C	NA,1	NA,inf	NA,inf	NA,0.0895	0.000182036	0.000196684
2	chr2:232876818:C:T	232876818	NA,T	NA,C	NA,1	NA,inf	NA,inf	NA,0.097422	0.000182024	0.00019666
2	chr2:233289671:C:T	233289671	NA,T	NA,C	NA,1	NA,inf	NA,inf	NA,0.0911277	0.000182003	0.000196662
2	chr2:233078858:T:G	233078858	NA,G	NA,T	NA,1	NA,-inf	NA,inf	NA,0.0984888	0.000181978	0.00019659
2	chr2:233613362:A:G	233613362	NA,G	NA,A	NA,1	NA,inf	NA,inf	NA,0.0945997	0.000181911	0.00019653
2	chr2:232906749:G:A	232906749	NA,A	NA,G	NA,1	NA,inf	NA,inf	NA,0.0968357	0.000181905	0.000196531
2	chr2:232874968:T:C	232874968	C,C	T,T	1,1	inf,-inf	inf,inf	1.05903,0.228748	0.000181883	0.000194444
2	chr2:233500605:T:C	233500605	NA,C	NA,T	NA,1	NA,inf	NA,inf	NA,0.099275	0.000181874	0.000196513
2	chr2:233372268:G:A	233372268	NA,A	NA,G	NA,1	NA,-inf	NA,inf	NA,0.101022	0.000181868	0.000196475
2	chr2:233613550:C:T	233613550	NA,T	NA,C	NA,1	NA,inf	NA,inf	NA,0.094147	0.000181867	0.000196483
2	chr2:233312703:C:T	233312703	NA,T	NA,C	NA,1	NA,inf	NA,inf	NA,0.0926285	0.000181853	0.000196469
2	chr2:233432946:A:G	233432946	NA,G	NA,A	NA,1	NA,inf	NA,inf	NA,0.0868378	0.000181843	0.000196479
2	chr2:233054760:G:A	233054760	NA,A	NA,G	NA,1	NA,-inf	NA,inf	NA,0.094422	0.000181836	0.000196457
2	chr2:233021729:G:A	233021729	NA,A	NA,G	NA,1	NA,-inf	NA,inf	NA,0.0996696	0.000181815	0.000196394
2	chr2:232945826:C:G	232945826	NA,G	NA,C	NA,1	NA,inf	NA,inf	NA,0.0901903	0.000181789	0.000196447
2	chr2:233064852:T:G	233064852	NA,G	NA,T	NA,1	NA,inf	NA,inf	NA,0.094267	0.00018177	0.000196387
2	chr2:233210611:C:T	233210611	NA,T	NA,C	NA,1	NA,-inf	NA,inf	NA,0.0910827	0.000181671	0.00019628
2	chr2:233458502:A:T	233458502	NA,T	NA,A	NA,1	NA,inf	NA,inf	NA,0.0941194	0.000181632	0.000196203
2	chr2:233820265:A:G	233820265	G,G	A,A	1,1	-inf,inf	inf,inf	0.536843,0.804549	0.000181614	0.000193169
2	chr2:233820276:A:G	233820276	NA,G	NA,A	NA,1	NA,inf	NA,inf	NA,0.0913246	0.000181607	0.000196216
2	chr2:233002502:A:G	233002502	NA,G	NA,A	NA,1	NA,inf	NA,inf	NA,0.100071	0.000181534	0.000196099
2	chr2:232979999:C:T	232979999	NA,T	NA,C	NA,1	NA,-inf	NA,inf	NA,0.0913063	0.0001815	0.000196092
2	chr2:233758850:C:A	233758850	NA,A	NA,C	NA,1	NA,inf	NA,inf	NA,0.0912279	0.000181497	0.000196082
2	chr2:233244443:T:A	233244443	NA,A	NA,T	NA,1	NA,-inf	NA,inf	NA,0.0937145	0.00018147	0.000196058
2	chr2:232988506:C:T	232988506	NA,T	NA,C	NA,1	NA,-inf	NA,inf	NA,0.0908634	0.000181467	0.00019606
2	chr2:233659025:C:T	233659025	NA,T	NA,C	NA,1	NA,inf	NA,inf	NA,0.0899041	0.000181467	0.00019605
2	chr2:233013354:C:G	233013354	NA,G	NA,C	NA,1	NA,-inf	NA,inf	NA,0.0948194	0.000181358	0.000195902
2	chr2:233451392:G:A	233451392	NA,A	NA,G	NA,1	NA,inf	NA,inf	NA,0.0891305	0.00018133	0.000195893
2	chr2:233326077:C:T	233326077	NA,T	NA,C	NA,1	NA,-inf	NA,inf	NA,0.0816684	0.000181328	0.000195856
2	chr2:232970110:T:C	232970110	C,C	T,T	1,1	-inf,-inf	inf,inf	0.939429,0.532692	0.000181313	0.000195734
2	chr2:233818687:C:G	233818687	NA,G	NA,C	NA,1	NA,-inf	NA,inf	NA,0.0808749	0.000181305	0.000195887
2	chr2:233347237:C:T	233347237	NA,T	NA,C	NA,1	NA,-inf	NA,inf	NA,0.0909584	0.000181291	0.000195851
2	chr2:232938397:G:A	232938397	NA,A	NA,G	NA,1	NA,-inf	NA,inf	NA,0.0879141	0.000181289	0.000195869
2	chr2:233637776:T:G	233637776	NA,G	NA,T	NA,1	NA,inf	NA,inf	NA,0.0877771	0.000181268	0.000195836
2	chr2:233375874:C:A	233375874	NA,A	NA,C	NA,1	NA,-inf	NA,inf	NA,0.0937595	0.000181194	0.000195748
2	chr2:233375888:TGTC:T	233375888	NA,T	NA,TGTC	NA,1	NA,-inf	NA,inf	NA,0.0935397	0.000181174	0.000195726
2	chr2:233480502:T:C	233480502	NA,C	NA,T	NA,1	NA,-inf	NA,inf	NA,0.084596	0.00018117	0.000195736
2	chr2:233529904:A:C	233529904	NA,C	NA,A	NA,1	NA,-inf	NA,inf	NA,0.0952857	0.000181143	0.000195679
2	chr2:233582519:A:C	233582519	NA,C	NA,A	NA,1	NA,-inf	NA,inf	NA,0.0888777	0.000181121	0.000195674
2	chr2:232879329:C:A	232879329	NA,A	NA,C	NA,1	NA,-inf	NA,inf	NA,0.0832887	0.000181098	0.000195673
2	chr2:233638293:T:A	233638293	NA,A	NA,T	NA,1	NA,inf	NA,inf	NA,0.08589	0.000181097	0.000195651
2	chr2:233414121:T:C	233414121	NA,C	NA,T	NA,1	NA,inf	NA,inf	NA,0.0907809	0.000181047	0.000195621
2	chr2:233154638:G:C	233154638	NA,C	NA,G	NA,1	NA,-inf	NA,inf	NA,0.0795672	0.000181046	0.000195633
2	chr2:233108820:C:T	233108820	NA,T	NA,C	NA,1	NA,-inf	NA,inf	NA,0.0868629	0.000181031	0.000195576
2	chr2:233741586:G:A	233741586	NA,A	NA,G	NA,1	NA,inf	NA,inf	NA,0.083696	0.000181017	0.000195593
2	chr2:233108750:G:A	233108750	NA,A	NA,G	NA,1	NA,-inf	NA,inf	NA,0.0866261	0.000181003	0.000195546
2	chr2:233775538:A:T	233775538	NA,T	NA,A	NA,1	NA,inf	NA,inf	NA,0.0859164	0.000180999	0.000195547
2	chr2:233023144:T:C	233023144	NA,C	NA,T	NA,1	NA,inf	NA,inf	NA,0.0881238	0.000180992	0.000195533
2	chr2:233264263:C:G	233264263	NA,G	NA,C	NA,1	NA,-inf	NA,inf	NA,0.0900514	0.000180945	0.000195491
2	chr2:233400613:C:T	233400613	NA,T	NA,C	NA,1	NA,inf	NA,inf	NA,0.0890538	0.000180917	0.000195474
2	chr2:233110659:C:T	233110659	NA,T	NA,C	NA,1	NA,-inf	NA,inf	NA,0.0853443	0.000180898	0.000195432
2	chr2:233376399:C:T	233376399	NA,T	NA,C	NA,1	NA,-inf	NA,inf	NA,0.0902615	0.000180885	0.000195415
2	chr2:233454531:C:G	233454531	NA,G	NA,C	NA,1	NA,inf	NA,inf	NA,0.082935	0.000180804	0.000195361
2	chr2:233133731:A:G	233133731	G,NA	A,NA	1,NA	inf,NA	inf,NA	0.480684,NA	0.000180801	0.000195236
2	chr2:233475936:G:T	233475936	NA,T	NA,G	NA,1	NA,-inf	NA,inf	NA,0.0885699	0.000180783	0.000195304
2	chr2:233409209:A:G	233409209	NA,G	NA,A	NA,1	NA,-inf	NA,inf	NA,0.082348	0.000180779	0.000195304
2	chr2:233806937:C:T	233806937	NA,T	NA,C	NA,1	NA,inf	NA,inf	NA,0.0814186	0.000180756	0.000195297
2	chr2:233137604:C:T	233137604	NA,T	NA,C	NA,1	NA,-inf	NA,inf	NA,0.0821534	0.00018075	0.000195292
2	chr2:233509297:T:G	233509297	NA,G	NA,T	NA,1	NA,-inf	NA,inf	NA,0.0904043	0.000180729	0.000195234
2	chr2:233822426:C:T	233822426	NA,T	NA,C	NA,1	NA,-inf	NA,inf	NA,0.0818483	0.000180728	0.000195263
2	chr2:233494494:G:C	233494494	NA,C	NA,G	NA,1	NA,-inf	NA,inf	NA,0.090232	0.000180715	0.000195219
2	chr2:233758772:T:G	233758772	NA,G	NA,T	NA,1	NA,-inf	NA,inf	NA,0.081723	0.00018071	0.000195243
2	chr2:233376059:G:A	233376059	NA,A	NA,G	NA,1	NA,inf	NA,inf	NA,0.079482	0.000180661	0.000195187
2	chr2:233193450:T:A	233193450	NA,A	NA,T	NA,1	NA,-inf	NA,inf	NA,0.0779624	0.000180624	0.000195144
2	chr2:233147646:C:A	233147646	NA,A	NA,C	NA,1	NA,-inf	NA,inf	NA,0.083183	0.000180568	0.000195071
2	chr2:233533165:T:C	233533165	NA,C	NA,T	NA,1	NA,-inf	NA,inf	NA,0.0713221	0.000180517	0.000194958
2	chr2:233242883:C:G	233242883	NA,G	NA,C	NA,1	NA,-inf	NA,inf	NA,0.0707991	0.000180494	0.00019494
2	chr2:233517579:G:C	233517579	NA,C	NA,G	NA,1	NA,-inf	NA,inf	NA,0.0803228	0.000180434	0.000194935
2	chr2:233417117:C:T	233417117	NA,T	NA,C	NA,1	NA,inf	NA,inf	NA,0.0800217	0.00018039	0.000194866
2	chr2:233106130:C:G	233106130	NA,G	NA,C	NA,1	NA,inf	NA,inf	NA,0.0777975	0.000180385	0.000194899
2	chr2:233140163:C:G	233140163	NA,G	NA,C	NA,1	NA,-inf	NA,inf	NA,0.0797353	0.000180336	0.000194825
2	chr2:233107381:C:T	233107381	NA,T	NA,C	NA,1	NA,inf	NA,inf	NA,0.0761502	0.000180321	0.000194831
2	chr2:233436118:A:G	233436118	NA,G	NA,A	NA,1	NA,inf	NA,inf	NA,0.0772514	0.000180302	0.000194785
2	chr2:233348527:G:A	233348527	NA,A	NA,G	NA,1	NA,inf	NA,inf	NA,0.0798796	0.000180299	0.000194813
2	chr2:233190935:C:T	233190935	NA,T	NA,C	NA,1	NA,inf	NA,inf	NA,0.0767846	0.000180276	0.000194782
2	chr2:233328813:C:T	233328813	NA,T	NA,C	NA,1	NA,inf	NA,inf	NA,0.075987	0.000180272	0.000194795
2	chr2:233134310:G:A	233134310	NA,A	NA,G	NA,1	NA,-inf	NA,inf	NA,0.0732152	0.000180254	0.000194768
2	chr2:233449468:T:C	233449468	NA,C	NA,T	NA,1	NA,inf	NA,inf	NA,0.07794	0.000180212	0.000194675
2	chr2:233764816:T:C	233764816	C,C	T,T	1,1	inf,inf	inf,inf	0.623142,0.745042	0.000180204	0.000192095
2	chr2:233848132:T:TA	233848132	NA,TA	NA,T	NA,1	NA,inf	NA,inf	NA,0.0777962	0.000180197	0.000194678
2	chr2:233002292:G:C	233002292	C,C	G,G	1,1	-inf,-inf	inf,inf	1.21818,0.0694985	0.00018019	0.000195022
2	chr2:233297429:T:C	233297429	NA,C	NA,T	NA,1	NA,inf	NA,inf	NA,0.0723959	0.0001801	0.000194579
2	chr2:233054375:A:G	233054375	NA,G	NA,A	NA,1	NA,-inf	NA,inf	NA,0.0714097	0.000180088	0.000194575
2	chr2:233346000:A:G	233346000	NA,G	NA,A	NA,1	NA,inf	NA,inf	NA,0.0744176	0.000180067	0.000194531
2	chr2:232990806:T:C	232990806	NA,C	NA,T	NA,1	NA,inf	NA,inf	NA,0.0707583	0.000180044	0.000194551
2	chr2:233675856:A:G	233675856	NA,G	NA,A	NA,1	NA,-inf	NA,inf	NA,0.0741067	0.00018002	0.000194507
2	chr2:233843735:C:T	233843735	NA,T	NA,C	NA,1	NA,-inf	NA,inf	NA,0.0712243	0.000180014	0.0001945
2	chr2:233486575:G:A	233486575	NA,A	NA,G	NA,1	NA,-inf	NA,inf	NA,0.080597	0.000180007	0.000194452
2	chr2:233082866:T:C	233082866	NA,C	NA,T	NA,1	NA,-inf	NA,inf	NA,0.0783429	0.000179978	0.000194421
2	chr2:233430431:C:T	233430431	NA,T	NA,C	NA,1	NA,inf	NA,inf	NA,0.0904697	0.000179912	0.000194371
2	chr2:233482892:A:T	233482892	NA,T	NA,A	NA,1	NA,-inf	NA,inf	NA,0.0778718	0.00017991	0.000194363
2	chr2:233440083:C:T	233440083	NA,T	NA,C	NA,1	NA,-inf	NA,inf	NA,0.0795448	0.000179909	0.000194347
2	chr2:233001041:C:T	233001041	NA,T	NA,C	NA,1	NA,-inf	NA,inf	NA,0.071832	0.000179891	0.00019436
2	chr2:233410638:C:T	233410638	NA,T	NA,C	NA,1	NA,-inf	NA,inf	NA,0.0715752	0.00017989	0.000194345
2	chr2:233706288:G:GT	233706288	GT,NA	G,NA	1,NA	inf,NA	inf,NA	0.444038,NA	0.000179887	0.000193651
2	chr2:233167378:A:T	233167378	NA,T	NA,A	NA,1	NA,inf	NA,inf	NA,0.0709304	0.000179866	0.000194342
2	chr2:233468902:G:A	233468902	NA,A	NA,G	NA,1	NA,-inf	NA,inf	NA,0.0742829	0.000179855	0.000194334
2	chr2:233638138:C:T	233638138	NA,T	NA,C	NA,1	NA,inf	NA,inf	NA,0.0770849	0.000179838	0.000194362
2	chr2:232903566:T:C	232903566	NA,C	NA,T	NA,1	NA,inf	NA,inf	NA,0.0707076	0.000179832	0.0001943
2	chr2:233153349:G:C	233153349	NA,C	NA,G	NA,1	NA,-inf	NA,inf	NA,0.0756633	0.000179823	0.000194264
2	chr2:233639685:TCTC:T	233639685	NA,T	NA,TCTC	NA,1	NA,inf	NA,inf	NA,0.076835	0.000179819	0.000194341
2	chr2:233133189:C:T	233133189	T,T	C,C	1,1	-inf,inf	inf,inf	0.317134,1.04383	0.000179814	0.000191761
2	chr2:233256046:C:T	233256046	NA,T	NA,C	NA,1	NA,-inf	NA,inf	NA,0.0730612	0.000179794	0.000194266
2	chr2:233000888:C:A	233000888	NA,A	NA,C	NA,1	NA,-inf	NA,inf	NA,0.0704548	0.000179785	0.000194246
2	chr2:233483736:C:T	233483736	NA,T	NA,C	NA,1	NA,-inf	NA,inf	NA,0.0785127	0.000179778	0.000194211
2	chr2:233582431:C:G	233582431	NA,G	NA,C	NA,1	NA,-inf	NA,inf	NA,0.0648091	0.000179755	0.000194179
2	chr2:233109371:T:C	233109371	NA,C	NA,T	NA,1	NA,-inf	NA,inf	NA,0.0704388	0.000179685	0.000194124
2	chr2:233475103:A:G	233475103	NA,G	NA,A	NA,1	NA,-inf	NA,inf	NA,0.0611931	0.000179681	0.000194066
2	chr2:233742602:G:C	233742602	NA,C	NA,G	NA,1	NA,-inf	NA,inf	NA,0.070961	0.00017966	0.000194094
2	chr2:233408242:A:G	233408242	NA,G	NA,A	NA,1	NA,-inf	NA,inf	NA,0.0686325	0.000179632	0.000194066
2	chr2:233360039:C:T	233360039	NA,T	NA,C	NA,1	NA,inf	NA,inf	NA,0.0686789	0.000179627	0.000194057
2	chr2:233050353:A:C	233050353	NA,C	NA,A	NA,1	NA,inf	NA,inf	NA,0.0705286	0.000179599	0.000194044
2	chr2:233467961:C:G	233467961	NA,G	NA,C	NA,1	NA,-inf	NA,inf	NA,0.0753456	0.000179546	0.000193962
2	chr2:233777377:C:T	233777377	NA,T	NA,C	NA,1	NA,inf	NA,inf	NA,0.0676654	0.000179526	0.000193958
2	chr2:233109648:G:A	233109648	NA,A	NA,G	NA,1	NA,-inf	NA,inf	NA,0.0682658	0.000179525	0.000193952
2	chr2:232940535:A:G	232940535	NA,G	NA,A	NA,1	NA,-inf	NA,inf	NA,0.0654989	0.000179507	0.000193947
2	chr2:233398440:C:T	233398440	NA,T	NA,C	NA,1	NA,inf	NA,inf	NA,0.0600387	0.000179492	0.000193947
2	chr2:232865791:ATATT:A	232865791	NA,A	NA,ATATT	NA,1	NA,inf	NA,inf	NA,0.0700502	0.000179478	0.000193902
2	chr2:233143130:CAT:C	233143130	NA,C	NA,CAT	NA,1	NA,inf	NA,inf	NA,0.063014	0.000179476	0.000193928
2	chr2:232971379:G:A	232971379	NA,A	NA,G	NA,1	NA,-inf	NA,inf	NA,0.0660165	0.000179476	0.000193913
2	chr2:233557583:A:G	233557583	NA,G	NA,A	NA,1	NA,-inf	NA,inf	NA,0.0731694	0.000179428	0.000193835
2	chr2:233114525:C:T	233114525	NA,T	NA,C	NA,1	NA,inf	NA,inf	NA,0.0622701	0.000179414	0.000193863
2	chr2:233109431:G:A	233109431	NA,A	NA,G	NA,1	NA,-inf	NA,inf	NA,0.0664374	0.000179393	0.00019381
2	chr2:233108816:A:C	233108816	NA,C	NA,A	NA,1	NA,-inf	NA,inf	NA,0.0664374	0.000179393	0.00019381
2	chr2:233251668:C:T	233251668	NA,T	NA,C	NA,1	NA,-inf	NA,inf	NA,0.0699365	0.00017937	0.000193791
2	chr2:233640936:A:G	233640936	NA,G	NA,A	NA,1	NA,-inf	NA,inf	NA,0.0652786	0.000179357	0.000193786
2	chr2:233602806:C:G	233602806	NA,G	NA,C	NA,1	NA,inf	NA,inf	NA,0.0803367	0.000179336	0.000193746
2	chr2:233109381:T:C	233109381	NA,C	NA,T	NA,1	NA,-inf	NA,inf	NA,0.0656364	0.000179336	0.000193749
2	chr2:233007015:G:A	233007015	NA,A	NA,G	NA,1	NA,inf	NA,inf	NA,0.0662119	0.000179335	0.000193758
2	chr2:233776217:G:A	233776217	NA,A	NA,G	NA,1	NA,inf	NA,inf	NA,0.0650498	0.000179334	0.00019375
2	chr2:233013167:C:T	233013167	NA,T	NA,C	NA,1	NA,inf	NA,inf	NA,0.0636715	0.00017933	0.000193764
2	chr2:233125223:G:A	233125223	NA,A	NA,G	NA,1	NA,inf	NA,inf	NA,0.0619952	0.000179326	0.000193757
2	chr2:233109346:G:C	233109346	NA,C	NA,G	NA,1	NA,-inf	NA,inf	NA,0.0647235	0.000179324	0.000193739
2	chr2:233108251:A:C	233108251	NA,C	NA,A	NA,1	NA,-inf	NA,inf	NA,0.0656777	0.000179311	0.000193721
2	chr2:233621794:A:G	233621794	NA,G	NA,A	NA,1	NA,inf	NA,inf	NA,0.0622767	0.00017929	0.000193709
2	chr2:233406979:G:A	233406979	NA,A	NA,G	NA,1	NA,-inf	NA,inf	NA,0.0578288	0.00017929	0.000193697
2	chr2:233108724:A:G	233108724	NA,G	NA,A	NA,1	NA,-inf	NA,inf	NA,0.0649758	0.00017929	0.000193699
2	chr2:233289509:C:T	233289509	NA,T	NA,C	NA,1	NA,-inf	NA,inf	NA,0.0652074	0.00017929	0.000193711
2	chr2:233181220:T:G	233181220	NA,G	NA,T	NA,1	NA,inf	NA,inf	NA,0.0612261	0.000179277	0.000193697
2	chr2:233055570:A:G	233055570	NA,G	NA,A	NA,1	NA,-inf	NA,inf	NA,0.0602279	0.000179255	0.000193675
2	chr2:233039752:A:G	233039752	NA,G	NA,A	NA,1	NA,-inf	NA,inf	NA,0.0614747	0.000179213	0.000193621
2	chr2:232964138:T:A	232964138	NA,A	NA,T	NA,1	NA,-inf	NA,inf	NA,0.0622442	0.000179192	0.000193596
2	chr2:232961160:A:G	232961160	NA,G	NA,A	NA,1	NA,-inf	NA,inf	NA,0.0620486	0.00017918	0.000193583
2	chr2:233480384:C:T	233480384	NA,T	NA,C	NA,1	NA,-inf	NA,inf	NA,0.0615542	0.000179162	0.000193566
2	chr2:233441484:A:G	233441484	NA,G	NA,A	NA,1	NA,-inf	NA,inf	NA,0.0697173	0.000179157	0.000193545
2	chr2:233691318:C:T	233691318	NA,T	NA,C	NA,1	NA,-inf	NA,inf	NA,0.0622982	0.000179153	0.000193569
2	chr2:233096810:T:C	233096810	NA,C	NA,T	NA,1	NA,-inf	NA,inf	NA,0.0615212	0.000179151	0.000193565
2	chr2:233210759:G:A	233210759	NA,A	NA,G	NA,1	NA,inf	NA,inf	NA,0.0685824	0.000179148	0.000193563
2	chr2:233476046:G:A	233476046	NA,A	NA,G	NA,1	NA,inf	NA,inf	NA,0.0619065	0.000179144	0.000193537
2	chr2:233016770:C:T	233016770	NA,T	NA,C	NA,1	NA,-inf	NA,inf	NA,0.0621405	0.000179136	0.000193535
2	chr2:233528151:G:C	233528151	NA,C	NA,G	NA,1	NA,-inf	NA,inf	NA,0.0691545	0.000179108	0.000193492
2	chr2:233434998:G:A	233434998	NA,A	NA,G	NA,1	NA,-inf	NA,inf	NA,0.0687605	0.000179091	0.000193473
2	chr2:233474781:A:G	233474781	NA,G	NA,A	NA,1	NA,-inf	NA,inf	NA,0.0663527	0.000179087	0.000193477
2	chr2:233566589:A:C	233566589	NA,C	NA,A	NA,1	NA,inf	NA,inf	NA,0.0553693	0.000179087	0.000193506
2	chr2:233502489:T:C	233502489	NA,C	NA,T	NA,1	NA,inf	NA,inf	NA,0.0592165	0.000179082	0.000193504
2	chr2:233208406:G:T	233208406	NA,T	NA,G	NA,1	NA,-inf	NA,inf	NA,0.060787	0.00017907	0.000193459
2	chr2:233060598:C:T	233060598	NA,T	NA,C	NA,1	NA,-inf	NA,inf	NA,0.0596708	0.000179054	0.000193457
2	chr2:233759163:C:T	233759163	T,T	C,C	1,1	inf,inf	inf,inf	1.02302,0.203411	0.000179053	0.00019039
2	chr2:233468417:C:T	233468417	NA,T	NA,C	NA,1	NA,inf	NA,inf	NA,0.0640042	0.000179036	0.000193448
2	chr2:233645070:A:G	233645070	NA,G	NA,A	NA,1	NA,inf	NA,inf	NA,0.0657782	0.000179036	0.000193487
2	chr2:233413779:T:G	233413779	NA,G	NA,T	NA,1	NA,-inf	NA,inf	NA,0.0612083	0.000179016	0.000193398
2	chr2:233112135:A:G	233112135	NA,G	NA,A	NA,1	NA,inf	NA,inf	NA,0.0613615	0.000179004	0.000193402
2	chr2:232952019:G:A	232952019	NA,A	NA,G	NA,1	NA,inf	NA,inf	NA,0.0626258	0.000178993	0.000193382
2	chr2:233230427:C:T	233230427	T,T	C,C	1,1	inf,-inf	inf,inf	0.358619,1.02561	0.000178991	0.000192539
2	chr2:233655695:C:T	233655695	NA,T	NA,C	NA,1	NA,inf	NA,inf	NA,0.0588663	0.000178987	0.000193376
2	chr2:233585013:G:A	233585013	NA,A	NA,G	NA,1	NA,-inf	NA,inf	NA,0.0532075	0.000178982	0.000193331
2	chr2:233399122:G:A	233399122	NA,A	NA,G	NA,1	NA,inf	NA,inf	NA,0.0525584	0.000178976	0.000193387
2	chr2:233262800:C:G	233262800	NA,G	NA,C	NA,1	NA,inf	NA,inf	NA,0.0568993	0.000178954	0.000193343
2	chr2:233437842:A:G	233437842	NA,G	NA,A	NA,1	NA,inf	NA,inf	NA,0.0586311	0.000178939	0.000193343
2	chr2:233109866:A:G	233109866	NA,G	NA,A	NA,1	NA,-inf	NA,inf	NA,0.0590007	0.000178891	0.000193268
2	chr2:233145061:T:C	233145061	NA,C	NA,T	NA,1	NA,inf	NA,inf	NA,0.0559	0.000178853	0.000193249
2	chr2:233469296:G:A	233469296	NA,A	NA,G	NA,1	NA,-inf	NA,inf	NA,0.064998	0.000178847	0.000193211
2	chr2:233406070:T:G	233406070	NA,G	NA,T	NA,1	NA,inf	NA,inf	NA,0.0491346	0.000178846	0.000193259
2	chr2:233082174:C:T	233082174	NA,T	NA,C	NA,1	NA,-inf	NA,inf	NA,0.0598352	0.000178843	0.000193213
2	chr2:232964414:C:T	232964414	NA,T	NA,C	NA,1	NA,-inf	NA,inf	NA,0.0567037	0.000178807	0.000193183
2	chr2:233398055:T:G	233398055	NA,G	NA,T	NA,1	NA,inf	NA,inf	NA,0.0486818	0.000178793	0.000193196
2	chr2:233370419:G:A	233370419	NA,A	NA,G	NA,1	NA,-inf	NA,inf	NA,0.0622657	0.000178792	0.000193161
2	chr2:233490689:G:A	233490689	NA,A	NA,G	NA,1	NA,inf	NA,inf	NA,0.0544092	0.000178779	0.000193175
2	chr2:233391606:A:G	233391606	G,NA	A,NA	1,NA	inf,NA	inf,NA	1.28322,NA	0.000178774	0.000234564
2	chr2:233109885:A:G	233109885	NA,G	NA,A	NA,1	NA,-inf	NA,inf	NA,0.0569213	0.000178759	0.000193127
2	chr2:233823808:G:T	233823808	NA,T	NA,G	NA,1	NA,inf	NA,inf	NA,0.0538218	0.000178754	0.000193138
2	chr2:233078469:G:A	233078469	NA,A	NA,G	NA,1	NA,inf	NA,inf	NA,0.0527734	0.000178751	0.000193143
2	chr2:233767984:G:A	233767984	NA,A	NA,G	NA,1	NA,inf	NA,inf	NA,0.056547	0.000178745	0.000193114
2	chr2:233478011:G:A	233478011	NA,A	NA,G	NA,1	NA,-inf	NA,inf	NA,0.0607305	0.000178728	0.00019309
2	chr2:233377530:C:T	233377530	NA,T	NA,C	NA,1	NA,inf	NA,inf	NA,0.0486538	0.000178696	0.000193075
2	chr2:233812089:G:A	233812089	NA,A	NA,G	NA,1	NA,-inf	NA,inf	NA,0.051728	0.000178673	0.000193053
2	chr2:233194278:C:T	233194278	NA,T	NA,C	NA,1	NA,inf	NA,inf	NA,0.0575389	0.000178663	0.000193022
2	chr2:233399704:G:C	233399704	NA,C	NA,G	NA,1	NA,inf	NA,inf	NA,0.0474375	0.000178645	0.000193028
2	chr2:233402124:A:G	233402124	NA,G	NA,A	NA,1	NA,inf	NA,inf	NA,0.0578665	0.000178625	0.000192997
2	chr2:233399944:A:G	233399944	NA,G	NA,A	NA,1	NA,inf	NA,inf	NA,0.0470384	0.000178621	0.000193002
2	chr2:233514635:A:G	233514635	NA,G	NA,A	NA,1	NA,inf	NA,inf	NA,0.0546213	0.000178618	0.000192973
2	chr2:233483227:C:T	233483227	T,NA	C,NA	1,NA	inf,NA	inf,NA	0.159568,NA	0.000178607	0.000188461
2	chr2:233027722:G:C	233027722	NA,C	NA,G	NA,1	NA,inf	NA,inf	NA,0.0536773	0.000178583	0.000192942
2	chr2:233133398:G:T	233133398	T,T	G,G	1,1	-inf,inf	inf,inf	0.321631,1.03554	0.000178544	0.000190397
2	chr2:233120950:A:C	233120950	NA,C	NA,A	NA,1	NA,-inf	NA,inf	NA,0.0532748	0.000178516	0.000192867
2	chr2:233235480:A:C	233235480	NA,C	NA,A	NA,1	NA,-inf	NA,inf	NA,0.0435311	0.000178509	0.000192822
2	chr2:233458078:A:G	233458078	NA,G	NA,A	NA,1	NA,inf	NA,inf	NA,0.0484158	0.000178506	0.000192862
2	chr2:233489298:C:T	233489298	NA,T	NA,C	NA,1	NA,-inf	NA,inf	NA,0.0505148	0.000178488	0.000192841
2	chr2:233264322:C:A	233264322	NA,A	NA,C	NA,1	NA,inf	NA,inf	NA,0.0488226	0.00017846	0.00019281
2	chr2:233266670:G:A	233266670	NA,A	NA,G	NA,1	NA,inf	NA,inf	NA,0.0488117	0.000178457	0.000192806
2	chr2:233056108:G:A	233056108	NA,A	NA,G	NA,1	NA,inf	NA,inf	NA,0.0513448	0.000178453	0.000192815
2	chr2:233354497:G:A	233354497	NA,A	NA,G	NA,1	NA,inf	NA,inf	NA,0.0469927	0.000178437	0.00019279
2	chr2:233362393:G:A	233362393	NA,A	NA,G	NA,1	NA,-inf	NA,inf	NA,0.041897	0.000178423	0.000192725
2	chr2:233140891:G:A	233140891	NA,A	NA,G	NA,1	NA,inf	NA,inf	NA,0.0465489	0.000178408	0.00019277
2	chr2:232903874:T:C	232903874	NA,C	NA,T	NA,1	NA,-inf	NA,inf	NA,0.0469084	0.000178372	0.000192718
2	chr2:233491277:G:A	233491277	NA,A	NA,G	NA,1	NA,inf	NA,inf	NA,0.0530888	0.000178362	0.000192712
2	chr2:233492112:T:C	233492112	NA,C	NA,T	NA,1	NA,inf	NA,inf	NA,0.0530551	0.00017836	0.00019271
2	chr2:233110962:C:T	233110962	NA,T	NA,C	NA,1	NA,-inf	NA,inf	NA,0.0499628	0.000178356	0.000192695
2	chr2:233018238:T:A	233018238	NA,A	NA,T	NA,1	NA,-inf	NA,inf	NA,0.0493209	0.000178348	0.000192685
2	chr2:233748466:A:G	233748466	NA,G	NA,A	NA,1	NA,inf	NA,inf	NA,0.0483759	0.000178338	0.000192683
2	chr2:233684275:A:G	233684275	NA,G	NA,A	NA,1	NA,-inf	NA,inf	NA,0.0488037	0.000178332	0.00019268
2	chr2:233792846:A:G	233792846	NA,G	NA,A	NA,1	NA,inf	NA,inf	NA,0.0558608	0.000178326	0.000192661
2	chr2:233509781:C:T	233509781	NA,T	NA,C	NA,1	NA,-inf	NA,inf	NA,0.046411	0.000178324	0.00019267
2	chr2:233499901:C:T	233499901	NA,T	NA,C	NA,1	NA,inf	NA,inf	NA,0.0495038	0.00017831	0.000192649
2	chr2:233845162:T:C	233845162	NA,C	NA,T	NA,1	NA,inf	NA,inf	NA,0.0479954	0.000178297	0.000192637
2	chr2:233109601:T:C	233109601	NA,C	NA,T	NA,1	NA,-inf	NA,inf	NA,0.0486821	0.00017828	0.000192611
2	chr2:233106388:G:A	233106388	NA,A	NA,G	NA,1	NA,inf	NA,inf	NA,0.0460052	0.000178258	0.000192599
2	chr2:233478123:C:T	233478123	NA,T	NA,C	NA,1	NA,-inf	NA,inf	NA,0.0538952	0.000178242	0.000192557
2	chr2:233107763:G:A	233107763	NA,A	NA,G	NA,1	NA,inf	NA,inf	NA,0.0448498	0.000178196	0.000192532
2	chr2:233402179:T:C	233402179	NA,C	NA,T	NA,1	NA,inf	NA,inf	NA,0.0394519	0.000178188	0.000192532
2	chr2:233601476:C:A	233601476	NA,A	NA,C	NA,1	NA,inf	NA,inf	NA,0.046702	0.000178184	0.000192501
2	chr2:233088734:G:A	233088734	NA,A	NA,G	NA,1	NA,inf	NA,inf	NA,0.0527547	0.000178172	0.000192485
2	chr2:233419082:A:G	233419082	NA,G	NA,A	NA,1	NA,inf	NA,inf	NA,0.0376553	0.000178164	0.000192517
2	chr2:233465732:C:T	233465732	NA,T	NA,C	NA,1	NA,-inf	NA,inf	NA,0.0514197	0.000178127	0.000192434
2	chr2:233325898:C:T	233325898	NA,T	NA,C	NA,1	NA,inf	NA,inf	NA,0.0439126	0.000178124	0.000192465
2	chr2:233119094:G:C	233119094	NA,C	NA,G	NA,1	NA,-inf	NA,inf	NA,0.0465653	0.000178104	0.000192419
2	chr2:233348599:T:A	233348599	NA,A	NA,T	NA,1	NA,inf	NA,inf	NA,0.042415	0.0001781	0.000192423
2	chr2:233339563:G:A	233339563	NA,A	NA,G	NA,1	NA,-inf	NA,inf	NA,0.041417	0.00017808	0.000192412
2	chr2:233484339:G:A	233484339	NA,A	NA,G	NA,1	NA,inf	NA,inf	NA,0.0476393	0.000178075	0.000192401
2	chr2:233817718:A:T	233817718	T,T	A,A	1,1	-inf,inf	inf,inf	0.382558,0.952116	0.000178072	0.000189862
2	chr2:233481389:CAAA:C	233481389	NA,C	NA,CAAA	NA,1	NA,-inf	NA,inf	NA,0.0503896	0.000178059	0.000192361
2	chr2:233413413:T:C	233413413	NA,C	NA,T	NA,1	NA,inf	NA,inf	NA,0.035353	0.000178048	0.000192391
2	chr2:233477097:T:C	233477097	NA,C	NA,T	NA,1	NA,-inf	NA,inf	NA,0.0499038	0.000178035	0.000192336
2	chr2:233017766:G:A	233017766	NA,A	NA,G	NA,1	NA,inf	NA,inf	NA,0.0419917	0.000178025	0.000192346
2	chr2:233367191:T:C	233367191	NA,C	NA,T	NA,1	NA,inf	NA,inf	NA,0.0354022	0.000178018	0.000192342
2	chr2:233196273:G:A	233196273	NA,A	NA,G	NA,1	NA,inf	NA,inf	NA,0.0410238	0.000178	0.000192316
2	chr2:233471371:C:G	233471371	NA,G	NA,C	NA,1	NA,-inf	NA,inf	NA,0.0429425	0.000177978	0.000192282
2	chr2:233398552:C:A	233398552	NA,A	NA,C	NA,1	NA,inf	NA,inf	NA,0.0352568	0.000177971	0.000192297
2	chr2:233565828:G:A	233565828	NA,A	NA,G	NA,1	NA,inf	NA,inf	NA,0.0454615	0.000177961	0.00019228
2	chr2:233830882:C:T	233830882	NA,T	NA,C	NA,1	NA,-inf	NA,inf	NA,0.0390561	0.000177957	0.000192275
2	chr2:233010077:G:C	233010077	NA,C	NA,G	NA,1	NA,-inf	NA,inf	NA,0.0412276	0.000177952	0.000192259
2	chr2:233377898:C:T	233377898	NA,T	NA,C	NA,1	NA,inf	NA,inf	NA,0.0350006	0.000177943	0.00019226
2	chr2:233850396:G:A	233850396	NA,A	NA,G	NA,1	NA,-inf	NA,inf	NA,0.0403595	0.000177943	0.000192256
2	chr2:233833057:C:A	233833057	NA,A	NA,C	NA,1	NA,inf	NA,inf	NA,0.042173	0.000177941	0.000192248
2	chr2:232916969:C:T	232916969	NA,T	NA,C	NA,1	NA,inf	NA,inf	NA,0.0367331	0.000177935	0.000192263
2	chr2:233297809:G:A	233297809	NA,A	NA,G	NA,1	NA,-inf	NA,inf	NA,0.0326009	0.00017793	0.000192206
2	chr2:233502847:CA:C	233502847	NA,C	NA,CA	NA,1	NA,-inf	NA,inf	NA,0.0381401	0.000177917	0.000192245
2	chr2:233785132:C:T	233785132	NA,T	NA,C	NA,1	NA,inf	NA,inf	NA,0.0402565	0.000177901	0.000192206
2	chr2:233079775:T:C	233079775	NA,C	NA,T	NA,1	NA,-inf	NA,inf	NA,0.0424066	0.0001779	0.000192198
2	chr2:233414235:G:A	233414235	NA,A	NA,G	NA,1	NA,inf	NA,inf	NA,0.0323211	0.000177899	0.000192229
2	chr2:233767766:C:T	233767766	NA,T	NA,C	NA,1	NA,inf	NA,inf	NA,0.0352945	0.000177896	0.000192217
2	chr2:232902728:C:T	232902728	NA,T	NA,C	NA,1	NA,-inf	NA,inf	NA,0.037657	0.00017789	0.000192196
2	chr2:233233323:T:C	233233323	NA,C	NA,T	NA,1	NA,inf	NA,inf	NA,0.0382191	0.000177881	0.000192188
2	chr2:233322610:G:A	233322610	NA,A	NA,G	NA,1	NA,inf	NA,inf	NA,0.0337173	0.000177874	0.000192185
2	chr2:232983826:G:A	232983826	NA,A	NA,G	NA,1	NA,inf	NA,inf	NA,0.0396062	0.000177862	0.00019217
2	chr2:233388033:C:A	233388033	NA,A	NA,C	NA,1	NA,-inf	NA,inf	NA,0.0386658	0.000177861	0.00019216
2	chr2:233552698:A:AAT	233552698	NA,AAT	NA,A	NA,1	NA,inf	NA,inf	NA,0.0375888	0.00017786	0.000192164
2	chr2:233405973:G:A	233405973	NA,A	NA,G	NA,1	NA,inf	NA,inf	NA,0.0313729	0.000177855	0.000192181
2	chr2:233538121:A:G	233538121	NA,G	NA,A	NA,1	NA,inf	NA,inf	NA,0.0430314	0.000177851	0.000192161
2	chr2:233387799:C:G	233387799	NA,G	NA,C	NA,1	NA,-inf	NA,inf	NA,0.0331065	0.000177847	0.000192143
2	chr2:233405458:C:T	233405458	NA,T	NA,C	NA,1	NA,inf	NA,inf	NA,0.030943	0.000177835	0.000192159
2	chr2:233502209:G:C	233502209	NA,C	NA,G	NA,1	NA,inf	NA,inf	NA,0.042288	0.000177822	0.000192128
2	chr2:233815110:C:T	233815110	NA,T	NA,C	NA,1	NA,-inf	NA,inf	NA,0.0373007	0.000177815	0.000192117
2	chr2:232911321:GT:G	232911321	NA,G	NA,GT	NA,1	NA,-inf	NA,inf	NA,0.0379272	0.000177814	0.000192114
2	chr2:233775180:G:A	233775180	NA,A	NA,G	NA,1	NA,inf	NA,inf	NA,0.0435123	0.000177814	0.000192112
2	chr2:233524099:T:C	233524099	NA,C	NA,T	NA,1	NA,inf	NA,inf	NA,0.0390461	0.000177813	0.000192114
2	chr2:233560791:T:C	233560791	NA,C	NA,T	NA,1	NA,inf	NA,inf	NA,0.0396511	0.000177812	0.000192109
2	chr2:233465883:GATT:G	233465883	NA,G	NA,GATT	NA,1	NA,-inf	NA,inf	NA,0.0444155	0.000177809	0.000192093
2	chr2:233112081:A:G	233112081	NA,G	NA,A	NA,1	NA,inf	NA,inf	NA,0.0362989	0.000177796	0.000192103
2	chr2:233251022:A:G	233251022	NA,G	NA,A	NA,1	NA,-inf	NA,inf	NA,0.0420482	0.000177792	0.000192086
2	chr2:232967264:A:G	232967264	NA,G	NA,A	NA,1	NA,-inf	NA,inf	NA,0.0357473	0.00017779	0.00019209
2	chr2:233232500:C:T	233232500	NA,T	NA,C	NA,1	NA,inf	NA,inf	NA,0.035396	0.000177788	0.000192091
2	chr2:233685221:C:T	233685221	NA,T	NA,C	NA,1	NA,-inf	NA,inf	NA,0.0422921	0.00017777	0.000192054
2	chr2:233503059:G:A	233503059	NA,A	NA,G	NA,1	NA,inf	NA,inf	NA,0.0380118	0.000177769	0.00019206
2	chr2:233434646:C:T	233434646	NA,T	NA,C	NA,1	NA,-inf	NA,inf	NA,0.0445541	0.000177765	0.00019205
2	chr2:233464658:C:T	233464658	NA,T	NA,C	NA,1	NA,-inf	NA,inf	NA,0.0436428	0.000177764	0.000192046
2	chr2:233532261:T:C	233532261	NA,C	NA,T	NA,1	NA,inf	NA,inf	NA,0.0409531	0.000177764	0.000192065
2	chr2:233075323:A:G	233075323	NA,G	NA,A	NA,1	NA,inf	NA,inf	NA,0.0342452	0.000177764	0.000192071
2	chr2:233376026:C:T	233376026	NA,T	NA,C	NA,1	NA,inf	NA,inf	NA,0.0383424	0.000177751	0.00019204
2	chr2:233843172:GAAT:G	233843172	NA,G	NA,GAAT	NA,1	NA,-inf	NA,inf	NA,0.0365347	0.000177749	0.000192047
2	chr2:232873518:G:A	232873518	NA,A	NA,G	NA,1	NA,inf	NA,inf	NA,0.0375295	0.000177746	0.00019204
2	chr2:233748518:A:T	233748518	NA,T	NA,A	NA,1	NA,inf	NA,inf	NA,0.035518	0.000177743	0.000192039
2	chr2:232858863:A:C	232858863	NA,C	NA,A	NA,1	NA,inf	NA,inf	NA,0.0361414	0.000177742	0.000192041
2	chr2:233854936:G:A	233854936	NA,A	NA,G	NA,1	NA,inf	NA,inf	NA,0.0368321	0.000177737	0.000192033
2	chr2:233025768:GC:G	233025768	NA,G	NA,GC	NA,1	NA,-inf	NA,inf	NA,0.0366657	0.000177735	0.000192028
2	chr2:233497044:A:T	233497044	NA,T	NA,A	NA,1	NA,inf	NA,inf	NA,0.0381584	0.000177733	0.00019202
2	chr2:233547367:T:C	233547367	NA,C	NA,T	NA,1	NA,inf	NA,inf	NA,0.0401952	0.000177727	0.000192026
2	chr2:233347497:T:C	233347497	NA,C	NA,T	NA,1	NA,-inf	NA,inf	NA,0.0383059	0.000177716	0.000192001
2	chr2:233478820:AGAAAG:A	233478820	NA,A	NA,AGAAAG	NA,1	NA,-inf	NA,inf	NA,0.0335665	0.000177715	0.000192026
2	chr2:232990440:T:A	232990440	NA,A	NA,T	NA,1	NA,-inf	NA,inf	NA,0.0316389	0.000177704	0.000192002
2	chr2:233855378:C:CAAAAAAAAAA	233855378	NA,CAAAAAAAAAA	NA,C	NA,1	NA,-inf	NA,inf	NA,0.031105	0.0001777	0.000192002
2	chr2:233326584:T:G	233326584	NA,G	NA,T	NA,1	NA,-inf	NA,inf	NA,0.0335999	0.000177673	0.000191952
2	chr2:233647162:C:T	233647162	NA,T	NA,C	NA,1	NA,-inf	NA,inf	NA,0.0392394	0.000177637	0.000191911
2	chr2:233456717:C:T	233456717	NA,T	NA,C	NA,1	NA,inf	NA,inf	NA,0.035711	0.000177634	0.000191908
2	chr2:233575017:C:A	233575017	NA,A	NA,C	NA,1	NA,-inf	NA,inf	NA,0.0416633	0.000177634	0.000191908
2	chr2:232928372:G:A	232928372	NA,A	NA,G	NA,1	NA,-inf	NA,inf	NA,0.0346103	0.00017763	0.000191909
2	chr2:233532491:G:A	233532491	NA,A	NA,G	NA,1	NA,-inf	NA,inf	NA,0.0412264	0.000177627	0.000191902
2	chr2:233550350:T:C	233550350	NA,C	NA,T	NA,1	NA,-inf	NA,inf	NA,0.0314591	0.000177627	0.00019193
2	chr2:233109773:A:G	233109773	NA,G	NA,A	NA,1	NA,-inf	NA,inf	NA,0.0347096	0.000177626	0.000191906
```
