## Supplementary material for "Characterization of shared and ancestry-specific signals driving complex traits using multi-ancestry fine-mapping": susiex_nc3.cs80.snp

```
BP	SNP	PIP(CS1)	LogBF(CS1,Pop1)	LogBF(CS1,Pop2)	PIP(CS2)	LogBF(CS2,Pop1)	LogBF(CS2,Pop2)
232856055	chr2:232856055:C:A	6.43571e-06	-0.793884	-1.15138	9.01777e-05	-0.674066	-1.15142
232856070	chr2:232856070:A:G	1.24912e-05	-1.2821	-2.2556e-10	0.00015632	-1.27536	-2.2556e-10
232856315	chr2:232856315:ATC:A	8.5658e-05	-1.16939e-10	0.643238	0.00113897	-1.16939e-10	0.710608
232856668	chr2:232856668:G:A	1.09641e-05	-1.4125	-2.2556e-10	0.000136411	-1.4116	-2.2556e-10
232856815	chr2:232856815:G:A	9.97429e-06	-1.50711	-2.2556e-10	0.000125963	-1.49128	-2.2556e-10
232856859	chr2:232856859:G:A	1.7993e-05	-1.16939e-10	-0.91714	0.000224724	-1.16939e-10	-0.912393
232856974	chr2:232856974:A:C	2.95579e-05	-1.16939e-10	-0.420774	0.000372474	-1.16939e-10	-0.407101
232857214	chr2:232857214:GTCACTTTTTTTCTTC:G	9.36239e-06	-1.57042	-2.2556e-10	0.000117311	-1.56244	-2.2556e-10
232857383	chr2:232857383:C:T	4.73873e-06	-1.53781	-0.713542	5.93295e-05	-1.52758	-0.71658
232858173	chr2:232858173:T:C	3.11564e-05	-1.16939e-10	-0.368104	0.000391625	-1.16939e-10	-0.356963
232858472	chr2:232858472:G:A	3.36134e-06	-1.49379	-1.10099	4.27322e-05	-1.47077	-1.10154
232858863	chr2:232858863:A:C	1.43021e-05	-1.16939e-10	-1.14672	0.000177742	-1.16939e-10	-1.14694
232858890	chr2:232858890:G:A	2.07028e-05	-0.776854	-2.2556e-10	0.000262387	-0.757447	-2.2556e-10
232859100	chr2:232859100:T:A	9.93221e-05	-1.16939e-10	0.791244	0.0013242	-1.16939e-10	0.861299
232859276	chr2:232859276:C:T	9.08094e-05	-1.16939e-10	0.701638	0.00120873	-1.16939e-10	0.77006
232859603	chr2:232859603:T:C	1.90016e-05	-1.16939e-10	-0.862602	0.000237442	-1.16939e-10	-0.857343
232859826	chr2:232859826:A:G	7.63244e-06	-0.624214	-1.1505	0.000106902	-0.504698	-1.15065
232860125	chr2:232860125:A:G	6.32173e-06	-1.5631	-0.400027	7.9068e-05	-1.55633	-0.400631
232860654	chr2:232860654:G:A	3.77727e-06	-1.32698	-1.15114	4.79874e-05	-1.30514	-1.15119
232860757	chr2:232860757:C:T	1.81922e-05	-1.16939e-10	-0.906134	0.00022757	-1.16939e-10	-0.899808
232860773	chr2:232860773:C:A	1.13377e-05	-0.422891	-0.956102	0.000163662	-0.27949	-0.949977
232861139	chr2:232861139:C:CCAA	3.32099e-05	-1.16939e-10	-0.304278	0.000418114	-1.16939e-10	-0.291513
232861295	chr2:232861295:C:T	1.93112e-05	-1.16939e-10	-0.846441	0.000239052	-1.16939e-10	-0.850585
232861444	chr2:232861444:A:G	9.73232e-06	-0.415277	-1.1164	0.00014107	-0.263374	-1.11464
232861546	chr2:232861546:T:C	3.30781e-05	-1.16939e-10	-0.308254	0.000416442	-1.16939e-10	-0.29552
232861594	chr2:232861594:A:G	4.61088e-06	-1.5725	-0.706204	5.87184e-05	-1.54535	-0.709164
232861880	chr2:232861880:C:T	5.23661e-06	-1.53808	-0.613374	6.5555e-05	-1.52773	-0.616653
232862126	chr2:232862126:G:A	4.295e-06	-1.19897	-1.1507	5.51408e-05	-1.16653	-1.15085
232862133	chr2:232862133:G:A	1.94525e-05	-1.16939e-10	-0.839151	0.000240789	-1.16939e-10	-0.843345
232862316	chr2:232862316:T:G	9.63858e-06	-0.42641	-1.11494	0.000139809	-0.273844	-1.11315
232862361	chr2:232862361:C:T	7.46751e-06	-0.645088	-1.15148	0.000104613	-0.525534	-1.15147
232862607	chr2:232862607:A:G	3.66737e-06	-1.36278	-1.14487	4.70163e-05	-1.33257	-1.1442
232862651	chr2:232862651:A:G	1.57972e-05	-1.16939e-10	-1.04729	0.000197135	-1.16939e-10	-1.04338
232863041	chr2:232863041:C:T	0.00010024	-1.16939e-10	0.800445	0.00133667	-1.16939e-10	0.870667
232863103	chr2:232863103:A:G	1.15851e-05	-1.3574	-2.2556e-10	0.000128857	-1.46857	-2.2556e-10
232863330	chr2:232863330:A:T	0.000110707	-1.16939e-10	0.899766	0.00147882	-1.16939e-10	0.971731
232863353	chr2:232863353:T:C	1.27485e-05	-1.26171	-2.2556e-10	0.000157806	-1.2659	-2.2556e-10
232863610	chr2:232863610:AAAT:A	3.20382e-06	-1.5437	-1.09908	3.92771e-05	-1.55607	-1.10056
232864168	chr2:232864168:G:A	1.59392e-05	-1.16939e-10	-1.03834	0.000199635	-1.16939e-10	-1.03078
232864289	chr2:232864289:T:A	9.87798e-05	-1.16939e-10	0.785768	0.00131685	-1.16939e-10	0.855727
232864376	chr2:232864376:T:G	1.27807e-05	-1.25919	-2.2556e-10	0.000167085	-1.20877	-2.2556e-10
232864783	chr2:232864783:G:A	1.57694e-05	-1.16939e-10	-1.04905	0.000197291	-1.16939e-10	-1.04259
232865051	chr2:232865051:G:A	2.33007e-05	-1.16939e-10	-0.658642	0.000296095	-1.16939e-10	-0.636588
232865182	chr2:232865182:T:G	3.86207e-05	-1.16939e-10	-0.153335	0.000479541	-1.16939e-10	-0.154439
232865622	chr2:232865622:T:G	3.87773e-05	-1.16939e-10	-0.149289	0.00048877	-1.16939e-10	-0.135375
232865642	chr2:232865642:GT:G	5.19788e-06	-1.58057	-0.578301	6.46517e-05	-1.57806	-0.580192
232865776	chr2:232865776:A:G	4.60389e-06	-1.52059	-0.759635	5.77521e-05	-1.50763	-0.763473
232865791	chr2:232865791:ATATT:A	1.44267e-05	-1.16939e-10	-1.13805	0.000179478	-1.16939e-10	-1.13721
232866376	chr2:232866376:G:A	2.5296e-05	-1.16939e-10	-0.576481	0.000317984	-1.16939e-10	-0.565268
232866648	chr2:232866648:C:T	2.17029e-05	-1.16939e-10	-0.729681	0.000273902	-1.16939e-10	-0.714497
232866776	chr2:232866776:C:T	3.16579e-06	-1.5339	-1.12082	3.87678e-05	-1.54773	-1.12194
232867151	chr2:232867151:A:G	9.87798e-05	-1.16939e-10	0.785768	0.00131685	-1.16939e-10	0.855727
232867651	chr2:232867651:C:T	4.11026e-06	-1.31167	-1.08196	5.21413e-05	-1.29133	-1.08198
232867965	chr2:232867965:G:C	9.64369e-06	-1.54082	-2.2556e-10	0.00011494	-1.58286	-2.2556e-10
232868434	chr2:232868434:G:A	2.31804e-05	0.2815	-0.945316	0.000343347	0.452761	-0.941288
232868450	chr2:232868450:C:CT	9.48691e-06	-1.55721	-2.2556e-10	0.000118984	-1.54828	-2.2556e-10
232868509	chr2:232868509:A:G	1.49148e-05	-1.16939e-10	-1.10477	0.000185589	-1.16939e-10	-1.10373
232868611	chr2:232868611:T:C	5.10492e-05	0.125665	-2.2556e-10	0.000535023	-0.0449584	-2.2556e-10
232868642	chr2:232868642:A:G	2.01853e-05	0.21127	-1.01344	0.000297848	0.37946	-1.01014
232868847	chr2:232868847:G:A	4.46788e-05	-1.16939e-10	-0.00762623	0.00056374	-1.16939e-10	0.00732586
232869373	chr2:232869373:G:A	2.01453e-05	0.291651	-1.09581	0.000294893	0.451884	-1.09254
232869908	chr2:232869908:C:G	1.95775e-05	-1.16939e-10	-0.832743	0.000243008	-1.16939e-10	-0.834175
232870093	chr2:232870093:C:CT	4.79207e-05	-1.16939e-10	0.0624234	0.000604886	-1.16939e-10	0.0777717
232870178	chr2:232870178:G:A	8.22987e-05	-1.16939e-10	0.603231	0.00103208	-1.16939e-10	0.612063
232870452	chr2:232870452:C:T	2.20921e-05	-0.711905	-2.2556e-10	0.000252584	-0.795525	-2.2556e-10
232870691	chr2:232870691:ACATGGGTATTG:A	9.52751e-05	-1.16939e-10	0.749644	0.00126937	-1.16939e-10	0.819007
232870833	chr2:232870833:T:C	1.66017e-05	0.153775	-1.1514	0.000240139	0.305406	-1.15146
232870983	chr2:232870983:C:T	1.65308e-05	0.149225	-1.15112	0.000239115	0.300952	-1.15128
232870999	chr2:232870999:G:A	1.66456e-05	0.152264	-1.14724	0.000240442	0.303045	-1.14783
232871111	chr2:232871111:G:A	9.94833e-06	-1.50972	-2.2556e-10	0.000123826	-1.50839	-2.2556e-10
232871246	chr2:232871246:G:A	3.97963e-05	-1.16939e-10	-0.123352	0.000501696	-1.16939e-10	-0.109273
232871534	chr2:232871534:C:T	7.11526e-06	-0.703283	-1.1416	9.36738e-05	-0.646656	-1.14079
232871639	chr2:232871639:G:A	1.66805e-05	0.157912	-1.15079	0.000241004	0.308563	-1.15102
232871803	chr2:232871803:C:T	9.03572e-05	-1.16939e-10	0.696646	0.00120253	-1.16939e-10	0.764918
232872258	chr2:232872258:A:C	2.8605e-05	-1.16939e-10	-0.453542	0.00035697	-1.16939e-10	-0.449616
232872271	chr2:232872271:G:C	1.25355e-05	-1.27856	-2.2556e-10	0.000156101	-1.27677	-2.2556e-10
232872445	chr2:232872445:C:T	2.02823e-05	-1.16939e-10	-0.797378	0.000250997	-1.16939e-10	-0.801826
232872533	chr2:232872533:G:A	1.85329e-05	-1.16939e-10	-0.887578	0.000232829	-1.16939e-10	-0.876961
232872668	chr2:232872668:C:T	3.97963e-05	-1.16939e-10	-0.123352	0.000501696	-1.16939e-10	-0.109273
232872745	chr2:232872745:G:A	1.42345e-05	-1.16939e-10	-1.15146	0.000176941	-1.16939e-10	-1.15145
232873010	chr2:232873010:C:T	9.87657e-06	-1.51696	-2.2556e-10	0.000116187	-1.57207	-2.2556e-10
232873037	chr2:232873037:A:AGCCTGTGAGGGAT	1.85355e-05	-1.16939e-10	-0.887436	0.000234117	-1.16939e-10	-0.871445
232873250	chr2:232873250:C:A	3.25086e-05	-1.16939e-10	-0.325621	0.000408729	-1.16939e-10	-0.314216
232873321	chr2:232873321:AG:A	9.71328e-06	-0.668604	-0.865026	0.000130618	-0.588663	-0.866328
232873518	chr2:232873518:G:A	1.42975e-05	-1.16939e-10	-1.14704	0.000177746	-1.16939e-10	-1.14691
232873579	chr2:232873579:C:G	4.51668e-06	-1.58826	-0.711089	5.61494e-05	-1.58685	-0.712399
232873607	chr2:232873607:T:C	3.69939e-05	-0.196372	-2.2556e-10	0.000465788	-0.183537	-2.2556e-10
232874175	chr2:232874175:C:T	1.6265e-05	-1.16939e-10	-1.01811	0.000203121	-1.16939e-10	-1.01346
232874261	chr2:232874261:G:A	4.74295e-06	-1.58191	-0.66856	6.00125e-05	-1.56184	-0.670876
232874421	chr2:232874421:T:C	3.97308e-05	-1.16939e-10	-0.124999	0.000500865	-1.16939e-10	-0.110932
232874742	chr2:232874742:G:A	1.42786e-05	-1.16939e-10	-1.14836	0.000177509	-1.16939e-10	-1.14824
232874968	chr2:232874968:T:C	1.2564e-05	-0.251152	-1.02514	0.000181883	-0.102013	-1.02189
232875275	chr2:232875275:G:A	1.79992e-05	-1.16939e-10	-0.916798	0.000227122	-1.16939e-10	-0.90178
232875332	chr2:232875332:ACT:A	1.5115e-05	-1.16939e-10	-1.09144	0.00018802	-1.16939e-10	-1.09072
232875492	chr2:232875492:C:T	2.03885e-05	-1.16939e-10	-0.792155	0.000258732	-1.16939e-10	-0.771473
232875517	chr2:232875517:A:G	1.18457e-05	-0.201942	-1.13322	0.000172181	-0.044683	-1.13404
232876112	chr2:232876112:C:T	1.06737e-05	-1.43935	-2.2556e-10	0.000133367	-1.43416	-2.2556e-10
232876441	chr2:232876441:C:T	1.84352e-05	-1.16939e-10	-0.892862	0.000229675	-1.16939e-10	-0.890601
232876546	chr2:232876546:G:C	3.26332e-06	-1.52291	-1.10147	3.98923e-05	-1.53815	-1.10293
232876628	chr2:232876628:C:G	2.9518e-05	-1.16939e-10	-0.422126	0.000367035	-1.16939e-10	-0.42181
232876666	chr2:232876666:A:G	9.55675e-06	-1.54988	-2.2556e-10	0.000114529	-1.58644	-2.2556e-10
232876673	chr2:232876673:G:C	4.1626e-05	-1.16939e-10	-0.078401	0.000524922	-1.16939e-10	-0.0640187
232876818	chr2:232876818:C:T	1.46383e-05	-1.16939e-10	-1.12348	0.000182024	-1.16939e-10	-1.12313
232877162	chr2:232877162:A:G	1.47237e-05	-1.16939e-10	-1.11767	0.000182878	-1.16939e-10	-1.11845
232877884	chr2:232877884:C:T	4.48698e-05	-1.16939e-10	-0.00335905	0.00056412	-1.16939e-10	0.00799947
232877893	chr2:232877893:C:T	1.2328e-05	-1.29525	-2.2556e-10	0.000152158	-1.30235	-2.2556e-10
232877948	chr2:232877948:C:A	1.63356e-05	-1.16939e-10	-1.01378	0.000203003	-1.16939e-10	-1.01405
232878399	chr2:232878399:A:G	4.5966e-06	-1.13533	-1.14648	5.94961e-05	-1.09433	-1.14703
232878423	chr2:232878423:C:T	1.42397e-05	-1.16939e-10	-1.15109	0.000177009	-1.16939e-10	-1.15107
232878485	chr2:232878485:T:G	1.46793e-05	-1.16939e-10	-1.12069	0.000182538	-1.16939e-10	-1.12031
232878581	chr2:232878581:C:T	1.4249e-05	-1.16939e-10	-1.15044	0.000177128	-1.16939e-10	-1.15039
232878822	chr2:232878822:G:C	6.89666e-06	-0.731989	-1.1441	9.06484e-05	-0.676872	-1.14341
232878898	chr2:232878898:G:C	1.86078e-05	-1.16939e-10	-0.883544	0.000230602	-1.16939e-10	-0.886575
232879084	chr2:232879084:C:T	1.47816e-05	0.0227924	-1.13654	0.000165465	-0.0819105	-1.1366
232879105	chr2:232879105:A:G	1.42342e-05	-1.16939e-10	-1.15147	0.00017694	-1.16939e-10	-1.15146
232879329	chr2:232879329:C:A	1.45782e-05	-1.16939e-10	-1.1276	0.000181098	-1.16939e-10	-1.12823
232879734	chr2:232879734:A:G	7.52447e-05	-1.16939e-10	0.513621	0.000984354	-1.16939e-10	0.564718
232879768	chr2:232879768:T:G	5.31722e-06	-1.5905	-0.545673	6.59769e-05	-1.59026	-0.547703
232879812	chr2:232879812:G:A	0.000124577	-1.16939e-10	1.0178	0.00157019	-1.16939e-10	1.03169
232879976	chr2:232879976:G:GC	4.93522e-06	-1.56279	-0.647941	6.15839e-05	-1.55645	-0.65042
232880025	chr2:232880025:G:A	3.91084e-05	-1.16939e-10	-0.140787	0.000492966	-1.16939e-10	-0.126828
232880034	chr2:232880034:G:A	8.39825e-05	-1.16939e-10	0.623483	0.00110045	-1.16939e-10	0.676203
232880046	chr2:232880046:G:A	3.7054e-06	-1.58199	-0.915339	4.61701e-05	-1.58129	-0.913647
232880312	chr2:232880312:T:C	1.15591e-05	-1.35965	-2.2556e-10	0.00014317	-1.36324	-2.2556e-10
232880417	chr2:232880417:A:G	9.93018e-05	-1.16939e-10	0.791038	0.00132397	-1.16939e-10	0.86112
232880562	chr2:232880562:T:C	3.99022e-06	-1.59013	-0.833149	4.94133e-05	-1.59051	-0.836535
232880685	chr2:232880685:G:A	8.85358e-06	-0.74147	-0.884833	0.000119331	-0.659208	-0.886155
232880777	chr2:232880777:T:TGGGTCAGGTCA	1.81738e-05	-1.16939e-10	-0.907145	0.000228319	-1.16939e-10	-0.896523
232881047	chr2:232881047:G:A	1.81521e-05	-0.908338	-2.2556e-10	0.000230338	-0.88772	-2.2556e-10
232881065	chr2:232881065:G:C	8.47537e-05	-1.16939e-10	0.632624	0.00111077	-1.16939e-10	0.685543
232881283	chr2:232881283:C:T	7.72113e-05	-1.16939e-10	0.539422	0.00102439	-1.16939e-10	0.604583
232882127	chr2:232882127:G:A	1.74066e-05	-1.16939e-10	-0.950273	0.000215825	-1.16939e-10	-0.952798
232882305	chr2:232882305:A:G	5.02974e-06	-1.27761	-0.914145	6.36524e-05	-1.25967	-0.914156
232882502	chr2:232882502:T:G	4.77431e-06	-1.58171	-0.662164	5.94347e-05	-1.57871	-0.663678
232882592	chr2:232882592:C:T	8.74032e-05	-1.16939e-10	0.663407	0.0011446	-1.16939e-10	0.715541
232882599	chr2:232882599:A:G	1.00858e-05	-1.49599	-2.2556e-10	0.000117352	-1.56209	-2.2556e-10
232882684	chr2:232882684:G:A	4.23034e-06	-1.53216	-0.832684	5.29415e-05	-1.52203	-0.836049
232882710	chr2:232882710:G:A	2.79796e-05	-1.16939e-10	-0.47565	0.000347896	-1.16939e-10	-0.475365
232883566	chr2:232883566:C:T	2.00454e-05	-1.16939e-10	-0.809127	0.000248087	-1.16939e-10	-0.813487
232883702	chr2:232883702:T:G	4.24386e-06	-1.53017	-0.831477	5.31226e-05	-1.51991	-0.834758
232883777	chr2:232883777:A:C	3.16237e-06	-1.52193	-1.13387	3.86569e-05	-1.53783	-1.13472
232884295	chr2:232884295:G:A	1.50616e-05	-1.16939e-10	-1.09498	0.000187367	-1.16939e-10	-1.0942
232884968	chr2:232884968:T:G	3.15252e-06	-1.50917	-1.14975	3.85234e-05	-1.52652	-1.14948
232885204	chr2:232885204:G:A	8.57918e-06	-0.824946	-0.83284	0.000114499	-0.752392	-0.834307
232885364	chr2:232885364:C:T	4.2633e-06	-1.47004	-0.887037	5.206e-05	-1.485	-0.88987
232885513	chr2:232885513:G:A	3.41023e-05	-1.16939e-10	-0.277761	0.000428891	-1.16939e-10	-0.266065
232885764	chr2:232885764:G:A	1.50923e-05	-1.16939e-10	-1.09294	0.000187566	-1.16939e-10	-1.09313
232885781	chr2:232885781:G:A	3.41023e-05	-1.16939e-10	-0.277761	0.000428891	-1.16939e-10	-0.266065
232885917	chr2:232885917:C:G	6.30279e-06	-0.815138	-1.15099	8.31496e-05	-0.7556	-1.15103
232885957	chr2:232885957:A:G	3.42832e-06	-1.42431	-1.15074	4.349e-05	-1.40399	-1.15074
232885999	chr2:232885999:G:A	1.5756e-05	-1.16939e-10	-1.04991	0.000196028	-1.16939e-10	-1.04901
232886034	chr2:232886034:G:A	5.88947e-06	-1.43964	-0.594324	7.43918e-05	-1.41946	-0.598466
232886123	chr2:232886123:GTGTATATGCAGTGTGTGC:G	7.13147e-06	-0.781215	-1.06139	9.48597e-05	-0.716682	-1.05819
232886485	chr2:232886485:C:T	1.46892e-05	-1.16939e-10	-1.12001	0.0001827	-1.16939e-10	-1.11942
232886551	chr2:232886551:G:A	0.000136678	-1.16939e-10	1.11051	0.00180332	-1.16939e-10	1.17012
232886624	chr2:232886624:A:T	1.40464e-05	-0.173809	-0.99095	0.000201227	-0.0361686	-0.986666
232886667	chr2:232886667:A:G	1.78465e-05	0.179232	-1.10455	0.000264099	0.352092	-1.10303
232886923	chr2:232886923:G:T	9.60881e-06	-1.54444	-2.2556e-10	0.000120892	-1.53237	-2.2556e-10
232887170	chr2:232887170:T:C	9.68261e-06	-1.53679	-2.2556e-10	0.000115132	-1.58119	-2.2556e-10
232887386	chr2:232887386:A:G	1.01627e-05	-1.37435	-0.114054	0.000125385	-1.38025	-0.11563
232887611	chr2:232887611:A:G	3.40775e-06	-1.49472	-1.08636	4.16332e-05	-1.50963	-1.08874
232887835	chr2:232887835:A:G	9.85956e-06	-1.57637	0.0576898	0.000124828	-1.57143	0.0710981
232887929	chr2:232887929:A:T	1.38433e-05	-0.149795	-1.02953	0.000198494	-0.0106819	-1.02583
232888412	chr2:232888412:A:G	4.03635e-06	-1.45872	-0.953066	4.9206e-05	-1.47514	-0.956111
232888457	chr2:232888457:T:C	2.92335e-06	-1.58295	-1.15144	3.61356e-05	-1.58854	-1.15144
232888512	chr2:232888512:C:T	3.2e-06	-1.52649	-1.11749	3.91101e-05	-1.54225	-1.11864
232888524	chr2:232888524:C:T	2.54508e-05	-1.16939e-10	-0.570378	0.000315848	-1.16939e-10	-0.572005
232888612	chr2:232888612:T:C	1.60371e-05	-1.16939e-10	-1.03222	0.000200227	-1.16939e-10	-1.02781
232888630	chr2:232888630:G:A	7.736e-06	-0.713379	-1.04786	0.000110781	-0.570376	-1.04934
232888996	chr2:232888996:C:G	2.3932e-05	-1.16939e-10	-0.631907	0.000298925	-1.16939e-10	-0.627074
232889262	chr2:232889262:C:T	5.84651e-05	-1.16939e-10	0.261305	0.000737449	-1.16939e-10	0.275929
232889317	chr2:232889317:G:A	6.8152e-05	-1.16939e-10	0.414615	0.00087257	-1.16939e-10	0.444175
232889588	chr2:232889588:A:G	4.23752e-06	-1.57	-0.793142	5.28562e-05	-1.56364	-0.796055
232889654	chr2:232889654:C:T	1.65704e-05	0.0600067	-1.05951	0.000238787	0.204731	-1.05643
232889694	chr2:232889694:G:A	8.59696e-05	-1.16939e-10	0.646869	0.00108377	-1.16939e-10	0.660929
232890577	chr2:232890577:G:A	8.22628e-06	-1.02067	-0.679117	0.000104528	-1.0009	-0.676914
232891160	chr2:232891160:G:A	1.79727e-05	-1.16939e-10	-0.918269	0.000225691	-1.16939e-10	-0.9081
232891239	chr2:232891239:A:G	8.85476e-06	-1.58655	-0.0396241	0.000109614	-1.58853	-0.0417775
232891481	chr2:232891481:C:T	4.87704e-05	-1.16939e-10	0.0799987	0.000612697	-1.16939e-10	0.0906021
232891557	chr2:232891557:A:G	1.6656e-05	-1.16939e-10	-0.994355	0.000207212	-1.16939e-10	-0.993525
232891900	chr2:232891900:C:G	2.0795e-05	-1.16939e-10	-0.772413	0.000262602	-1.16939e-10	-0.756628
232892060	chr2:232892060:G:A	0.000119493	-1.16939e-10	0.976133	0.00150526	-1.16939e-10	0.98945
232892269	chr2:232892269:C:T	3.42522e-06	-1.43237	-1.14359	4.17406e-05	-1.45227	-1.14352
232892525	chr2:232892525:C:T	3.46545e-06	-1.41424	-1.15004	4.19358e-05	-1.44085	-1.15028
232892733	chr2:232892733:C:T	6.38055e-06	-1.04894	-0.904926	8.37851e-05	-0.998862	-0.90015
232892853	chr2:232892853:C:T	2.16548e-05	-1.16939e-10	-0.731898	0.000273695	-1.16939e-10	-0.715252
232892969	chr2:232892969:G:A	1.29199e-05	-0.325155	-0.923203	0.000173892	-0.247989	-0.920843
232892987	chr2:232892987:A:G	0.000250964	1.71818	-2.2556e-10	0.00297064	1.66926	-2.2556e-10
232893150	chr2:232893150:T:C	8.59915e-06	-0.962023	-0.693439	9.98669e-05	-1.0278	-0.695628
232893163	chr2:232893163:G:A	1.42638e-05	-1.16939e-10	-1.1494	0.000177211	-1.16939e-10	-1.14993
232894174	chr2:232894174:G:T	5.92651e-06	-1.00636	-1.02133	7.85495e-05	-0.941046	-1.02249
232894652	chr2:232894652:G:C	4.58751e-06	-1.27884	-1.00495	5.91768e-05	-1.242	-1.00474
232894704	chr2:232894704:C:T	4.28732e-05	-1.16939e-10	-0.0488787	0.000538208	-1.16939e-10	-0.0390219
232894940	chr2:232894940:T:A	8.31446e-06	-0.713697	-0.975432	0.000111743	-0.634232	-0.976837
232894985	chr2:232894985:G:C	9.44155e-06	-0.586217	-0.975787	0.000125875	-0.520908	-0.971073
232895301	chr2:232895301:C:T	9.79069e-06	-1.52569	-2.2556e-10	0.000123118	-1.51412	-2.2556e-10
232895403	chr2:232895403:T:C	3.40369e-06	-1.43202	-1.15024	4.21881e-05	-1.43489	-1.15024
232895809	chr2:232895809:T:C	6.38377e-06	-1.21709	-0.736276	8.3317e-05	-1.17453	-0.730081
232896285	chr2:232896285:G:A	4.98806e-06	-1.54551	-0.654573	6.15769e-05	-1.55065	-0.656333
232897197	chr2:232897197:G:C	1.4275e-05	-1.16939e-10	-1.14862	0.00017734	-1.16939e-10	-1.1492
232897207	chr2:232897207:G:A	1.49785e-05	-1.16939e-10	-1.10051	0.000185904	-1.16939e-10	-1.10204
232897241	chr2:232897241:C:T	4.33271e-06	-1.27428	-1.06665	5.79496e-05	-1.20236	-1.06534
232897515	chr2:232897515:T:C	6.16738e-05	-1.16939e-10	0.314734	0.000768338	-1.16939e-10	0.316962
232898071	chr2:232898071:TC:T	3.48938e-06	-1.40901	-1.14839	4.21478e-05	-1.43732	-1.14877
232898354	chr2:232898354:C:G	3.56733e-06	-1.50209	-1.03322	4.58202e-05	-1.47426	-1.02828
232898616	chr2:232898616:G:A	1.42409e-05	-1.16939e-10	-1.15101	0.000177017	-1.16939e-10	-1.15102
232898652	chr2:232898652:C:T	8.65946e-06	-0.521795	-1.12668	0.000114904	-0.459616	-1.12356
232899041	chr2:232899041:GGTGTGGAT:G	5.61187e-06	-1.52141	-0.560827	6.99931e-05	-1.52071	-0.55816
232899227	chr2:232899227:G:A	6.12172e-05	-1.16939e-10	0.307304	0.000762605	-1.16939e-10	0.309472
232899337	chr2:232899337:G:A	9.45384e-06	-1.5607	-2.2556e-10	0.000116813	-1.5667	-2.2556e-10
232899809	chr2:232899809:CTCAG:C	0.000371927	2.11157	-2.2556e-10	0.00445385	2.07426	-2.2556e-10
232901055	chr2:232901055:C:T	1.08494e-05	-1.42301	-2.2556e-10	0.000123635	-1.50994	-2.2556e-10
232901138	chr2:232901138:A:G	5.07914e-06	-1.06205	-1.11993	6.50561e-05	-1.03424	-1.11778
232901143	chr2:232901143:C:T	3.13058e-06	-1.57646	-1.08945	3.91933e-05	-1.57113	-1.08763
232901306	chr2:232901306:G:A	6.02088e-06	-1.32729	-0.6846	7.6323e-05	-1.32118	-0.671116
232901387	chr2:232901387:G:A	4.52975e-06	-1.14812	-1.14833	5.29866e-05	-1.20996	-1.14727
232901406	chr2:232901406:G:C	1.82363e-05	-1.16939e-10	-0.903712	0.000227648	-1.16939e-10	-0.899467
232901818	chr2:232901818:G:A	3.5441e-06	-1.41428	-1.12756	4.41098e-05	-1.41352	-1.12706
232902327	chr2:232902327:A:G	7.30882e-06	-0.827704	-0.990339	8.7804e-05	-0.863767	-0.988394
232902345	chr2:232902345:C:T	1.48214e-05	-1.16939e-10	-1.11105	0.000184177	-1.16939e-10	-1.11137
232902368	chr2:232902368:A:G	2.16611e-05	-1.16939e-10	-0.731605	0.000275609	-1.16939e-10	-0.708285
232902538	chr2:232902538:G:A	2.12072e-05	-1.16939e-10	-0.752783	0.000264113	-1.16939e-10	-0.750891
232902605	chr2:232902605:C:T	4.02679e-06	-1.26275	-1.1514	5.16184e-05	-1.23198	-1.15141
232902728	chr2:232902728:C:T	1.43089e-05	-1.16939e-10	-1.14624	0.00017789	-1.16939e-10	-1.1461
232903244	chr2:232903244:G:A	1.46637e-05	-1.16939e-10	-1.12175	0.000182656	-1.16939e-10	-1.11966
232903269	chr2:232903269:G:A	1.63071e-05	-1.16939e-10	-1.01552	0.000203186	-1.16939e-10	-1.01315
232903566	chr2:232903566:T:C	1.44705e-05	-1.16939e-10	-1.13501	0.000179832	-1.16939e-10	-1.13524
232903861	chr2:232903861:A:T	2.59247e-05	-1.16939e-10	-0.551928	0.000321932	-1.16939e-10	-0.552928
232903874	chr2:232903874:T:C	1.43477e-05	-1.16939e-10	-1.14354	0.000178372	-1.16939e-10	-1.14339
232904075	chr2:232904075:G:A	2.55949e-05	-1.16939e-10	-0.564734	0.000317841	-1.16939e-10	-0.565716
232904078	chr2:232904078:G:A	5.89411e-06	-0.881914	-1.15126	7.04966e-05	-0.920437	-1.15127
232904095	chr2:232904095:C:T	1.47485e-05	-1.16939e-10	-1.11598	0.000183396	-1.16939e-10	-1.11562
232904614	chr2:232904614:G:A	4.02663e-06	-1.26286	-1.15134	5.16424e-05	-1.2316	-1.15132
232904717	chr2:232904717:G:A	1.07162e-05	-1.43537	-2.2556e-10	0.000133796	-1.43095	-2.2556e-10
232904785	chr2:232904785:A:T	1.66884e-05	-1.16939e-10	-0.992413	0.000207508	-1.16939e-10	-0.992099
232904823	chr2:232904823:G:A	2.02631e-05	-1.16939e-10	-0.798322	0.000252863	-1.16939e-10	-0.794422
232905209	chr2:232905209:G:C	1.07425e-05	-1.43291	-2.2556e-10	0.000156607	-1.27353	-2.2556e-10
232905384	chr2:232905384:G:A	2.06031e-05	-1.16939e-10	-0.781682	0.000259592	-1.16939e-10	-0.768156
232905434	chr2:232905434:C:T	3.69238e-06	-1.35756	-1.14329	4.6398e-05	-1.347	-1.14301
232905477	chr2:232905477:C:T	1.55561e-05	-1.16939e-10	-1.06267	0.000194028	-1.16939e-10	-1.05927
232905706	chr2:232905706:C:T	2.51994e-05	-1.16939e-10	-0.580306	0.000314009	-1.16939e-10	-0.577847
232905709	chr2:232905709:C:G	4.79979e-05	-1.16939e-10	0.0640325	0.000602001	-1.16939e-10	0.0729912
232905765	chr2:232905765:G:A	1.88077e-05	-1.16939e-10	-0.872859	0.000234263	-1.16939e-10	-0.870821
232905782	chr2:232905782:C:T	1.49214e-05	-1.16939e-10	-1.10433	0.000185729	-1.16939e-10	-1.10298
232906709	chr2:232906709:T:G	3.93977e-06	-1.34022	-1.09579	4.95013e-05	-1.32944	-1.09583
232906749	chr2:232906749:G:A	1.4629e-05	-1.16939e-10	-1.12412	0.000181905	-1.16939e-10	-1.12379
232907590	chr2:232907590:C:T	5.77464e-06	-0.948457	-1.10519	6.85832e-05	-0.991052	-1.10817
232907629	chr2:232907629:A:AAG	1.97668e-05	-1.16939e-10	-0.823122	0.000246636	-1.16939e-10	-0.819354
232907925	chr2:232907925:A:G	1.59626e-05	-1.16939e-10	-1.03688	0.000197537	-1.16939e-10	-1.04134
232907930	chr2:232907930:A:G	3.12463e-06	-1.58333	-1.08448	3.89682e-05	-1.57982	-1.0847
232908288	chr2:232908288:T:G	4.44911e-06	-1.24624	-1.06818	5.35101e-05	-1.27518	-1.07221
232908395	chr2:232908395:CATTT:C	1.12372e-05	-1.38789	-2.2556e-10	0.000126776	-1.48485	-2.2556e-10
232909147	chr2:232909147:T:C	9.20351e-06	-1.58754	-2.2556e-10	0.000114167	-1.5896	-2.2556e-10
232909192	chr2:232909192:T:C	1.93821e-05	-1.16939e-10	-0.842777	0.000241868	-1.16939e-10	-0.838877
232909270	chr2:232909270:C:G	1.5725e-05	-1.16939e-10	-1.05187	0.000196176	-1.16939e-10	-1.04826
232909387	chr2:232909387:T:C	4.17832e-06	-1.28741	-1.08981	5.03041e-05	-1.31597	-1.09321
232909473	chr2:232909473:G:A	7.0681e-06	-1.14071	-0.710824	9.08569e-05	-1.10859	-0.709388
232909717	chr2:232909717:C:T	4.1597e-05	-0.0790959	-2.2556e-10	0.000442733	-0.234301	-2.2556e-10
232910118	chr2:232910118:T:C	2.95576e-06	-1.58534	-1.13803	3.67943e-05	-1.58416	-1.13776
232910350	chr2:232910350:T:C	1.48459e-05	-1.16939e-10	-1.1094	0.000184478	-1.16939e-10	-1.10974
232910561	chr2:232910561:G:A	1.95766e-05	-1.16939e-10	-0.832788	0.000243743	-1.16939e-10	-0.831153
232910601	chr2:232910601:AG:A	1.87988e-05	-1.16939e-10	-0.873332	0.000236379	-1.16939e-10	-0.861833
232911075	chr2:232911075:T:G	1.17351e-05	-1.34454	-2.2556e-10	0.000146969	-1.33704	-2.2556e-10
232911173	chr2:232911173:A:G	3.82058e-05	-1.16939e-10	-0.164137	0.000479184	-1.16939e-10	-0.155184
232911210	chr2:232911210:C:CAT	0.000227715	1.62097	-2.2556e-10	0.0028306	1.62097	-2.2556e-10
232911318	chr2:232911318:CTTG:C	3.00326e-06	-1.56665	-1.14077	3.73064e-05	-1.56849	-1.13961
232911321	chr2:232911321:GT:G	1.43028e-05	-1.16939e-10	-1.14667	0.000177814	-1.16939e-10	-1.14653
232911446	chr2:232911446:T:C	1.42398e-05	-1.16939e-10	-1.15109	0.000177014	-1.16939e-10	-1.15104
232912494	chr2:232912494:C:T	3.78009e-06	-1.5769	-0.900473	4.77275e-05	-1.56968	-0.89208
232912622	chr2:232912622:T:C	2.07061e-05	-1.16939e-10	-0.776697	0.00025782	-1.16939e-10	-0.775005
232913149	chr2:232913149:C:T	3.84864e-06	-1.54595	-0.913456	4.77071e-05	-1.54939	-0.912802
232913150	chr2:232913150:G:A	1.93728e-05	-1.16939e-10	-0.843257	0.000241207	-1.16939e-10	-0.841612
232913187	chr2:232913187:C:T	1.64855e-05	-0.633864	-0.37078	0.000211081	-0.612435	-0.362592
232913311	chr2:232913311:C:T	7.58579e-06	-1.34499	-0.435856	9.3758e-05	-1.34911	-0.437437
232913374	chr2:232913374:G:A	1.60871e-05	-1.16939e-10	-1.02911	0.00020024	-1.16939e-10	-1.02775
232913646	chr2:232913646:C:T	2.93358e-06	-1.58323	-1.14767	3.63437e-05	-1.58631	-1.14793
232913884	chr2:232913884:C:T	2.94456e-06	-1.57846	-1.14871	3.64449e-05	-1.58253	-1.14893
232914186	chr2:232914186:A:G	3.55118e-06	-1.57274	-0.967108	4.40734e-05	-1.57498	-0.96643
232914610	chr2:232914610:C:T	2.21882e-05	-1.16939e-10	-0.707562	0.000280147	-1.16939e-10	-0.691952
232914617	chr2:232914617:T:C	1.61522e-05	-1.16939e-10	-1.02507	0.000201056	-1.16939e-10	-1.02369
232915070	chr2:232915070:C:T	1.91994e-05	-1.16939e-10	-0.852245	0.000239036	-1.16939e-10	-0.850653
232915237	chr2:232915237:TA:T	2.93968e-06	-1.58027	-1.14855	3.6398e-05	-1.58397	-1.14879
232915407	chr2:232915407:AT:A	1.6885e-05	-1.16939e-10	-0.9807	0.000210938	-1.16939e-10	-0.975701
232915476	chr2:232915476:C:T	3.19158e-06	-1.53929	-1.10732	3.8929e-05	-1.55913	-1.1064
232915534	chr2:232915534:G:A	3.06068e-06	-1.56154	-1.12695	3.78701e-05	-1.56717	-1.12594
232916372	chr2:232916372:G:A	3.21725e-06	-1.54891	-1.08969	3.965e-05	-1.56071	-1.08647
232916857	chr2:232916857:G:A	3.68903e-06	-1.45196	-1.0498	4.7146e-05	-1.425	-1.04901
232916969	chr2:232916969:C:T	1.43307e-05	-1.16939e-10	-1.14472	0.000177935	-1.16939e-10	-1.14585
232916994	chr2:232916994:G:A	1.25519e-05	-1.27725	-2.2556e-10	0.000153009	-1.29677	-2.2556e-10
232917154	chr2:232917154:T:A	5.10172e-06	-1.32609	-0.851458	6.11187e-05	-1.35505	-0.859396
232917451	chr2:232917451:G:A	2.95766e-06	-1.57461	-1.14811	3.7094e-05	-1.56649	-1.14732
232917723	chr2:232917723:C:T	2.9605e-06	-1.57634	-1.14543	3.70208e-05	-1.57035	-1.14544
232917820	chr2:232917820:C:A	1.0775e-05	-1.4299	-2.2556e-10	0.000133932	-1.42993	-2.2556e-10
232917823	chr2:232917823:G:A	7.71248e-06	-0.975107	-0.789178	9.59006e-05	-0.980462	-0.783494
232917845	chr2:232917845:C:T	1.1115e-05	-1.39883	-2.2556e-10	0.000138014	-1.39992	-2.2556e-10
232918016	chr2:232918016:C:T	2.04593e-05	-1.16939e-10	-0.788688	0.00025476	-1.16939e-10	-0.786945
232918103	chr2:232918103:T:C	3.20076e-06	-1.53733	-1.10641	3.93398e-05	-1.55122	-1.10381
232918325	chr2:232918325:T:G	4.99946e-06	-1.0695	-1.1283	5.85668e-05	-1.12784	-1.12926
232918359	chr2:232918359:C:T	1.94928e-05	-1.16939e-10	-0.837079	0.000242706	-1.16939e-10	-0.835418
232918558	chr2:232918558:C:G	3.10236e-06	-1.57064	-1.10432	3.81669e-05	-1.58194	-1.10336
232918636	chr2:232918636:T:G	3.67769e-06	-1.577	-0.927842	4.55218e-05	-1.58155	-0.927522
232919144	chr2:232919144:A:C	3.18497e-05	-1.16939e-10	-0.346098	0.000401893	-1.16939e-10	-0.331083
232919801	chr2:232919801:C:T	4.6169e-05	0.0251834	-2.2556e-10	0.000490976	-0.130872	-2.2556e-10
232919838	chr2:232919838:G:A	2.18522e-05	-1.16939e-10	-0.722824	0.000275604	-1.16939e-10	-0.708304
232919872	chr2:232919872:T:C	3.4037e-05	-1.16939e-10	-0.279676	0.00042968	-1.16939e-10	-0.264226
232919908	chr2:232919908:G:A	2.93029e-06	-1.58412	-1.1479	3.63264e-05	-1.58683	-1.14789
232919917	chr2:232919917:A:G	2.31034e-05	-1.16939e-10	-0.667146	0.000287751	-1.16939e-10	-0.665171
232920008	chr2:232920008:T:C	3.1387e-06	-1.55754	-1.10578	3.87083e-05	-1.56803	-1.10318
232920072	chr2:232920072:T:C	2.07398e-05	-1.16939e-10	-0.775071	0.000258261	-1.16939e-10	-0.773299
232920305	chr2:232920305:G:A	3.76552e-06	-1.51418	-0.967058	4.6168e-05	-1.53353	-0.961446
232921303	chr2:232921303:G:C	2.01918e-05	-1.16939e-10	-0.80185	0.000254516	-1.16939e-10	-0.787902
232921758	chr2:232921758:C:T	2.03743e-05	-1.16939e-10	-0.792848	0.000253643	-1.16939e-10	-0.791339
232921778	chr2:232921778:C:T	2.41106e-05	-1.16939e-10	-0.624475	0.000300183	-1.16939e-10	-0.622876
232922899	chr2:232922899:G:A	1.46655e-05	-1.16939e-10	-1.12162	0.000182324	-1.16939e-10	-1.12148
232922927	chr2:232922927:G:A	5.65631e-06	-1.56233	-0.512021	7.2049e-05	-1.55056	-0.499365
232923049	chr2:232923049:G:A	2.28002e-05	-1.16939e-10	-0.680354	0.000283845	-1.16939e-10	-0.678838
232923101	chr2:232923101:A:G	1.14657e-05	-1.36777	-2.2556e-10	0.000128199	-1.47369	-2.2556e-10
232923640	chr2:232923640:C:T	4.39654e-06	-1.29126	-1.03505	5.32398e-05	-1.31973	-1.03273
232924024	chr2:232924024:A:G	4.21628e-06	-1.33193	-1.03624	5.11517e-05	-1.35851	-1.03396
232924152	chr2:232924152:A:G	4.50844e-06	-1.24957	-1.05161	5.44777e-05	-1.28002	-1.04945
232924179	chr2:232924179:G:A	4.4456e-06	-1.26889	-1.04632	5.37741e-05	-1.29836	-1.04411
232924258	chr2:232924258:T:C	1.69487e-05	-1.16939e-10	-0.976933	0.000210492	-1.16939e-10	-0.977819
232924287	chr2:232924287:C:T	4.4025e-06	-1.28808	-1.03687	5.33056e-05	-1.31666	-1.03456
232924301	chr2:232924301:C:T	1.96681e-05	-1.16939e-10	-0.828125	0.000244835	-1.16939e-10	-0.826683
232924314	chr2:232924314:T:C	5.92822e-05	0.275184	-2.2556e-10	0.000799191	0.356332	-2.2556e-10
232924366	chr2:232924366:C:T	3.39824e-06	-1.43603	-1.14784	4.18589e-05	-1.44601	-1.14696
232924385	chr2:232924385:G:A	4.30558e-06	-1.30848	-1.03874	5.21856e-05	-1.33601	-1.03645
232924505	chr2:232924505:A:C	1.14421e-05	-1.36983	-2.2556e-10	0.000128016	-1.47511	-2.2556e-10
232924568	chr2:232924568:C:G	3.88856e-05	-1.16939e-10	-0.146501	0.000484111	-1.16939e-10	-0.144953
232924585	chr2:232924585:T:G	7.47136e-06	-1.04376	-0.752287	9.31674e-05	-1.04634	-0.746534
232924760	chr2:232924760:G:T	4.45921e-06	-1.279	-1.03315	5.39697e-05	-1.30803	-1.03082
232924857	chr2:232924857:T:G	1.99008e-05	-1.16939e-10	-0.816365	0.000247731	-1.16939e-10	-0.814925
232925054	chr2:232925054:G:A	5.53414e-06	-0.962273	-1.13392	6.43608e-05	-1.0279	-1.13487
232925237	chr2:232925237:T:C	2.03522e-05	-1.16939e-10	-0.793936	0.000253372	-1.16939e-10	-0.792409
232925495	chr2:232925495:C:T	1.90853e-05	-1.16939e-10	-0.858206	0.000240285	-1.16939e-10	-0.845441
232925579	chr2:232925579:C:G	4.27607e-06	-1.32804	-1.02605	5.1892e-05	-1.35448	-1.02362
232925737	chr2:232925737:G:A	4.24287e-06	-1.33344	-1.02845	5.15241e-05	-1.35918	-1.02604
232925765	chr2:232925765:A:G	4.30952e-06	-1.32313	-1.02317	5.22796e-05	-1.34995	-1.02072
232925813	chr2:232925813:G:T	4.47573e-06	-1.2945	-1.01396	5.43633e-05	-1.32045	-1.01113
232926050	chr2:232926050:GA:G	2.12119e-05	-1.16939e-10	-0.752564	0.000263916	-1.16939e-10	-0.751636
232926201	chr2:232926201:A:G	5.53044e-06	-0.965208	-1.13165	6.434e-05	-1.03043	-1.13266
232926279	chr2:232926279:A:T	1.77282e-05	-1.16939e-10	-0.931969	0.000220132	-1.16939e-10	-0.933041
232926601	chr2:232926601:T:C	1.63894e-05	-1.16939e-10	-1.01049	0.000204638	-1.16939e-10	-1.00602
232926680	chr2:232926680:T:C	2.96451e-06	-1.57799	-1.14242	3.66884e-05	-1.58352	-1.14128
232926815	chr2:232926815:A:G	1.42355e-05	-1.16939e-10	-1.15139	0.000176983	-1.16939e-10	-1.15121
232926938	chr2:232926938:G:T	3.48113e-06	-1.40869	-1.15108	4.24683e-05	-1.42736	-1.15116
232927278	chr2:232927278:T:A	3.05324e-06	-1.58112	-1.1098	3.79148e-05	-1.58205	-1.10988
232927497	chr2:232927497:G:A	3.5327e-06	-1.40156	-1.14351	4.30103e-05	-1.42197	-1.14385
232927529	chr2:232927529:A:G	3.5488e-06	-1.47707	-1.06344	4.43771e-05	-1.47053	-1.06401
232927715	chr2:232927715:C:T	3.59583e-06	-1.41001	-1.11734	4.37988e-05	-1.42969	-1.11797
232927855	chr2:232927855:G:A	3.16237e-06	-1.57517	-1.08063	3.92553e-05	-1.57658	-1.0806
232928253	chr2:232928253:G:T	3.30799e-06	-1.48031	-1.13047	4.04876e-05	-1.49529	-1.13099
232928262	chr2:232928262:C:A	3.40587e-06	-1.43677	-1.14486	4.15786e-05	-1.45454	-1.14514
232928372	chr2:232928372:G:A	1.42816e-05	-1.16939e-10	-1.14815	0.00017763	-1.16939e-10	-1.14757
232928393	chr2:232928393:T:G	4.18078e-06	-1.29302	-1.08361	5.22027e-05	-1.29031	-1.08183
232928501	chr2:232928501:T:C	3.10383e-06	-1.56277	-1.11172	3.82036e-05	-1.57348	-1.11086
232928807	chr2:232928807:A:G	4.32514e-06	-1.35442	-0.988265	5.22175e-05	-1.37609	-0.995762
232928844	chr2:232928844:C:T	3.63368e-06	-1.58998	-0.926899	4.56879e-05	-1.58798	-0.91745
232928954	chr2:232928954:C:T	3.04446e-06	-1.54797	-1.14583	3.77823e-05	-1.54938	-1.14605
232929026	chr2:232929026:C:T	3.11515e-06	-1.53602	-1.13483	3.86373e-05	-1.53784	-1.13521
232929118	chr2:232929118:C:T	1.70956e-05	-1.16939e-10	-0.968302	0.000214288	-1.16939e-10	-0.959945
232930111	chr2:232930111:C:T	2.96381e-06	-1.58538	-1.13527	3.67972e-05	-1.58624	-1.13561
232930131	chr2:232930131:C:T	1.13916e-05	-1.37424	-2.2556e-10	0.000127729	-1.47736	-2.2556e-10
232930175	chr2:232930175:A:G	1.42345e-05	-1.16939e-10	-1.15145	0.000176953	-1.16939e-10	-1.15138
232930546	chr2:232930546:T:A	2.94664e-06	-1.57617	-1.15029	3.71735e-05	-1.56139	-1.15029
232930724	chr2:232930724:C:T	5.48644e-06	-0.962927	-1.14192	6.35968e-05	-1.03211	-1.14259
232930763	chr2:232930763:C:T	5.45344e-06	-1.30945	-0.801423	6.96563e-05	-1.28155	-0.802148
232930764	chr2:232930764:G:A	1.75238e-05	-1.16939e-10	-0.943567	0.000218175	-1.16939e-10	-0.941968
232930826	chr2:232930826:C:T	5.17281e-06	-1.02376	-1.13995	6.01605e-05	-1.08956	-1.14069
232930866	chr2:232930866:A:T	2.97016e-06	-1.56703	-1.15147	3.7091e-05	-1.56242	-1.15147
232931377	chr2:232931377:T:C	7.08591e-05	0.453568	-2.2556e-10	0.000956784	0.53631	-2.2556e-10
232931542	chr2:232931542:G:A	6.25601e-06	-1.54631	-0.427271	7.84216e-05	-1.54345	-0.421715
232931548	chr2:232931548:C:A	1.75277e-05	-1.16939e-10	-0.94334	0.000218225	-1.16939e-10	-0.941739
232932353	chr2:232932353:G:A	1.42488e-05	-1.16939e-10	-1.15045	0.000177083	-1.16939e-10	-1.15065
232932655	chr2:232932655:A:G	1.02999e-05	-1.47499	-2.2556e-10	0.000127952	-1.47561	-2.2556e-10
232932832	chr2:232932832:G:A	1.64431e-05	-1.16939e-10	-1.00722	0.000204689	-1.16939e-10	-1.00578
232933251	chr2:232933251:G:A	2.32209e-05	-1.16939e-10	-0.662073	0.000290654	-1.16939e-10	-0.655136
232933445	chr2:232933445:G:A	1.22081e-05	-0.250685	-1.05434	0.000139741	-0.333177	-1.0543
232933553	chr2:232933553:C:T	1.18745e-05	-1.33273	-2.2556e-10	0.000131681	-1.44689	-2.2556e-10
232933947	chr2:232933947:A:C	1.2113e-05	-1.31285	-2.2556e-10	0.000133674	-1.43187	-2.2556e-10
232933972	chr2:232933972:A:G	2.09372e-05	-1.16939e-10	-0.765599	0.00026352	-1.16939e-10	-0.753139
232934102	chr2:232934102:C:T	2.21663e-05	-1.16939e-10	-0.708551	0.000275967	-1.16939e-10	-0.706985
232934199	chr2:232934199:G:A	4.22259e-06	-1.54992	-0.816756	5.32341e-05	-1.53577	-0.816802
232934690	chr2:232934690:G:A	3.23507e-06	-1.50502	-1.12805	4.04567e-05	-1.49917	-1.12787
232934923	chr2:232934923:A:T	3.95049e-06	-1.56647	-0.866811	4.96787e-05	-1.55528	-0.86641
232935020	chr2:232935020:T:A	7.73935e-05	0.541778	-2.2556e-10	0.00103904	0.618786	-2.2556e-10
232935026	chr2:232935026:T:G	3.92997e-06	-1.50499	-0.933498	4.97808e-05	-1.48636	-0.933276
232935056	chr2:232935056:T:C	1.46858e-05	-1.16939e-10	-1.12025	0.000183243	-1.16939e-10	-1.11645
232935603	chr2:232935603:G:A	1.14407e-05	-1.36994	-2.2556e-10	0.000128026	-1.47503	-2.2556e-10
232935719	chr2:232935719:G:A	2.11824e-05	-1.16939e-10	-0.753956	0.000265367	-1.16939e-10	-0.746153
232935832	chr2:232935832:C:CT	3.12235e-06	-1.54667	-1.12187	3.93203e-05	-1.53345	-1.12207
232936126	chr2:232936126:G:C	2.09824e-05	-1.16939e-10	-0.763441	0.000261601	-1.16939e-10	-0.760449
232936235	chr2:232936235:T:A	2.11739e-05	-1.16939e-10	-0.754354	0.000263624	-1.16939e-10	-0.752744
232936646	chr2:232936646:A:G	4.3943e-06	-1.58366	-0.743153	5.50002e-05	-1.57762	-0.742308
232936699	chr2:232936699:G:T	9.7641e-06	-1.52841	-2.2556e-10	0.000122694	-1.51758	-2.2556e-10
232936876	chr2:232936876:AC:A	2.48892e-05	-1.16939e-10	-0.592693	0.000310474	-1.16939e-10	-0.589169
232937828	chr2:232937828:T:C	3.0879e-06	-1.54348	-1.13615	3.90385e-05	-1.52445	-1.13827
232937875	chr2:232937875:A:G	4.47327e-06	-1.57856	-0.730446	5.61476e-05	-1.56987	-0.729415
232937989	chr2:232937989:A:G	1.65651e-05	-1.16939e-10	-0.999829	0.000206015	-1.16939e-10	-0.999318
232938369	chr2:232938369:G:A	1.89283e-05	-1.16939e-10	-0.866469	0.000235579	-1.16939e-10	-0.86522
232938397	chr2:232938397:G:A	1.45828e-05	-1.16939e-10	-1.12728	0.000181289	-1.16939e-10	-1.12718
232938446	chr2:232938446:T:C	3.31374e-06	-1.54675	-1.06229	4.19293e-05	-1.5297	-1.06159
232938498	chr2:232938498:T:C	4.53602e-06	-1.58038	-0.714699	5.68904e-05	-1.57236	-0.713785
232939620	chr2:232939620:A:T	4.85531e-06	-1.56943	-0.657617	6.1084e-05	-1.55853	-0.656486
232940110	chr2:232940110:T:C	2.04661e-05	-1.16939e-10	-0.788353	0.000254744	-1.16939e-10	-0.787009
232940348	chr2:232940348:C:T	4.0702e-06	-1.32316	-1.08027	5.1313e-05	-1.30589	-1.08344
232940535	chr2:232940535:A:G	1.44427e-05	-1.16939e-10	-1.13693	0.000179507	-1.16939e-10	-1.13705
232940570	chr2:232940570:CAG:C	3.21998e-06	-1.50811	-1.12964	4.09727e-05	-1.48255	-1.13181
232940792	chr2:232940792:A:T	2.30191e-05	-1.16939e-10	-0.6708	0.000286576	-1.16939e-10	-0.669265
232941075	chr2:232941075:T:A	1.19566e-05	-1.32584	-2.2556e-10	0.00013231	-1.44212	-2.2556e-10
232941102	chr2:232941102:G:A	3.82063e-06	-1.45464	-1.01206	4.88017e-05	-1.42775	-1.01176
232941319	chr2:232941319:T:TC	4.40345e-06	-1.46015	-0.864583	5.62094e-05	-1.43443	-0.863752
232941522	chr2:232941522:T:G	3.70123e-06	-1.46618	-1.03228	4.7231e-05	-1.44022	-1.032
232941587	chr2:232941587:G:A	4.49423e-06	-1.44148	-0.862852	5.74658e-05	-1.41406	-0.862019
232941937	chr2:232941937:T:TCCCTTTTCCAGAAATTC	3.16732e-06	-1.5157	-1.13854	4.02937e-05	-1.49059	-1.14048
232942061	chr2:232942061:C:A	4.68257e-06	-1.42255	-0.840727	5.99937e-05	-1.39318	-0.839846
232942255	chr2:232942255:T:C	4.59519e-06	-1.4793	-0.80282	5.43123e-05	-1.5188	-0.813715
232942608	chr2:232942608:A:G	1.20014e-05	-0.561728	-0.760374	0.000157289	-0.510309	-0.758873
232942659	chr2:232942659:G:A	9.27962e-06	-1.5793	-2.2556e-10	0.00011438	-1.58774	-2.2556e-10
232943075	chr2:232943075:T:C	1.66328e-05	-1.16939e-10	-0.99575	0.000206988	-1.16939e-10	-0.994605
232943477	chr2:232943477:C:T	1.61258e-05	-1.16939e-10	-1.02671	0.000200151	-1.16939e-10	-1.02819
232943584	chr2:232943584:C:T	1.51745e-05	-1.16939e-10	-1.08751	0.000187943	-1.16939e-10	-1.09113
232943709	chr2:232943709:T:A	2.08403e-05	0.239627	-1.00986	0.00026427	0.25113	-1.00143
232943731	chr2:232943731:G:A	7.81476e-06	-0.618016	-1.13309	9.64213e-05	-0.629275	-1.12927
232944128	chr2:232944128:G:C	8.05494e-05	-1.16939e-10	0.581745	0.00101614	-1.16939e-10	0.596503
232944181	chr2:232944181:C:A	7.76454e-06	-0.623652	-1.13391	9.55142e-05	-0.637843	-1.13015
232944533	chr2:232944533:A:C	6.51637e-06	-1.3213	-0.611507	8.02355e-05	-1.34248	-0.599821
232944534	chr2:232944534:A:C	6.57122e-06	-1.2913	-0.633122	8.0807e-05	-1.31347	-0.621737
232944912	chr2:232944912:G:A	3.362e-06	-1.54015	-1.05444	4.22349e-05	-1.53791	-1.04611
232945182	chr2:232945182:T:C	8.07173e-05	0.583828	-2.2556e-10	0.000884958	0.458273	-2.2556e-10
232945288	chr2:232945288:C:T	6.48188e-06	-1.31402	-0.624091	7.9688e-05	-1.33582	-0.613326
232945587	chr2:232945587:A:G	6.55646e-06	-1.27095	-0.655726	8.04717e-05	-1.2941	-0.645259
232945610	chr2:232945610:G:A	5.41219e-06	-1.05871	-1.05976	6.70534e-05	-1.06025	-1.06153
232945751	chr2:232945751:G:A	1.47539e-05	-1.16939e-10	-1.11562	0.000183548	-1.16939e-10	-1.11479
232945826	chr2:232945826:C:G	1.46601e-05	-1.16939e-10	-1.12199	0.000181789	-1.16939e-10	-1.12442
232945858	chr2:232945858:A:C	3.38804e-06	-1.58438	-1.0025	4.25438e-05	-1.58206	-0.994678
232945963	chr2:232945963:T:A	3.04945e-06	-1.58642	-1.10575	3.79968e-05	-1.5838	-1.10597
232946149	chr2:232946149:T:C	2.99397e-06	-1.58024	-1.13029	3.73577e-05	-1.57632	-1.13041
232946158	chr2:232946158:G:A	3.61099e-06	-1.58958	-0.933565	4.54448e-05	-1.58934	-0.921427
232946196	chr2:232946196:T:C	3.56571e-06	-1.59035	-0.945415	4.48476e-05	-1.59037	-0.933632
232946249	chr2:232946249:T:C	1.86847e-05	-1.16939e-10	-0.879422	0.000231525	-1.16939e-10	-0.882581
232946341	chr2:232946341:C:T	2.96161e-06	-1.58091	-1.14048	3.69529e-05	-1.57706	-1.14057
232946471	chr2:232946471:A:C	1.5916e-05	-1.16939e-10	-1.0398	0.000198363	-1.16939e-10	-1.03717
232946552	chr2:232946552:T:C	3.26069e-06	-1.56741	-1.05778	4.01155e-05	-1.57667	-1.05883
232947005	chr2:232947005:T:C	2.2267e-05	-1.16939e-10	-0.704018	0.000275923	-1.16939e-10	-0.707147
232947487	chr2:232947487:C:T	9.9497e-06	-1.50958	-2.2556e-10	0.000122284	-1.52092	-2.2556e-10
232947704	chr2:232947704:C:T	1.5023e-05	-1.16939e-10	-1.09754	0.000187486	-1.16939e-10	-1.09356
232947922	chr2:232947922:C:T	3.62464e-06	-1.57993	-0.939435	4.53327e-05	-1.57478	-0.938454
232948046	chr2:232948046:G:A	5.78345e-06	-1.03012	-1.02201	7.15792e-05	-1.03963	-1.01683
232948057	chr2:232948057:C:T	3.62818e-05	-0.215808	-2.2556e-10	0.00045063	-0.216621	-2.2556e-10
232948181	chr2:232948181:GTGTA:G	2.38528e-05	-1.16939e-10	-0.635224	0.000297629	-1.16939e-10	-0.63142
232948560	chr2:232948560:G:A	1.42492e-05	-1.16939e-10	-1.15042	0.00017713	-1.16939e-10	-1.15038
232948592	chr2:232948592:G:A	3.60116e-06	-1.58118	-0.944686	4.53496e-05	-1.58013	-0.932736
232948831	chr2:232948831:A:G	1.675e-05	-1.16939e-10	-0.988728	0.000208015	-1.16939e-10	-0.98966
232948879	chr2:232948879:G:A	2.45669e-05	0.486069	-1.09179	0.000328004	0.554319	-1.08856
232949052	chr2:232949052:C:A	2.04703e-05	-1.16939e-10	-0.788152	0.000255134	-1.16939e-10	-0.785479
232949199	chr2:232949199:T:C	5.18096e-06	-1.19479	-0.967341	6.46411e-05	-1.19604	-0.962381
232949564	chr2:232949564:G:A	1.631e-05	-1.01535	-2.2556e-10	0.000200972	-1.0241	-2.2556e-10
232949758	chr2:232949758:T:TG	4.92771e-06	-1.33351	-0.878741	6.09895e-05	-1.33893	-0.877635
232950149	chr2:232950149:A:G	1.54541e-05	-1.16939e-10	-1.06925	0.000191527	-1.16939e-10	-1.07224
232950168	chr2:232950168:C:A	4.32948e-06	-1.19052	-1.15116	5.38444e-05	-1.19027	-1.1509
232950567	chr2:232950567:T:A	1.20773e-05	-1.3158	-2.2556e-10	0.000149254	-1.32162	-2.2556e-10
232950643	chr2:232950643:C:T	1.06193e-05	-0.970935	-0.473516	0.000128718	-1.00064	-0.46901
232950927	chr2:232950927:C:T	5.49565e-05	-1.16939e-10	0.199416	0.000691327	-1.16939e-10	0.211345
232950950	chr2:232950950:T:C	1.60345e-05	-1.16939e-10	-1.03238	0.000199858	-1.16939e-10	-1.02966
232951139	chr2:232951139:G:A	6.03629e-06	-0.9178	-1.09154	7.65437e-05	-0.89677	-1.09264
232951205	chr2:232951205:C:T	1.59356e-05	-1.16939e-10	-1.03857	0.00019793	-1.16939e-10	-1.03935
232951407	chr2:232951407:G:A	1.71498e-05	-1.16939e-10	-0.965139	0.000214881	-1.16939e-10	-0.957183
232951794	chr2:232951794:C:T	3.79699e-06	-1.54208	-0.93084	4.75714e-05	-1.53915	-0.925883
232952019	chr2:232952019:G:A	1.43912e-05	-1.16939e-10	-1.14051	0.000178993	-1.16939e-10	-1.13992
232952110	chr2:232952110:G:A	1.54513e-05	-1.16939e-10	-1.06943	0.000192295	-1.16939e-10	-1.06823
232952245	chr2:232952245:C:G	1.71112e-05	-1.16939e-10	-0.967391	0.00021217	-1.16939e-10	-0.96988
232953060	chr2:232953060:T:C	1.9897e-05	-0.816557	-2.2556e-10	0.000245947	-0.822152	-2.2556e-10
232953371	chr2:232953371:GAGAGA:G	9.41691e-06	-1.54885	-0.0157701	0.000118667	-1.54452	-0.00643462
232953621	chr2:232953621:G:A	4.40437e-06	-1.58993	-0.734603	5.43686e-05	-1.58734	-0.744136
232953628	chr2:232953628:C:G	0.000113906	-1.16939e-10	0.928252	0.00145344	-1.16939e-10	0.954419
232953640	chr2:232953640:G:A	1.42761e-05	-1.16939e-10	-1.14854	0.000177441	-1.16939e-10	-1.14863
232953921	chr2:232953921:G:A	3.15692e-06	-1.52805	-1.12948	3.89824e-05	-1.53303	-1.13113
232953927	chr2:232953927:G:T	1.53509e-05	-1.16939e-10	-1.07595	0.000189593	-1.16939e-10	-1.08239
232954049	chr2:232954049:G:A	1.56317e-05	-1.5069	0.449074	0.000200255	-1.49827	0.470598
232954065	chr2:232954065:C:T	3.13736e-05	-1.16939e-10	-0.361159	0.000391975	-1.16939e-10	-0.35607
232954143	chr2:232954143:G:A	1.88797e-05	-1.16939e-10	-0.869039	0.000235379	-1.16939e-10	-0.86607
232954213	chr2:232954213:G:T	1.75238e-05	-0.238204	-0.705361	0.000237863	-0.16178	-0.693791
232954505	chr2:232954505:C:T	3.39648e-06	-1.49638	-1.08801	4.17234e-05	-1.50613	-1.09007
232954800	chr2:232954800:G:A	9.79661e-05	-1.16939e-10	0.777497	0.00126356	-1.16939e-10	0.814422
232954899	chr2:232954899:G:A	2.37175e-05	-1.16939e-10	-0.640911	0.00029658	-1.16939e-10	-0.634951
232954957	chr2:232954957:C:T	2.70305e-05	-1.16939e-10	-0.51016	0.000338233	-1.16939e-10	-0.503532
232955171	chr2:232955171:G:A	3.03921e-06	-1.55701	-1.13852	3.75945e-05	-1.56077	-1.13964
232955391	chr2:232955391:T:C	5.53811e-06	-0.988581	-1.10689	8.1607e-05	-0.815478	-1.10987
232955541	chr2:232955541:T:C	2.10103e-05	-1.16939e-10	-0.762112	0.000259856	-1.16939e-10	-0.767141
232955636	chr2:232955636:A:C	1.60502e-05	-0.225878	-0.805526	0.00020946	-0.186176	-0.796558
232955646	chr2:232955646:G:A	9.80684e-06	-1.52405	-2.2556e-10	0.000123835	-1.50832	-2.2556e-10
232955711	chr2:232955711:GT:G	1.50697e-05	-1.16939e-10	-1.09444	0.000187539	-1.16939e-10	-1.09328
232955743	chr2:232955743:T:C	1.50657e-05	-1.16939e-10	-1.09471	0.000187488	-1.16939e-10	-1.09355
232955771	chr2:232955771:G:A	1.50631e-05	-1.16939e-10	-1.09488	0.000187456	-1.16939e-10	-1.09373
232955863	chr2:232955863:A:G	2.37579e-05	-1.16939e-10	-0.639209	0.000297089	-1.16939e-10	-0.633237
232955937	chr2:232955937:T:C	1.50639e-05	-1.16939e-10	-1.09482	0.000187466	-1.16939e-10	-1.09367
232955938	chr2:232955938:G:T	1.50639e-05	-1.16939e-10	-1.09482	0.000187466	-1.16939e-10	-1.09367
232956051	chr2:232956051:G:A	1.50639e-05	-1.16939e-10	-1.09482	0.000187466	-1.16939e-10	-1.09367
232956108	chr2:232956108:G:A	1.50716e-05	-1.16939e-10	-1.09431	0.000187563	-1.16939e-10	-1.09315
232956112	chr2:232956112:A:G	1.76528e-05	-1.16939e-10	-0.936232	0.000221481	-1.16939e-10	-0.92693
232956123	chr2:232956123:T:C	1.50689e-05	-1.16939e-10	-1.09449	0.00018753	-1.16939e-10	-1.09333
232956129	chr2:232956129:C:T	1.50408e-05	-1.16939e-10	-1.09636	0.000187176	-1.16939e-10	-1.09522
232956133	chr2:232956133:A:G	1.50413e-05	-1.16939e-10	-1.09633	0.000187182	-1.16939e-10	-1.09519
232956218	chr2:232956218:A:G	1.50834e-05	-1.16939e-10	-1.09353	0.000187711	-1.16939e-10	-1.09236
232956420	chr2:232956420:GT:G	1.18132e-05	-1.45979	0.121879	0.000151214	-1.44946	0.140887
232956492	chr2:232956492:G:T	1.55114e-05	-1.16939e-10	-1.06555	0.000192097	-1.16939e-10	-1.06927
232956858	chr2:232956858:A:G	3.33165e-06	-1.49275	-1.11091	4.09517e-05	-1.50262	-1.11226
232956905	chr2:232956905:G:A	1.00723e-05	-1.48578	-0.0115517	0.000128715	-1.47607	0.00640419
232956969	chr2:232956969:TA:T	1.50182e-05	-1.16939e-10	-1.09786	0.000186891	-1.16939e-10	-1.09674
232956978	chr2:232956978:A:G	1.47712e-05	-1.16939e-10	-1.11444	0.000183783	-1.16939e-10	-1.11351
232957321	chr2:232957321:C:A	1.48136e-05	-1.16939e-10	-1.11158	0.000184075	-1.16939e-10	-1.11193
232957345	chr2:232957345:T:C	1.37668e-05	-1.18487	-2.2556e-10	0.000167071	-1.20885	-2.2556e-10
232957540	chr2:232957540:C:T	0.000159374	-1.16939e-10	1.26413	0.00204484	-1.16939e-10	1.29581
232957574	chr2:232957574:C:T	3.15186e-06	-1.53754	-1.12159	3.88549e-05	-1.54448	-1.12295
232957603	chr2:232957603:G:A	3.14183e-06	-1.54081	-1.12151	3.87301e-05	-1.54775	-1.1229
232957726	chr2:232957726:G:T	3.80543e-05	-0.583815	0.415705	0.000520055	-0.507952	0.434619
232958085	chr2:232958085:T:C	0.000108663	-1.16939e-10	0.88113	0.00139067	-1.16939e-10	0.91027
232958310	chr2:232958310:G:A	0.00013552	-1.16939e-10	1.102	0.00175603	-1.16939e-10	1.14355
232958389	chr2:232958389:C:T	9.82624e-06	-1.57275	0.0506832	0.000123394	-1.56593	0.054042
232958444	chr2:232958444:T:C	3.7945e-06	-1.58049	-0.89308	4.78647e-05	-1.57464	-0.884249
232958448	chr2:232958448:G:T	1.47662e-05	-1.16939e-10	-1.11479	0.000183294	-1.16939e-10	-1.11618
232958475	chr2:232958475:C:T	6.77914e-06	-1.55096	-0.342315	8.49052e-05	-1.54389	-0.341838
232958694	chr2:232958694:C:T	1.58363e-05	-1.16939e-10	-1.04482	0.000198121	-1.16939e-10	-1.03839
232958985	chr2:232958985:A:G	4.51259e-06	-1.58075	-0.719505	5.71111e-05	-1.57527	-0.706999
232959140	chr2:232959140:C:T	1.15784e-05	-1.48523	0.12725	0.000148116	-1.4756	0.146323
232959406	chr2:232959406:A:G	3.77504e-06	-1.58336	-0.89535	4.75886e-05	-1.57815	-0.886519
232959493	chr2:232959493:T:C	1.16304e-05	-1.47637	0.122871	0.000148912	-1.46575	0.141841
232959913	chr2:232959913:T:C	4.53944e-06	-1.58401	-0.710307	5.7411e-05	-1.57932	-0.697714
232960029	chr2:232960029:A:G	3.06045e-06	-1.53709	-1.15147	3.77934e-05	-1.54367	-1.15146
232960142	chr2:232960142:T:G	1.15531e-05	-1.49433	0.134162	0.000147789	-1.48474	0.153265
232960150	chr2:232960150:T:C	4.50012e-06	-1.58404	-0.718984	5.69087e-05	-1.57938	-0.706441
232960160	chr2:232960160:A:C	3.16628e-06	-1.58344	-1.07113	3.91525e-05	-1.58597	-1.07383
232960200	chr2:232960200:C:T	1.49537e-05	-1.14914	0.0469722	0.000210692	-1.02673	0.049855
232960231	chr2:232960231:G:A	1.18784e-05	-1.50024	0.167831	0.00015193	-1.49094	0.187095
232960453	chr2:232960453:C:T	1.18303e-05	-1.5029	0.166447	0.0001513	-1.4937	0.1857
232960454	chr2:232960454:G:A	1.19674e-05	-1.49523	0.170294	0.000153111	-1.48568	0.189576
232960496	chr2:232960496:A:G	3.87748e-06	-1.58347	-0.868467	4.88966e-05	-1.57829	-0.859266
232960561	chr2:232960561:A:G	8.84778e-06	-1.58864	-0.0383231	0.000110637	-1.58794	-0.0330726
232960665	chr2:232960665:G:C	0.000135813	-1.16939e-10	1.10416	0.00175995	-1.16939e-10	1.14577
232960947	chr2:232960947:A:G	6.29781e-05	-1.16939e-10	0.335662	0.000806961	-1.16939e-10	0.366008
232961006	chr2:232961006:T:C	1.18608e-05	-1.49439	0.160504	0.0001517	-1.48508	0.179714
232961160	chr2:232961160:A:G	1.44059e-05	-1.16939e-10	-1.13948	0.00017918	-1.16939e-10	-1.13888
232961237	chr2:232961237:C:T	5.66075e-06	-1.54698	-0.526588	6.99263e-05	-1.54959	-0.530236
232961325	chr2:232961325:A:G	5.29835e-06	-1.55239	-0.587344	6.54907e-05	-1.55314	-0.592221
232961642	chr2:232961642:G:A	1.75185e-05	-1.16939e-10	-0.943869	0.000217596	-1.16939e-10	-0.944629
232961916	chr2:232961916:G:A	1.15187e-05	-1.50064	0.137484	0.000147228	-1.49172	0.156437
232961970	chr2:232961970:G:A	1.69435e-05	-1.16939e-10	-0.977238	0.00021009	-1.16939e-10	-0.979733
232962077	chr2:232962077:T:C	0.000153947	-1.58697	2.81645	0.00201181	-1.58511	2.86464
232962091	chr2:232962091:C:T	1.94085e-05	-1.16939e-10	-0.841415	0.00024388	-1.16939e-10	-0.83059
232962147	chr2:232962147:T:C	1.33739e-05	-1.50022	0.286401	0.000171221	-1.49103	0.30672
232962230	chr2:232962230:G:A	1.30273e-05	-1.49147	0.251385	0.000166802	-1.48171	0.271257
232962556	chr2:232962556:G:A	3.727e-06	-1.54617	-0.945355	4.66416e-05	-1.54458	-0.940196
232962763	chr2:232962763:A:G	3.47595e-06	-1.55157	-1.00968	4.34524e-05	-1.55018	-1.00542
232962772	chr2:232962772:A:C	5.96585e-06	-1.58907	-0.432001	7.45008e-05	-1.5884	-0.42806
232962855	chr2:232962855:T:C	2.30364e-05	-1.52815	0.8581	0.000295973	-1.52225	0.885255
232963727	chr2:232963727:T:C	1.49302e-05	-1.16939e-10	-1.10374	0.000185745	-1.16939e-10	-1.10289
232964138	chr2:232964138:T:A	1.4407e-05	-1.16939e-10	-1.13941	0.000179192	-1.16939e-10	-1.13881
232964414	chr2:232964414:C:T	1.43785e-05	-1.16939e-10	-1.14139	0.000178807	-1.16939e-10	-1.14096
232964420	chr2:232964420:C:T	3.20516e-06	-1.52504	-1.11733	3.94769e-05	-1.53262	-1.11893
232964643	chr2:232964643:T:G	1.09809e-05	-1.51114	0.100174	0.000140339	-1.50231	0.119103
232965173	chr2:232965173:T:C	3.45644e-05	-0.2643	-2.2556e-10	0.000382701	-0.380015	-2.2556e-10
232965391	chr2:232965391:C:T	1.4532e-05	-1.13077	-2.2556e-10	0.000168396	-1.20095	-2.2556e-10
232965529	chr2:232965529:G:A	8.50687e-06	-1.58126	-0.0849947	0.000106689	-1.57717	-0.0801881
232966087	chr2:232966087:C:T	3.27561e-06	-1.5095	-1.11112	4.00144e-05	-1.52529	-1.11274
232966240	chr2:232966240:G:A	3.14753e-06	-1.55071	-1.10979	3.86072e-05	-1.56232	-1.11151
232966344	chr2:232966344:C:T	1.68279e-05	-1.16939e-10	-0.984085	0.000208098	-1.16939e-10	-0.989261
232966768	chr2:232966768:C:T	1.57503e-05	-1.56157	0.511304	0.000201535	-1.5589	0.537598
232966866	chr2:232966866:G:A	1.82428e-05	-1.16939e-10	-0.903356	0.000227692	-1.16939e-10	-0.899273
232967018	chr2:232967018:C:T	3.36933e-06	-1.58175	-1.01066	4.20164e-05	-1.57676	-1.01244
232967110	chr2:232967110:C:T	3.56637e-06	-1.51668	-1.0189	4.48154e-05	-1.50412	-1.02059
232967264	chr2:232967264:A:G	1.43024e-05	-1.16939e-10	-1.1467	0.00017779	-1.16939e-10	-1.14667
232967348	chr2:232967348:T:A	9.50998e-06	-1.55478	-2.2556e-10	0.000117786	-1.5584	-2.2556e-10
232967493	chr2:232967493:C:CTGTA	9.27612e-06	-1.53281	-0.0468723	0.000116877	-1.52733	-0.0388188
232967495	chr2:232967495:G:A	9.51774e-06	-1.51022	-0.0437466	0.000120054	-1.50366	-0.0356617
232967557	chr2:232967557:A:C	2.61347e-05	-1.16939e-10	-0.54386	0.000326933	-1.16939e-10	-0.537512
232967620	chr2:232967620:G:A	3.09233e-06	-1.57971	-1.09849	3.84809e-05	-1.58096	-1.09615
232967992	chr2:232967992:A:C	1.47022e-05	-1.16939e-10	-1.11913	0.000182812	-1.16939e-10	-1.11881
232968048	chr2:232968048:T:C	1.42381e-05	-1.16939e-10	-1.1512	0.000176992	-1.16939e-10	-1.15116
232968433	chr2:232968433:T:C	5.42796e-06	-1.54987	-0.565687	6.66671e-05	-1.56495	-0.562602
232968468	chr2:232968468:T:C	4.7757e-06	-1.55246	-0.691129	5.79166e-05	-1.57593	-0.692332
232968626	chr2:232968626:G:A	3.97443e-06	-1.32253	-1.10471	5.07614e-05	-1.29863	-1.1015
232968761	chr2:232968761:G:A	1.77407e-05	-1.16939e-10	-0.931261	0.000221827	-1.16939e-10	-0.925369
232968870	chr2:232968870:G:T	4.69058e-06	-1.57593	-0.685641	6.04179e-05	-1.55527	-0.67071
232968995	chr2:232968995:C:T	1.42662e-05	-1.16939e-10	-1.14923	0.000177296	-1.16939e-10	-1.14945
232969064	chr2:232969064:A:G	4.00698e-05	-0.0461457	-0.0703565	0.000517073	-0.0127041	-0.0663787
232969333	chr2:232969333:A:C	6.14773e-06	-0.897262	-1.09378	6.75678e-05	-1.02537	-1.08877
232969340	chr2:232969340:G:C	4.12156e-06	-1.23965	-1.15125	4.94641e-05	-1.27464	-1.15138
232969555	chr2:232969555:T:C	1.56445e-05	-1.16939e-10	-1.057	0.00019569	-1.16939e-10	-1.05073
232969601	chr2:232969601:C:T	5.00153e-06	-1.58161	-0.615775	6.29405e-05	-1.57452	-0.610554
232969728	chr2:232969728:T:G	5.99115e-06	-0.922489	-1.09435	6.59752e-05	-1.04862	-1.08937
232969743	chr2:232969743:C:G	4.14984e-06	-1.5849	-0.799155	5.30214e-05	-1.57026	-0.786307
232969936	chr2:232969936:T:C	1.64681e-05	-0.315187	-0.690512	0.000207131	-0.308826	-0.68509
232970026	chr2:232970026:A:G	2.83645e-05	-1.16939e-10	-0.461985	0.000352786	-1.16939e-10	-0.461406
232970074	chr2:232970074:TA:T	7.18039e-06	-1.57546	-0.260311	9.06301e-05	-1.57038	-0.2501
232970096	chr2:232970096:A:G	1.34175e-05	-0.48717	-0.723397	0.000168583	-0.481659	-0.718181
232970110	chr2:232970110:T:C	1.44229e-05	-0.466212	-0.672097	0.000181313	-0.460466	-0.666576
232970142	chr2:232970142:C:T	2.05958e-05	-1.16939e-10	-0.782038	0.00025682	-1.16939e-10	-0.778893
232970192	chr2:232970192:C:T	2.27939e-05	-1.16939e-10	-0.680633	0.000285751	-1.16939e-10	-0.672148
232970378	chr2:232970378:T:C	1.35812e-05	-0.543662	-0.654773	0.000170611	-0.53872	-0.64916
232970440	chr2:232970440:A:C	1.38112e-05	-0.505819	-0.675823	0.000173532	-0.500577	-0.67033
232970504	chr2:232970504:T:A	1.59652e-05	-1.16939e-10	-1.03672	0.000198953	-1.16939e-10	-1.0342
232970689	chr2:232970689:C:T	1.34197e-05	-0.535026	-0.675374	0.000168605	-0.529833	-0.669876
232971044	chr2:232971044:C:A	1.42587e-05	-1.16939e-10	-1.14976	0.000177267	-1.16939e-10	-1.14961
232971328	chr2:232971328:G:A	6.37343e-06	-1.58494	-0.370048	8.0306e-05	-1.58202	-0.3594
232971355	chr2:232971355:G:A	2.38903e-05	-0.361059	-0.272591	0.000303179	-0.341598	-0.271347
232971379	chr2:232971379:G:A	1.44399e-05	-1.16939e-10	-1.13713	0.000179476	-1.16939e-10	-1.13723
232971975	chr2:232971975:C:T	1.94104e-05	-1.16939e-10	-0.841318	0.000242037	-1.16939e-10	-0.838176
232972015	chr2:232972015:A:G	5.11918e-06	-1.13051	-1.04362	6.1484e-05	-1.16349	-1.045
232972541	chr2:232972541:T:C	3.66093e-06	-1.59032	-0.919081	4.58964e-05	-1.58935	-0.91153
232972917	chr2:232972917:C:T	1.5448e-05	-1.16939e-10	-1.06965	0.000192706	-1.16939e-10	-1.0661
232973036	chr2:232973036:T:C	5.23453e-06	-1.13019	-1.02166	6.27212e-05	-1.1654	-1.02317
232973046	chr2:232973046:T:A	1.24563e-05	-0.468021	-0.816874	0.000157447	-0.453739	-0.814439
232973318	chr2:232973318:T:C	3.57446e-06	-1.58924	-0.944067	4.48334e-05	-1.58736	-0.936956
232973358	chr2:232973358:C:T	3.4073e-06	-1.58912	-0.992083	4.26575e-05	-1.58772	-0.986343
232973564	chr2:232973564:T:A	3.58693e-06	-1.58868	-0.941151	4.50038e-05	-1.58654	-0.933986
232973586	chr2:232973586:A:G	5.12314e-06	-1.14004	-1.03332	6.13941e-05	-1.17521	-1.03474
232973737	chr2:232973737:A:G	5.01461e-06	-1.1729	-1.02187	6.01874e-05	-1.20644	-1.02337
232974005	chr2:232974005:C:T	1.29942e-05	-0.611867	-0.630752	0.000163426	-0.605936	-0.624969
232974092	chr2:232974092:C:T	4.9485e-06	-1.16868	-1.03936	5.93767e-05	-1.20263	-1.04074
232974108	chr2:232974108:G:A	5.01276e-06	-1.16595	-1.02919	6.01403e-05	-1.19995	-1.03063
232974342	chr2:232974342:C:T	3.64439e-06	-1.57746	-0.936474	4.58836e-05	-1.56857	-0.932593
232974366	chr2:232974366:G:C	1.6479e-05	-1.16939e-10	-1.00504	0.000205423	-1.16939e-10	-1.00219
232974464	chr2:232974464:G:A	4.9863e-06	-1.17102	-1.02941	5.98518e-05	-1.20454	-1.03085
232974529	chr2:232974529:C:T	3.94521e-06	-1.58722	-0.8474	4.94938e-05	-1.58176	-0.843659
232975000	chr2:232975000:A:C	1.35935e-05	-0.547284	-0.650252	0.000170792	-0.542202	-0.644616
232975113	chr2:232975113:C:T	3.75079e-06	-1.51365	-0.971509	4.71405e-05	-1.50043	-0.973707
232975142	chr2:232975142:G:A	1.65532e-05	-1.16939e-10	-1.00055	0.000205857	-1.16939e-10	-1.00009
232975353	chr2:232975353:A:G	5.06961e-06	-1.03592	-1.14795	6.00455e-05	-1.08318	-1.14899
232975611	chr2:232975611:A:G	1.61028e-05	-1.16939e-10	-1.02813	0.000200684	-1.16939e-10	-1.02553
232975817	chr2:232975817:A:C	5.5793e-06	-1.03764	-1.05042	6.66607e-05	-1.07589	-1.05176
232975972	chr2:232975972:G:A	5.08519e-06	-1.02937	-1.15142	6.08592e-05	-1.06726	-1.15145
232976453	chr2:232976453:C:T	7.07243e-06	-0.708169	-1.14275	8.0362e-05	-0.797553	-1.14317
232976590	chr2:232976590:G:A	8.70677e-06	-0.722191	-0.920833	0.000101674	-0.791982	-0.913514
232976656	chr2:232976656:A:G	8.05557e-06	-0.569689	-1.15107	9.0699e-05	-0.66874	-1.15098
232976845	chr2:232976845:C:T	3.59339e-05	0.669129	-0.894574	0.000443913	0.660484	-0.892124
232976990	chr2:232976990:A:G	3.9732e-06	-1.38614	-1.04141	4.98627e-05	-1.38048	-1.03751
232977058	chr2:232977058:T:C	9.21045e-06	-1.58679	-2.2556e-10	0.000115128	-1.58123	-2.2556e-10
232977274	chr2:232977274:G:A	1.64745e-05	-1.16939e-10	-1.00531	0.000205307	-1.16939e-10	-1.00276
232977339	chr2:232977339:A:G	9.18784e-06	-0.438925	-1.15032	0.000101607	-0.555993	-1.15016
232977348	chr2:232977348:T:C	1.09669e-05	-1.41224	-2.2556e-10	0.000138555	-1.396	-2.2556e-10
232977373	chr2:232977373:A:G	3.21496e-06	-1.51194	-1.12737	4.07227e-05	-1.49317	-1.12731
232977512	chr2:232977512:T:C	6.12154e-05	1.26722	-0.959942	0.0007235	1.20949	-0.952652
232977606	chr2:232977606:A:G	2.61932e-05	0.0833971	-0.625021	0.000322994	0.0727259	-0.62236
232977714	chr2:232977714:C:T	5.78844e-06	-0.913918	-1.13734	7.18911e-05	-0.915396	-1.13672
232977774	chr2:232977774:C:T	1.70582e-05	-1.16939e-10	-0.970494	0.000213486	-1.16939e-10	-0.963697
232977803	chr2:232977803:T:C	5.19844e-06	-1.00967	-1.1491	6.48014e-05	-1.00698	-1.14896
232978017	chr2:232978017:C:T	9.94632e-06	-0.383829	-1.12609	0.000111992	-0.485199	-1.12364
232978023	chr2:232978023:T:A	1.75793e-05	-1.16939e-10	-0.940403	0.000220131	-1.16939e-10	-0.933046
232978237	chr2:232978237:G:A	4.13495e-06	-1.46159	-0.926056	5.21822e-05	-1.45199	-0.920537
232979116	chr2:232979116:T:C	7.93982e-06	-0.713478	-1.02176	8.54955e-05	-0.864182	-1.01462
232979299	chr2:232979299:G:A	1.15185e-05	-1.36317	-2.2556e-10	0.000145602	-1.34639	-2.2556e-10
232979999	chr2:232979999:C:T	1.45946e-05	-1.16939e-10	-1.12647	0.0001815	-1.16939e-10	-1.12601
232980009	chr2:232980009:G:A	1.71241e-05	-1.16939e-10	-0.966636	0.000213368	-1.16939e-10	-0.964248
232980440	chr2:232980440:C:T	5.81839e-06	-1.58039	-0.465708	7.39097e-05	-1.56963	-0.454794
232980560	chr2:232980560:G:A	2.45716e-05	-0.0200083	-0.585523	0.000296834	-0.0533705	-0.580726
232981002	chr2:232981002:C:T	7.12035e-06	-1.5707	-0.273468	9.01447e-05	-1.56345	-0.262405
232981260	chr2:232981260:C:T	9.43328e-06	-1.56288	-2.2556e-10	0.000116916	-1.56581	-2.2556e-10
232981507	chr2:232981507:C:T	3.63257e-06	-1.50822	-1.00897	4.54038e-05	-1.50168	-1.00999
232982170	chr2:232982170:A:C	4.13002e-06	-1.31733	-1.07151	5.10392e-05	-1.32457	-1.0701
232982601	chr2:232982601:C:T	2.00346e-05	-1.16939e-10	-0.809663	0.000248969	-1.16939e-10	-0.80994
232982616	chr2:232982616:C:T	5.24886e-06	-1.57332	-0.575795	6.56779e-05	-1.57539	-0.567113
232982803	chr2:232982803:T:G	1.62385e-05	-1.16939e-10	-1.01974	0.00020193	-1.16939e-10	-1.01934
232983094	chr2:232983094:C:T	3.63933e-06	-1.56364	-0.951682	4.56834e-05	-1.55653	-0.949007
232983406	chr2:232983406:C:T	1.82718e-05	-1.16939e-10	-0.901765	0.000227361	-1.16939e-10	-0.900727
232983481	chr2:232983481:A:T	2.4521e-05	-1.16939e-10	-0.607594	0.000305616	-1.16939e-10	-0.604939
232983674	chr2:232983674:T:C	2.94614e-06	-1.57567	-1.15096	3.66627e-05	-1.57458	-1.15093
232983826	chr2:232983826:G:A	1.43111e-05	-1.16939e-10	-1.14609	0.000177862	-1.16939e-10	-1.14626
232983925	chr2:232983925:T:C	1.58654e-05	-0.929916	-0.113065	0.000184584	-1.01048	-0.0986897
232984793	chr2:232984793:T:C	2.0573e-05	-0.783145	-2.2556e-10	0.000222851	-0.920763	-2.2556e-10
232984941	chr2:232984941:C:T	3.14607e-06	-1.56104	-1.09993	3.81602e-05	-1.58837	-1.0971
232984987	chr2:232984987:C:T	1.80479e-05	-1.16939e-10	-0.914095	0.000226266	-1.16939e-10	-0.905555
232985749	chr2:232985749:C:T	1.76109e-05	-0.945349	0.00674173	0.000227319	-0.919121	0.0182081
232986171	chr2:232986171:C:T	3.15198e-06	-1.56027	-1.09882	3.82457e-05	-1.58775	-1.09548
232986229	chr2:232986229:G:A	1.42609e-05	-1.16939e-10	-1.14961	0.000177319	-1.16939e-10	-1.14932
232986298	chr2:232986298:A:G	3.97455e-06	-1.47794	-0.949272	5.00582e-05	-1.46717	-0.946915
232986784	chr2:232986784:A:G	3.47759e-06	-1.58779	-0.972996	4.35785e-05	-1.585	-0.967705
232986949	chr2:232986949:A:AG	1.96574e-05	-1.16939e-10	-0.828672	0.000244392	-1.16939e-10	-0.828492
232987057	chr2:232987057:C:T	7.5993e-05	-0.91273	1.43625	0.000961277	-0.934318	1.47531
232987176	chr2:232987176:C:T	5.96698e-06	-1.50214	-0.518741	7.54133e-05	-1.491	-0.513281
232987494	chr2:232987494:G:A	7.73285e-05	-0.950446	1.49138	0.000980214	-0.970495	1.531
232987591	chr2:232987591:G:A	6.27276e-06	-1.49056	-0.480349	7.93601e-05	-1.47854	-0.474728
232988041	chr2:232988041:G:C	1.22596e-05	-1.30082	-2.2556e-10	0.000144595	-1.35333	-2.2556e-10
232988043	chr2:232988043:G:C	3.19056e-05	-0.344343	-2.2556e-10	0.000428528	-0.266911	-2.2556e-10
232988047	chr2:232988047:G:C	1.68833e-05	-1.16939e-10	-0.980801	0.000209887	-1.16939e-10	-0.980697
232988232	chr2:232988232:T:G	1.77157e-05	0.214585	-1.14726	0.000215833	0.194	-1.14676
232988506	chr2:232988506:C:T	1.45957e-05	-1.16939e-10	-1.1264	0.000181467	-1.16939e-10	-1.12619
232988552	chr2:232988552:A:G	9.54818e-06	-0.982108	-0.568666	0.000110555	-1.06265	-0.559108
232988743	chr2:232988743:C:T	6.21288e-06	-1.53256	-0.447938	7.84238e-05	-1.5229	-0.442244
232989064	chr2:232989064:G:A	1.15078e-05	-1.03247	-0.331632	0.000136105	-1.10139	-0.312448
232989217	chr2:232989217:G:A	2.56994e-05	-1.16939e-10	-0.560656	0.000322784	-1.16939e-10	-0.550285
232989241	chr2:232989241:A:G	1.98788e-05	-1.0584	0.240925	0.000257056	-1.03123	0.253258
232989261	chr2:232989261:A:T	4.49934e-06	-1.58773	-0.715463	5.60011e-05	-1.58523	-0.716664
232989531	chr2:232989531:A:G	9.1326e-05	-1.02049	1.7278	0.00116511	-1.03611	1.76941
232989668	chr2:232989668:G:C	2.55179e-05	-1.16939e-10	-0.567746	0.000318426	-1.16939e-10	-0.563878
232989687	chr2:232989687:G:A	1.51146e-05	-0.953116	-0.138351	0.000174794	-1.0398	-0.123864
232990440	chr2:232990440:T:A	1.43006e-05	-1.16939e-10	-1.14682	0.000177704	-1.16939e-10	-1.14715
232990751	chr2:232990751:G:A	6.56209e-06	-1.53207	-0.393746	8.28715e-05	-1.52214	-0.387839
232990806	chr2:232990806:T:C	1.45098e-05	-1.16939e-10	-1.1323	0.000180044	-1.16939e-10	-1.13407
232991034	chr2:232991034:AC:A	3.46078e-06	-1.56226	-1.00337	4.21042e-05	-1.58865	-0.998475
232991340	chr2:232991340:G:GT	3.3317e-06	-1.58897	-1.01467	4.14598e-05	-1.59053	-1.01201
232991639	chr2:232991639:A:G	2.77957e-05	-1.15072	0.668473	0.000337541	-1.20493	0.699352
232991669	chr2:232991669:C:G	2.47401e-05	-1.16939e-10	-0.5987	0.000308676	-1.16939e-10	-0.594975
232991867	chr2:232991867:G:A	2.55888e-05	-1.16939e-10	-0.564971	0.000319313	-1.16939e-10	-0.561096
232992312	chr2:232992312:C:T	1.42559e-05	-1.16939e-10	-1.14995	0.000177173	-1.16939e-10	-1.15014
232992505	chr2:232992505:C:G	2.07192e-05	-1.16939e-10	-0.776066	0.000257604	-1.16939e-10	-0.775843
232992789	chr2:232992789:C:T	4.44849e-06	-1.58949	-0.725065	5.53259e-05	-1.58787	-0.726162
232992943	chr2:232992943:T:C	7.59292e-06	-1.51002	-0.269888	9.60752e-05	-1.49882	-0.263315
232993643	chr2:232993643:T:C	2.46108e-05	-1.16939e-10	-0.603938	0.000307055	-1.16939e-10	-0.60024
232993926	chr2:232993926:C:T	9.91886e-05	-1.01592	1.80582	0.00126513	-1.03255	1.84822
232994205	chr2:232994205:A:G	1.86466e-05	0.268882	-1.15034	0.000223443	0.231942	-1.15005
232994406	chr2:232994406:G:C	1.9949e-05	-1.16939e-10	-0.813944	0.000248032	-1.16939e-10	-0.813708
232994673	chr2:232994673:G:T	1.50079e-05	-1.16939e-10	-1.09855	0.000186255	-1.16939e-10	-1.10015
232994785	chr2:232994785:T:C	1.58694e-05	-1.04273	-2.2556e-10	0.000203906	-1.00961	-2.2556e-10
232994917	chr2:232994917:T:C	0.000171914	1.33987	-2.2556e-10	0.00196311	1.25502	-2.2556e-10
232995688	chr2:232995688:A:G	1.33677e-05	-1.21428	-2.2556e-10	0.000170844	-1.18652	-2.2556e-10
232995806	chr2:232995806:C:T	3.70925e-06	-1.58501	-0.911285	4.62639e-05	-1.58781	-0.905091
232995825	chr2:232995825:T:C	3.85357e-06	-1.5794	-0.87872	4.7705e-05	-1.59009	-0.872139
232995940	chr2:232995940:A:T	9.17764e-06	-1.59035	-2.2556e-10	0.000114255	-1.58884	-2.2556e-10
232996028	chr2:232996028:G:A	0.000100095	-1.16939e-10	0.798995	0.00125414	-1.16939e-10	0.806939
232996064	chr2:232996064:A:G	3.9482e-06	-1.58423	-0.849631	4.9219e-05	-1.58832	-0.842672
232996375	chr2:232996375:C:T	1.42353e-05	-1.16939e-10	-1.1514	0.000176962	-1.16939e-10	-1.15133
232996430	chr2:232996430:G:C	1.2804e-05	-1.01906	-0.238305	0.000151629	-1.08773	-0.218106
232996444	chr2:232996444:C:T	2.15345e-05	-1.59025	0.852778	0.000277278	-1.58986	0.887612
232996447	chr2:232996447:T:A	1.06045e-05	-1.56929	0.123442	0.000133182	-1.57636	0.140816
232997521	chr2:232997521:A:G	6.00298e-06	-1.53336	-0.48151	7.57428e-05	-1.52402	-0.475905
232997762	chr2:232997762:T:C	7.5138e-06	-1.5053	-0.28508	9.51198e-05	-1.4935	-0.278636
232997909	chr2:232997909:G:A	6.0327e-05	-1.16939e-10	0.292654	0.00075652	-1.16939e-10	0.301461
232997949	chr2:232997949:T:C	1.09859e-05	-1.0456	-0.364914	0.000130159	-1.11216	-0.346347
232998280	chr2:232998280:A:C	1.4918e-05	-1.10278	-0.00178143	0.000174814	-1.17728	0.0137364
232998714	chr2:232998714:T:C	9.18249e-06	-1.01349	-0.576334	0.000106504	-1.0921	-0.56699
232998839	chr2:232998839:C:T	2.77427e-05	-1.55961	1.07546	0.000355139	-1.55423	1.09947
232998881	chr2:232998881:T:C	9.3483e-06	-0.993835	-0.578095	0.000110104	-1.0635	-0.562349
232999468	chr2:232999468:G:A	2.25182e-05	-1.16939e-10	-0.6928	0.00028008	-1.16939e-10	-0.692191
232999747	chr2:232999747:C:T	3.5211e-06	-1.54415	-1.0042	4.3698e-05	-1.55101	-0.998953
232999787	chr2:232999787:G:A	4.39699e-06	-1.50024	-0.82596	5.54974e-05	-1.47879	-0.832139
232999890	chr2:232999890:C:T	2.39937e-05	-0.629335	-2.2556e-10	0.000278628	-0.69739	-2.2556e-10
233000538	chr2:233000538:A:C	1.51782e-05	-1.16939e-10	-1.08726	0.000189456	-1.16939e-10	-1.08311
233000592	chr2:233000592:G:C	8.44906e-06	-0.901105	-0.771964	9.8689e-05	-0.977084	-0.75821
233000599	chr2:233000599:A:C	1.50097e-05	-1.16939e-10	-1.09843	0.000187284	-1.16939e-10	-1.09464
233000739	chr2:233000739:G:A	0.000126462	1.03282	-2.2556e-10	0.0014718	0.966973	-2.2556e-10
233000772	chr2:233000772:A:C	3.33687e-06	-1.54968	-1.05241	4.17921e-05	-1.54067	-1.05389
233000786	chr2:233000786:A:G	1.61378e-05	-1.16939e-10	-1.02596	0.000200066	-1.16939e-10	-1.02862
233000888	chr2:233000888:C:A	1.44632e-05	-1.16939e-10	-1.13552	0.000179785	-1.16939e-10	-1.1355
233001041	chr2:233001041:C:T	1.4472e-05	-1.16939e-10	-1.13491	0.000179891	-1.16939e-10	-1.13492
233001061	chr2:233001061:C:T	3.7261e-06	-1.35401	-1.13775	4.76632e-05	-1.32476	-1.13834
233001283	chr2:233001283:T:A	1.48123e-05	-1.16939e-10	-1.11167	0.000184299	-1.16939e-10	-1.11071
233001313	chr2:233001313:G:A	1.54036e-05	0.0642973	-1.13682	0.000183293	0.0193228	-1.13551
233001319	chr2:233001319:C:G	4.43999e-06	-1.59053	-0.725943	5.58388e-05	-1.59033	-0.714469
233001377	chr2:233001377:C:T	1.37996e-05	-1.18248	-2.2556e-10	0.000177343	-1.14918	-2.2556e-10
233001939	chr2:233001939:C:T	5.09523e-05	-1.16939e-10	0.123765	0.000637821	-1.16939e-10	0.13079
233002286	chr2:233002286:A:G	1.51156e-05	-1.16939e-10	-1.0914	0.000188651	-1.16939e-10	-1.08737
233002292	chr2:233002292:G:C	1.48345e-05	0.0285288	-1.1387	0.00018019	0.00458583	-1.13784
233002502	chr2:233002502:A:G	1.45681e-05	-1.16939e-10	-1.12829	0.000181534	-1.16939e-10	-1.12583
233002967	chr2:233002967:C:T	2.74288e-05	-1.16939e-10	-0.495531	0.000341756	-1.16939e-10	-0.49317
233003169	chr2:233003169:G:A	6.33449e-06	-1.53718	-0.423932	7.70519e-05	-1.56807	-0.414717
233003968	chr2:233003968:A:G	4.03575e-06	-1.34588	-1.06605	4.86709e-05	-1.37898	-1.06321
233004078	chr2:233004078:C:A	7.27212e-06	-1.53701	-0.286067	9.08086e-05	-1.54428	-0.274237
233004615	chr2:233004615:A:G	1.46485e-05	-1.16939e-10	-1.12279	0.000182606	-1.16939e-10	-1.11994
233004743	chr2:233004743:C:G	1.77003e-05	-1.16939e-10	-0.933541	0.00021986	-1.16939e-10	-0.934279
233004770	chr2:233004770:G:A	9.53222e-06	-1.55245	-2.2556e-10	0.000120949	-1.5319	-2.2556e-10
233004969	chr2:233004969:AC:A	7.84622e-06	-1.54675	-0.200339	9.8341e-05	-1.54271	-0.196116
233005488	chr2:233005488:C:T	2.02895e-05	-1.16939e-10	-0.797021	0.000252322	-1.16939e-10	-0.796563
233005555	chr2:233005555:A:C	1.49409e-05	-1.16939e-10	-1.10302	0.000185259	-1.16939e-10	-1.10551
233005656	chr2:233005656:G:C	3.1099e-06	-1.55099	-1.12155	3.8739e-05	-1.55044	-1.11999
233005765	chr2:233005765:T:C	1.62944e-05	-1.16939e-10	-1.0163	0.000203079	-1.16939e-10	-1.01367
233006129	chr2:233006129:G:A	1.42476e-05	-1.16939e-10	-1.15054	0.000177123	-1.16939e-10	-1.15042
233006263	chr2:233006263:C:T	1.42387e-05	-1.16939e-10	-1.15116	0.000177047	-1.16939e-10	-1.15085
233006757	chr2:233006757:A:C	6.55818e-06	-0.923691	-1.00272	7.42406e-05	-1.02138	-0.998578
233006771	chr2:233006771:A:G	2.14983e-05	-1.16939e-10	-0.739151	0.000267927	-1.16939e-10	-0.736555
233006909	chr2:233006909:A:G	3.0705e-06	-1.53713	-1.14816	3.81718e-05	-1.53722	-1.14795
233007015	chr2:233007015:G:A	1.44251e-05	-1.16939e-10	-1.13815	0.000179335	-1.16939e-10	-1.13801
233007314	chr2:233007314:C:T	1.51436e-05	-1.16939e-10	-1.08954	0.000188976	-1.16939e-10	-1.08565
233007339	chr2:233007339:A:G	4.03647e-06	-1.48471	-0.927045	5.0069e-05	-1.4895	-0.924364
233007390	chr2:233007390:C:T	6.62516e-06	-0.804341	-1.11191	7.55966e-05	-0.891664	-1.11019
233007431	chr2:233007431:C:T	1.10982e-05	-1.40034	-2.2556e-10	0.000137575	-1.4031	-2.2556e-10
233007556	chr2:233007556:C:T	9.80554e-06	-1.52418	-2.2556e-10	0.000120896	-1.53234	-2.2556e-10
233007577	chr2:233007577:C:T	2.31909e-05	-1.16939e-10	-0.663363	0.000289817	-1.16939e-10	-0.658017
233007608	chr2:233007608:C:T	1.90882e-05	-1.16939e-10	-0.858053	0.000237924	-1.16939e-10	-0.855318
233007698	chr2:233007698:T:C	3.85563e-06	-1.5153	-0.94229	4.76175e-05	-1.52164	-0.942428
233008352	chr2:233008352:G:A	3.01924e-05	-1.16939e-10	-0.399536	0.000379821	-1.16939e-10	-0.387567
233008488	chr2:233008488:A:G	2.25142e-05	-1.16939e-10	-0.692979	0.000283041	-1.16939e-10	-0.681678
233009144	chr2:233009144:T:C	1.55692e-05	-1.16939e-10	-1.06183	0.000195398	-1.16939e-10	-1.05223
233009159	chr2:233009159:C:T	3.05268e-05	0.569261	-0.957782	0.000349071	0.483178	-0.95517
233009252	chr2:233009252:C:T	1.50398e-05	-1.16939e-10	-1.09643	0.000187326	-1.16939e-10	-1.09442
233009639	chr2:233009639:A:C	1.48464e-05	-1.10937	-2.2556e-10	0.000176328	-1.15492	-2.2556e-10
233009689	chr2:233009689:T:C	6.16897e-06	-0.924361	-1.06323	7.24904e-05	-0.979136	-1.06468
233009759	chr2:233009759:T:C	7.05126e-06	-0.9715	-0.882419	8.13032e-05	-1.05157	-0.877513
233009968	chr2:233009968:G:A	1.47063e-05	-1.16939e-10	-1.11885	0.000183082	-1.16939e-10	-1.11734
233010077	chr2:233010077:G:C	1.43101e-05	-1.16939e-10	-1.14616	0.000177952	-1.16939e-10	-1.14576
233010255	chr2:233010255:G:T	9.45975e-06	-1.56008	-2.2556e-10	0.000117503	-1.56081	-2.2556e-10
233010284	chr2:233010284:T:G	1.4701e-05	-1.16939e-10	-1.11921	0.000182917	-1.16939e-10	-1.11824
233010948	chr2:233010948:A:G	1.22406e-05	-0.55309	-0.749281	0.00013696	-0.664221	-0.743361
233011006	chr2:233011006:C:T	1.58965e-05	-1.52609	0.485059	0.000199317	-1.53901	0.506639
233011022	chr2:233011022:A:G	1.50322e-05	-1.16939e-10	-1.09693	0.000186588	-1.16939e-10	-1.09837
233011111	chr2:233011111:T:G	3.80704e-05	-1.16939e-10	-0.167688	0.000482029	-1.16939e-10	-0.149263
233011134	chr2:233011134:G:A	2.82014e-05	0.452415	-0.92017	0.000330169	0.393471	-0.921134
233011265	chr2:233011265:G:A	2.84031e-05	0.658232	-1.11886	0.000330842	0.594344	-1.11997
233011669	chr2:233011669:C:T	1.55972e-05	-1.16939e-10	-1.06003	0.000193606	-1.16939e-10	-1.06144
233011828	chr2:233011828:T:C	9.48384e-06	-1.55754	-2.2556e-10	0.000116589	-1.56861	-2.2556e-10
233012355	chr2:233012355:T:C	1.06266e-05	-0.605413	-0.838348	0.000125222	-0.664621	-0.832559
233012462	chr2:233012462:G:A	1.42343e-05	-1.16939e-10	-1.15147	0.000176937	-1.16939e-10	-1.15147
233012511	chr2:233012511:G:A	1.68396e-05	-1.16939e-10	-0.983394	0.000210814	-1.16939e-10	-0.976293
233012874	chr2:233012874:G:A	1.42534e-05	-1.16939e-10	-1.15013	0.000177143	-1.16939e-10	-1.15031
233012891	chr2:233012891:G:A	1.97585e-05	-1.16939e-10	-0.823542	0.000246556	-1.16939e-10	-0.819677
233013167	chr2:233013167:C:T	1.44369e-05	-1.16939e-10	-1.13734	0.00017933	-1.16939e-10	-1.13804
233013260	chr2:233013260:G:A	9.26526e-06	-1.58085	-2.2556e-10	0.000115028	-1.58209	-2.2556e-10
233013354	chr2:233013354:C:G	1.45474e-05	-1.16939e-10	-1.12971	0.000181358	-1.16939e-10	-1.1268
233013491	chr2:233013491:G:A	1.48507e-05	-1.16939e-10	-1.10908	0.000184485	-1.16939e-10	-1.1097
233013551	chr2:233013551:C:T	1.47927e-05	-1.16939e-10	-1.11299	0.000183996	-1.16939e-10	-1.11236
233013910	chr2:233013910:G:T	1.60051e-05	-1.16939e-10	-1.03422	0.000199554	-1.16939e-10	-1.03118
233014356	chr2:233014356:G:A	3.52665e-06	-1.49482	-1.05195	4.33984e-05	-1.50508	-1.05176
233015561	chr2:233015561:A:G	4.05638e-06	-1.43736	-0.969472	5.01891e-05	-1.4464	-0.965072
233015798	chr2:233015798:A:G	7.54567e-06	-0.73741	-1.04874	8.6799e-05	-0.817883	-1.04579
233015899	chr2:233015899:G:A	7.42177e-06	-0.762643	-1.04006	8.54298e-05	-0.842538	-1.03703
233015945	chr2:233015945:TGTGTGTGC:T	1.62904e-05	-1.16939e-10	-1.01655	0.000202387	-1.16939e-10	-1.01709
233016015	chr2:233016015:G:T	3.15637e-05	-0.355116	-2.2556e-10	0.000377036	-0.394927	-2.2556e-10
233016035	chr2:233016035:G:A	2.19231e-05	-1.16939e-10	-0.719582	0.00027887	-1.16939e-10	-0.696523
233016568	chr2:233016568:T:C	1.21518e-05	-0.609751	-0.699894	0.000139038	-0.700074	-0.692446
233016770	chr2:233016770:C:T	1.44008e-05	-1.16939e-10	-1.13984	0.000179136	-1.16939e-10	-1.13912
233016920	chr2:233016920:G:C	1.10817e-05	-0.723165	-0.678663	0.000127336	-0.809475	-0.670963
233016985	chr2:233016985:A:G	3.13199e-06	-1.53878	-1.12667	3.88125e-05	-1.54314	-1.12539
233017009	chr2:233017009:A:G	1.42491e-05	-1.16939e-10	-1.15043	0.00017708	-1.16939e-10	-1.15066
233017766	chr2:233017766:G:A	1.4324e-05	-1.16939e-10	-1.14519	0.000178025	-1.16939e-10	-1.14535
233017783	chr2:233017783:A:G	3.8118e-06	-1.57261	-0.896418	4.76157e-05	-1.57874	-0.885363
233018002	chr2:233018002:T:C	3.78395e-06	-1.50403	-0.972322	4.74675e-05	-1.49867	-0.968551
233018238	chr2:233018238:T:A	1.43404e-05	-1.16939e-10	-1.14405	0.000178348	-1.16939e-10	-1.14353
233018355	chr2:233018355:A:C	1.48022e-05	-1.16939e-10	-1.11235	0.000184713	-1.16939e-10	-1.10847
233018423	chr2:233018423:G:A	3.10247e-06	-1.55744	-1.11748	3.84882e-05	-1.56095	-1.11596
233018609	chr2:233018609:C:T	9.6673e-06	-0.794976	-0.7434	0.00011142	-0.877554	-0.736405
233018948	chr2:233018948:C:T	1.03329e-05	-0.747534	-0.724261	0.000119042	-0.830647	-0.717147
233018958	chr2:233018958:T:C	3.48283e-06	-1.58976	-0.969519	4.34255e-05	-1.59051	-0.965711
233018993	chr2:233018993:T:G	3.11001e-06	-1.55655	-1.11595	3.85865e-05	-1.55997	-1.11439
233019516	chr2:233019516:A:G	3.50158e-06	-1.59036	-0.963547	4.36933e-05	-1.59044	-0.959631
233019643	chr2:233019643:C:T	1.94968e-05	-1.16939e-10	-0.836872	0.000247169	-1.16939e-10	-0.817197
233019877	chr2:233019877:C:T	3.91134e-05	-1.16939e-10	-0.14066	0.000493482	-1.16939e-10	-0.125781
233020441	chr2:233020441:C:A	1.49785e-05	-1.16939e-10	-1.10051	0.000186106	-1.16939e-10	-1.10095
233020716	chr2:233020716:T:C	3.53755e-06	-1.59009	-0.953604	4.41126e-05	-1.59053	-0.949991
233020785	chr2:233020785:C:T	3.43085e-06	-1.51436	-1.05995	4.25152e-05	-1.51998	-1.05743
233020952	chr2:233020952:A:G	3.66861e-05	0.946626	-1.15135	0.000435005	0.89942	-1.15133
233021729	chr2:233021729:G:A	1.45821e-05	-1.16939e-10	-1.12733	0.000181815	-1.16939e-10	-1.12428
233021992	chr2:233021992:C:A	2.1705e-05	-1.16939e-10	-0.729582	0.00027603	-1.16939e-10	-0.706757
233022022	chr2:233022022:G:A	1.24331e-05	-0.557764	-0.728995	0.000141888	-0.650546	-0.721685
233022051	chr2:233022051:G:A	1.60322e-05	-1.16939e-10	-1.03253	0.000198906	-1.16939e-10	-1.03443
233022453	chr2:233022453:G:A	1.42413e-05	-1.16939e-10	-1.15098	0.000177021	-1.16939e-10	-1.151
233022512	chr2:233022512:C:T	2.22335e-05	-1.16939e-10	-0.705523	0.000282943	-1.16939e-10	-0.682021
233022561	chr2:233022561:G:A	9.37717e-06	-1.56885	-2.2556e-10	0.000119694	-1.54233	-2.2556e-10
233022568	chr2:233022568:G:A	3.48701e-05	0.881814	-1.13731	0.000408104	0.821924	-1.13767
233022899	chr2:233022899:C:T	9.28432e-06	-1.5788	-2.2556e-10	0.000116507	-1.56931	-2.2556e-10
233022951	chr2:233022951:C:T	2.34974e-05	-1.16939e-10	-0.650236	0.000299431	-1.16939e-10	-0.625383
233023144	chr2:233023144:T:C	1.45439e-05	-1.16939e-10	-1.12995	0.000180992	-1.16939e-10	-1.12881
233023317	chr2:233023317:C:T	4.19247e-06	-1.22255	-1.15129	4.8745e-05	-1.28934	-1.15132
233024160	chr2:233024160:C:T	1.08749e-05	-1.42067	-2.2556e-10	0.000134139	-1.42839	-2.2556e-10
233024304	chr2:233024304:C:T	5.65826e-05	-1.16939e-10	0.228576	0.000735183	-1.16939e-10	0.272852
233024364	chr2:233024364:C:T	1.1528e-05	-1.27271	-0.0896321	0.0001417	-1.28455	-0.0890026
233024395	chr2:233024395:A:G	3.64214e-06	-1.50911	-1.00544	4.66187e-05	-1.4807	-1.00457
233024443	chr2:233024443:A:C	1.88481e-05	-1.16939e-10	-0.870712	0.0002336	-1.16939e-10	-0.873656
233024513	chr2:233024513:C:T	4.34055e-05	-1.16939e-10	-0.0365399	0.000544739	-1.16939e-10	-0.0269609
233024853	chr2:233024853:G:A	3.8695e-06	-1.47818	-0.97582	4.96187e-05	-1.44791	-0.974991
233024866	chr2:233024866:T:C	4.39907e-06	-1.53039	-0.795341	5.52812e-05	-1.52088	-0.793952
233024966	chr2:233024966:G:A	3.06795e-05	-1.16939e-10	-0.38353	0.000389151	-1.16939e-10	-0.3633
233025159	chr2:233025159:G:C	2.60985e-05	-1.16939e-10	-0.545249	0.000333381	-1.16939e-10	-0.517981
233025378	chr2:233025378:T:C	2.06195e-05	-1.38487	0.603978	0.000253277	-1.40629	0.613509
233025424	chr2:233025424:C:T	2.58126e-05	-1.16939e-10	-0.556261	0.00032965	-1.16939e-10	-0.529237
233025607	chr2:233025607:A:G	1.93037e-05	-1.16939e-10	-0.846828	0.000242416	-1.16939e-10	-0.836614
233025768	chr2:233025768:GC:G	1.42958e-05	-1.16939e-10	-1.14716	0.000177735	-1.16939e-10	-1.14697
233025801	chr2:233025801:C:G	9.84192e-06	-1.52047	-2.2556e-10	0.000119936	-1.54031	-2.2556e-10
233025856	chr2:233025856:C:T	9.97589e-06	-0.497534	-1.00942	0.000115184	-0.573045	-1.00769
233026160	chr2:233026160:T:C	2.11814e-05	-1.39218	0.638184	0.000259729	-1.41387	0.646246
233026431	chr2:233026431:C:T	9.84037e-06	-1.52063	-2.2556e-10	0.000119942	-1.54026	-2.2556e-10
233026454	chr2:233026454:G:A	3.09212e-06	-1.58744	-1.09083	3.84729e-05	-1.5859	-1.09142
233026505	chr2:233026505:T:C	1.83589e-05	-1.35218	0.455171	0.000224435	-1.37588	0.462194
233026633	chr2:233026633:C:T	4.20824e-06	-1.22244	-1.14764	5.44267e-05	-1.18368	-1.14673
233027159	chr2:233027159:C:G	3.82439e-06	-1.44642	-1.0193	4.92377e-05	-1.41211	-1.01849
233027297	chr2:233027297:G:A	2.30903e-05	-1.36208	0.694364	0.000282563	-1.38586	0.702498
233027645	chr2:233027645:G:A	1.503e-05	-1.16939e-10	-1.09708	0.000186929	-1.16939e-10	-1.09654
233027660	chr2:233027660:G:C	5.96802e-06	-1.4857	-0.535015	7.3016e-05	-1.51042	-0.526171
233027701	chr2:233027701:C:T	5.29588e-06	-1.2056	-0.934595	6.99683e-05	-1.14393	-0.935295
233027722	chr2:233027722:G:C	1.43619e-05	-1.16939e-10	-1.14254	0.000178583	-1.16939e-10	-1.14222
233027812	chr2:233027812:C:T	4.04815e-06	-1.40945	-0.999418	5.23089e-05	-1.37153	-0.998576
233028111	chr2:233028111:T:A	1.46253e-05	-0.815107	-0.309266	0.000168981	-0.907281	-0.290203
233028201	chr2:233028201:G:T	2.0182e-05	-1.35732	0.554983	0.000246519	-1.38361	0.563778
233028492	chr2:233028492:G:A	1.65135e-05	-1.16939e-10	-1.00295	0.00020488	-1.16939e-10	-1.00485
233028533	chr2:233028533:C:T	3.60567e-06	-1.54781	-0.976813	4.53765e-05	-1.53736	-0.974916
233028572	chr2:233028572:C:T	3.8333e-05	-0.160813	-2.2556e-10	0.000453925	-0.209335	-2.2556e-10
233028677	chr2:233028677:T:G	5.08832e-05	-1.16939e-10	0.122409	0.000625983	-1.16939e-10	0.112056
233028950	chr2:233028950:T:C	1.49393e-05	-1.16939e-10	-1.10313	0.000185614	-1.16939e-10	-1.1036
233029142	chr2:233029142:A:T	1.48508e-05	-1.16939e-10	-1.10907	0.000184428	-1.16939e-10	-1.11001
233029249	chr2:233029249:A:G	6.62389e-06	-1.57696	-0.339487	8.15871e-05	-1.58279	-0.342805
233029285	chr2:233029285:TTTCACCGTTTTAGC:T	5.40626e-06	-1.53431	-0.585259	6.66095e-05	-1.55125	-0.577166
233029336	chr2:233029336:T:C	4.14601e-06	-1.59051	-0.794465	5.15316e-05	-1.58994	-0.795132
233029450	chr2:233029450:T:C	2.07992e-05	-1.16939e-10	-0.772209	0.000257762	-1.16939e-10	-0.775232
233029817	chr2:233029817:T:C	9.17943e-06	-1.59016	-2.2556e-10	0.000114134	-1.58989	-2.2556e-10
233029888	chr2:233029888:C:A	8.13909e-06	-1.49244	-0.218011	0.00010453	-1.46293	-0.214864
233029915	chr2:233029915:C:T	3.54324e-06	-1.4628	-1.07928	4.53148e-05	-1.43468	-1.07895
233029946	chr2:233029946:C:T	1.42344e-05	-1.16939e-10	-1.15146	0.000176941	-1.16939e-10	-1.15145
233030451	chr2:233030451:C:T	1.32075e-05	-1.22634	-2.2556e-10	0.000163925	-1.22786	-2.2556e-10
233030634	chr2:233030634:G:A	2.47041e-05	-1.16939e-10	-0.600156	0.000315186	-1.16939e-10	-0.574104
233030834	chr2:233030834:C:T	2.28826e-05	-1.16939e-10	-0.676746	0.000286488	-1.16939e-10	-0.669573
233030877	chr2:233030877:C:T	1.68576e-05	-1.16939e-10	-0.982324	0.000209891	-1.16939e-10	-0.980678
233031788	chr2:233031788:C:T	2.00827e-05	0.0492352	-0.856502	0.000216131	-0.104425	-0.846957
233031947	chr2:233031947:A:C	8.96888e-05	-1.16939e-10	0.689221	0.00110958	-1.16939e-10	0.68447
233032323	chr2:233032323:C:T	9.45664e-06	-1.56041	-2.2556e-10	0.000116778	-1.56699	-2.2556e-10
233032793	chr2:233032793:G:A	9.81478e-06	-1.52324	-2.2556e-10	0.000127003	-1.48306	-2.2556e-10
233033400	chr2:233033400:C:T	2.37345e-05	-0.640195	-2.2556e-10	0.000250395	-0.804226	-2.2556e-10
233033589	chr2:233033589:C:G	1.51563e-05	-1.16939e-10	-1.08871	0.00018843	-1.16939e-10	-1.08854
233033694	chr2:233033694:G:A	1.77625e-05	-1.16939e-10	-0.930036	0.000220929	-1.16939e-10	-0.929426
233033707	chr2:233033707:C:G	1.41536e-05	-0.324303	-0.832854	0.000167781	-0.382243	-0.822366
233033981	chr2:233033981:G:A	9.80693e-06	-1.52404	-2.2556e-10	0.000121925	-1.52386	-2.2556e-10
233033992	chr2:233033992:T:C	5.93467e-05	-1.16939e-10	0.276271	0.000757376	-1.16939e-10	0.302592
233034347	chr2:233034347:G:A	4.88255e-05	-1.16939e-10	0.0811281	0.000604922	-1.16939e-10	0.0778318
233034416	chr2:233034416:C:A	3.48453e-06	-1.42404	-1.13475	4.41099e-05	-1.40775	-1.13283
233034667	chr2:233034667:C:T	1.13711e-05	-0.544222	-0.831827	0.000135378	-0.59795	-0.821246
233035222	chr2:233035222:G:A	3.24823e-05	-1.16939e-10	-0.32643	0.000412695	-1.16939e-10	-0.304559
233035379	chr2:233035379:A:C	1.9499e-05	-0.836762	-2.2556e-10	0.000269407	-0.731044	-2.2556e-10
233035676	chr2:233035676:T:C	2.03538e-05	-0.793858	-2.2556e-10	0.000235596	-0.86515	-2.2556e-10
233036018	chr2:233036018:T:C	1.78912e-05	-1.16939e-10	-0.922816	0.000222526	-1.16939e-10	-0.922223
233036144	chr2:233036144:G:T	1.18843e-05	-0.83637	-0.495541	0.000138494	-0.918289	-0.478151
233036147	chr2:233036147:G:A	4.47865e-06	-1.58133	-0.726477	5.53893e-05	-1.58251	-0.730372
233036589	chr2:233036589:G:A	1.42602e-05	-1.16939e-10	-1.14965	0.000177242	-1.16939e-10	-1.14975
233036796	chr2:233036796:C:T	1.81099e-05	-1.16939e-10	-0.910666	0.000227393	-1.16939e-10	-0.90059
233037639	chr2:233037639:G:A	1.46756e-05	-1.16939e-10	-1.12094	0.000182399	-1.16939e-10	-1.12107
233038754	chr2:233038754:C:T	1.74997e-05	-1.16939e-10	-0.944942	0.000217661	-1.16939e-10	-0.944329
233038879	chr2:233038879:T:G	1.49789e-05	-1.16939e-10	-1.10048	0.000186082	-1.16939e-10	-1.10108
233039549	chr2:233039549:C:T	4.21471e-05	1.03213	-1.09809	0.000481264	0.943617	-1.09447
233039752	chr2:233039752:A:G	1.44103e-05	-1.16939e-10	-1.13918	0.000179213	-1.16939e-10	-1.13869
233040292	chr2:233040292:C:T	1.04311e-05	-0.467756	-0.994577	0.000114879	-0.590321	-0.993067
233040627	chr2:233040627:A:G	5.63227e-05	0.223973	-2.2556e-10	0.000682426	0.198387	-2.2556e-10
233040692	chr2:233040692:G:T	3.05867e-06	-1.53771	-1.15144	3.82778e-05	-1.5311	-1.1513
233040778	chr2:233040778:G:C	1.42796e-05	-1.16939e-10	-1.1483	0.000177384	-1.16939e-10	-1.14895
233040780	chr2:233040780:T:C	1.05577e-05	-0.66922	-0.781051	0.000128344	-0.700661	-0.771891
233040781	chr2:233040781:T:C	1.54108e-05	-1.16939e-10	-1.07205	0.000190941	-1.16939e-10	-1.0753
233041094	chr2:233041094:T:C	5.86244e-06	-0.899259	-1.1393	7.22719e-05	-0.906788	-1.14004
233041296	chr2:233041296:G:A	4.02725e-05	1.00219	-1.11365	0.000460473	0.916882	-1.11189
233041546	chr2:233041546:G:A	2.06104e-05	-1.16939e-10	-0.781328	0.000259403	-1.16939e-10	-0.768885
233041617	chr2:233041617:C:G	3.77262e-05	-1.16939e-10	-0.17677	0.000477794	-1.16939e-10	-0.158088
233041641	chr2:233041641:G:A	9.49315e-06	-1.22848	-0.328073	0.000114706	-1.2617	-0.323203
233041722	chr2:233041722:G:A	3.89455e-05	-1.16939e-10	-0.144962	0.000487321	-1.16939e-10	-0.138345
233041890	chr2:233041890:A:G	1.93734e-05	-1.16939e-10	-0.843225	0.000241041	-1.16939e-10	-0.842301
233042797	chr2:233042797:G:A	2.35691e-05	-1.16939e-10	-0.64719	0.000293942	-1.16939e-10	-0.643885
233042848	chr2:233042848:T:A	1.94267e-05	-1.16939e-10	-0.840474	0.00024174	-1.16939e-10	-0.839406
233043047	chr2:233043047:G:A	1.30717e-05	-0.405619	-0.831059	0.000162704	-0.415144	-0.82019
233043440	chr2:233043440:C:T	1.65482e-05	-1.16939e-10	-1.00084	0.000207668	-1.16939e-10	-0.991328
233043614	chr2:233043614:G:A	3.10929e-06	-1.58618	-1.08655	3.86892e-05	-1.58546	-1.08624
233043860	chr2:233043860:C:T	4.03603e-05	-1.16939e-10	-0.109278	0.000511529	-1.16939e-10	-0.0898632
233044027	chr2:233044027:G:C	3.32242e-05	-1.16939e-10	-0.303848	0.0004208	-1.16939e-10	-0.285109
233044097	chr2:233044097:A:G	1.54488e-05	-1.16939e-10	-1.06959	0.000191915	-1.16939e-10	-1.07021
233044603	chr2:233044603:G:T	9.20786e-06	-1.58707	-2.2556e-10	0.000114382	-1.58772	-2.2556e-10
233044838	chr2:233044838:T:C	4.13577e-06	-1.48373	-0.903717	5.05916e-05	-1.49849	-0.904995
233045117	chr2:233045117:G:A	1.52391e-05	-1.16939e-10	-1.08326	0.000189384	-1.16939e-10	-1.08349
233045161	chr2:233045161:G:C	8.14328e-05	-1.16939e-10	0.592654	0.00104584	-1.16939e-10	0.625304
233045407	chr2:233045407:C:T	2.53461e-05	-1.16939e-10	-0.574502	0.000316744	-1.16939e-10	-0.569175
233045408	chr2:233045408:A:G	8.04172e-06	-1.46458	-0.257902	0.000100047	-1.47723	-0.244399
233045823	chr2:233045823:C:T	0.000371483	-1.16939e-10	2.11038	0.00512184	-1.16939e-10	2.214
233046265	chr2:233046265:G:T	2.16694e-05	-1.16939e-10	-0.731225	0.000272923	-1.16939e-10	-0.71808
233046313	chr2:233046313:G:A	2.21945e-05	-1.16939e-10	-0.707278	0.000274394	-1.16939e-10	-0.712704
233046368	chr2:233046368:C:G	0.000333586	-1.16939e-10	2.00278	0.00459096	-1.16939e-10	2.10458
233046389	chr2:233046389:C:A	3.07446e-06	-1.58308	-1.10092	3.84379e-05	-1.58007	-1.09815
233046706	chr2:233046706:T:G	1.50538e-05	-1.16939e-10	-1.09549	0.000187082	-1.16939e-10	-1.09572
233046830	chr2:233046830:T:C	8.59378e-06	-1.44671	-0.209375	0.000106682	-1.46231	-0.195106
233046832	chr2:233046832:A:G	9.01262e-06	-1.41725	-0.191251	0.000111899	-1.43279	-0.176878
233047024	chr2:233047024:T:C	2.81298e-05	-1.16939e-10	-0.470295	0.000355425	-1.16939e-10	-0.453952
233047097	chr2:233047097:A:G	4.60418e-05	-1.16939e-10	0.0224245	0.000576444	-1.16939e-10	0.0296102
233047122	chr2:233047122:C:T	1.60119e-05	-1.16939e-10	-1.03379	0.000198852	-1.16939e-10	-1.03471
233047400	chr2:233047400:G:A	2.41071e-05	-0.62462	-2.2556e-10	0.000313641	-0.579018	-2.2556e-10
233047689	chr2:233047689:C:T	1.71115e-05	-1.16939e-10	-0.967377	0.000212599	-1.16939e-10	-0.967861
233047912	chr2:233047912:G:A	1.98445e-05	-1.16939e-10	-0.8192	0.000249608	-1.16939e-10	-0.807376
233048045	chr2:233048045:C:T	8.31996e-06	-1.4895	-0.198968	0.000103747	-1.5051	-0.180215
233048187	chr2:233048187:A:G	8.44066e-06	-1.58975	-0.0843163	0.000107138	-1.58977	-0.0633786
233048258	chr2:233048258:G:A	1.2777e-05	-0.734857	-0.524621	0.000150151	-0.790382	-0.525247
233048645	chr2:233048645:G:A	2.96319e-06	-1.59053	-1.13033	3.69306e-05	-1.59	-1.12823
233048993	chr2:233048993:C:T	1.50695e-05	-1.16939e-10	-1.09445	0.000188307	-1.16939e-10	-1.08919
233049237	chr2:233049237:C:T	3.27438e-06	-1.54296	-1.07804	4.03381e-05	-1.54996	-1.08002
233049859	chr2:233049859:G:A	3.85754e-06	-1.49896	-0.95814	4.75672e-05	-1.50433	-0.960794
233050334	chr2:233050334:G:A	4.2709e-05	-1.16939e-10	-0.0527153	0.000556692	-1.16939e-10	-0.00525539
233050353	chr2:233050353:A:C	1.44474e-05	-1.16939e-10	-1.13661	0.000179599	-1.16939e-10	-1.13654
233050421	chr2:233050421:G:A	3.86809e-06	-1.48001	-0.974356	4.76844e-05	-1.48573	-0.976937
233050676	chr2:233050676:G:A	1.42493e-05	-1.16939e-10	-1.15041	0.000177153	-1.16939e-10	-1.15025
233050825	chr2:233050825:C:T	3.93742e-06	-1.47303	-0.963568	4.85292e-05	-1.47888	-0.966219
233050933	chr2:233050933:A:G	5.67171e-06	-1.37928	-0.692355	7.00476e-05	-1.38607	-0.692021
233051083	chr2:233051083:C:T	4.58816e-06	-1.45372	-0.829924	5.64647e-05	-1.46023	-0.833423
233051181	chr2:233051181:G:A	4.29084e-06	-1.43539	-0.915253	5.28258e-05	-1.44204	-0.918231
233051766	chr2:233051766:G:A	1.13621e-05	-0.469517	-0.907328	0.000131157	-0.556849	-0.894021
233052255	chr2:233052255:A:C	3.30293e-06	-1.46093	-1.15139	4.07477e-05	-1.46857	-1.1513
233052342	chr2:233052342:C:T	4.24112e-05	-0.0597132	-2.2556e-10	0.000487068	-0.138863	-2.2556e-10
233052453	chr2:233052453:G:A	1.64391e-05	-1.16939e-10	-1.00746	0.000204114	-1.16939e-10	-1.00859
233052570	chr2:233052570:C:T	1.26399e-05	-1.27027	-2.2556e-10	0.000160198	-1.25086	-2.2556e-10
233053005	chr2:233053005:G:A	1.82498e-05	-1.16939e-10	-0.90297	0.000226197	-1.16939e-10	-0.90586
233053107	chr2:233053107:AAACCCTT:A	2.54391e-05	-1.16939e-10	-0.570836	0.000317613	-1.16939e-10	-0.566434
233054375	chr2:233054375:A:G	1.44895e-05	-1.16939e-10	-1.1337	0.000180088	-1.16939e-10	-1.13382
233054760	chr2:233054760:G:A	1.46237e-05	-1.16939e-10	-1.12448	0.000181836	-1.16939e-10	-1.12416
233054771	chr2:233054771:A:T	3.1746e-06	-1.53104	-1.1209	3.92968e-05	-1.53511	-1.12102
233055089	chr2:233055089:C:T	1.64282e-05	-1.16939e-10	-1.00812	0.000204828	-1.16939e-10	-1.0051
233055570	chr2:233055570:A:G	1.44226e-05	-1.16939e-10	-1.13833	0.000179255	-1.16939e-10	-1.13846
233055803	chr2:233055803:AATAG:A	1.77928e-05	-0.928331	-2.2556e-10	0.000199698	-1.03046	-2.2556e-10
233056108	chr2:233056108:G:A	1.43643e-05	-1.16939e-10	-1.14238	0.000178453	-1.16939e-10	-1.14294
233056734	chr2:233056734:T:C	8.07785e-05	-1.16939e-10	0.584585	0.00103615	-1.16939e-10	0.615999
233057449	chr2:233057449:T:C	3.18042e-06	-1.53671	-1.1134	3.91926e-05	-1.54493	-1.11385
233057947	chr2:233057947:A:G	5.80428e-06	-0.899458	-1.14907	7.1992e-05	-0.901768	-1.14894
233058100	chr2:233058100:G:A	3.03237e-06	-1.59049	-1.10729	3.76786e-05	-1.59041	-1.10777
233058863	chr2:233058863:A:G	3.20423e-06	-1.49838	-1.14427	3.93895e-05	-1.50922	-1.14455
233059299	chr2:233059299:A:G	7.03554e-06	-0.741064	-1.11509	8.55499e-05	-0.766957	-1.11121
233059598	chr2:233059598:G:A	3.12713e-05	-1.16939e-10	-0.364423	0.000389449	-1.16939e-10	-0.362535
233059871	chr2:233059871:A:G	3.84036e-06	-1.54066	-0.920896	4.77154e-05	-1.54362	-0.918393
233060213	chr2:233060213:C:T	3.12044e-06	-1.54544	-1.12371	3.85022e-05	-1.55277	-1.12378
233060456	chr2:233060456:G:A	9.9643e-06	-1.58068	0.0725637	0.000125782	-1.5816	0.0888777
233060598	chr2:233060598:C:T	1.44054e-05	-1.16939e-10	-1.13952	0.000179054	-1.16939e-10	-1.13958
233060685	chr2:233060685:G:C	1.90141e-05	-1.16939e-10	-0.861946	0.000237349	-1.16939e-10	-0.857736
233060781	chr2:233060781:A:G	5.76544e-05	1.34066	-1.09331	0.000621054	1.1959	-1.09175
233061401	chr2:233061401:G:A	1.49078e-05	-1.16939e-10	-1.10524	0.000185146	-1.16939e-10	-1.10612
233061411	chr2:233061411:T:C	1.68989e-05	-1.16939e-10	-0.979879	0.000210849	-1.16939e-10	-0.976128
233061472	chr2:233061472:G:A	5.38832e-06	-1.41151	-0.711381	6.62725e-05	-1.42265	-0.710843
233061491	chr2:233061491:G:A	4.84871e-06	-1.53719	-0.691218	6.03237e-05	-1.5402	-0.68734
233061546	chr2:233061546:C:T	2.00083e-05	-1.16939e-10	-0.810977	0.000251436	-1.16939e-10	-0.800081
233061564	chr2:233061564:T:C	5.60984e-06	-1.46915	-0.613452	6.93808e-05	-1.47399	-0.613668
233061751	chr2:233061751:G:T	1.55809e-05	-1.16939e-10	-1.06108	0.000193392	-1.16939e-10	-1.06255
233061847	chr2:233061847:C:T	1.64104e-05	-1.16939e-10	-1.00921	0.000204681	-1.16939e-10	-1.00581
233062329	chr2:233062329:C:T	1.76652e-05	-1.16939e-10	-0.935525	0.000221646	-1.16939e-10	-0.926188
233062732	chr2:233062732:C:T	1.61482e-05	-1.16939e-10	-1.02532	0.000201503	-1.16939e-10	-1.02146
233062918	chr2:233062918:T:C	9.78405e-06	-1.52637	-2.2556e-10	0.00012215	-1.52202	-2.2556e-10
233063384	chr2:233063384:C:T	3.01392e-05	-1.16939e-10	-0.401299	0.000376341	-1.16939e-10	-0.396772
233063908	chr2:233063908:A:G	1.42701e-05	-1.16939e-10	-1.14896	0.000177324	-1.16939e-10	-1.14929
233064066	chr2:233064066:T:C	4.09799e-06	-1.24523	-1.1514	5.02892e-05	-1.25804	-1.15143
233064573	chr2:233064573:T:C	3.68826e-06	-1.49536	-1.00661	4.52175e-05	-1.50875	-1.00704
233064741	chr2:233064741:AGAGG:A	2.29929e-05	-1.16939e-10	-0.671938	0.000286899	-1.16939e-10	-0.668136
233064768	chr2:233064768:A:C	0.000103044	0.828029	-2.2556e-10	0.0011602	0.729076	-2.2556e-10
233064800	chr2:233064800:T:C	3.39087e-06	-1.43719	-1.14885	4.12061e-05	-1.45956	-1.14913
233064835	chr2:233064835:G:A	4.43559e-06	-1.41355	-0.903909	5.37132e-05	-1.43922	-0.90439
233064852	chr2:233064852:T:G	1.46192e-05	-1.16939e-10	-1.12479	0.00018177	-1.16939e-10	-1.12452
233064970	chr2:233064970:C:T	5.48566e-05	-1.16939e-10	0.197598	0.000718531	-1.16939e-10	0.249941
233065088	chr2:233065088:G:A	1.48208e-05	-1.16939e-10	-1.11109	0.000184496	-1.16939e-10	-1.10964
233065265	chr2:233065265:G:A	3.10482e-06	-1.55995	-1.11422	3.84669e-05	-1.56444	-1.11303
233065428	chr2:233065428:C:T	1.68635e-05	-1.16939e-10	-0.981973	0.00020954	-1.16939e-10	-0.982353
233065558	chr2:233065558:A:G	3.1749e-05	-1.16939e-10	-0.349264	0.000396827	-1.16939e-10	-0.343768
233065867	chr2:233065867:A:G	3.10926e-06	-1.57003	-1.10271	3.89377e-05	-1.56169	-1.10362
233065952	chr2:233065952:A:T	0.00011069	0.899608	-2.2556e-10	0.00118106	0.746896	-2.2556e-10
233066203	chr2:233066203:C:T	4.02502e-06	-1.51518	-0.899415	5.19947e-05	-1.49054	-0.885585
233066751	chr2:233066751:C:T	6.9445e-06	-1.30316	-0.566016	8.69433e-05	-1.32158	-0.540434
233066852	chr2:233066852:C:T	3.71586e-06	-1.58906	-0.905456	4.64971e-05	-1.58996	-0.897915
233066867	chr2:233066867:T:C	6.59713e-06	-1.34168	-0.578811	8.27153e-05	-1.35828	-0.553581
233066892	chr2:233066892:C:T	6.44984e-06	-1.34516	-0.597907	8.08472e-05	-1.36161	-0.573096
233066929	chr2:233066929:C:T	1.42361e-05	-1.16939e-10	-1.15134	0.000177027	-1.16939e-10	-1.15097
233066931	chr2:233066931:T:C	6.41877e-06	-1.35081	-0.597087	8.04771e-05	-1.36703	-0.57227
233066936	chr2:233066936:C:T	9.74567e-06	-0.457496	-1.07281	0.000108393	-0.572748	-1.06876
233066962	chr2:233066962:G:A	3.02543e-06	-1.58632	-1.11375	3.74722e-05	-1.58929	-1.11438
233066996	chr2:233066996:C:T	1.09751e-05	-0.339765	-1.07173	0.000117084	-0.494297	-1.07007
233067057	chr2:233067057:C:T	3.34674e-05	-1.16939e-10	-0.296552	0.000420811	-1.16939e-10	-0.285083
233067058	chr2:233067058:G:A	1.84359e-05	-1.16939e-10	-0.892827	0.000231487	-1.16939e-10	-0.882745
233067111	chr2:233067111:A:G	6.38132e-06	-1.3444	-0.609346	7.99659e-05	-1.36088	-0.58479
233067376	chr2:233067376:C:T	6.2127e-06	-1.34749	-0.633036	7.78403e-05	-1.36368	-0.608926
233067380	chr2:233067380:T:C	6.23886e-06	-1.34779	-0.628539	7.81767e-05	-1.36397	-0.604325
233067409	chr2:233067409:T:C	1.49286e-05	-1.16939e-10	-1.10385	0.000185553	-1.16939e-10	-1.10392
233067548	chr2:233067548:G:C	4.57137e-05	-1.16939e-10	0.0152725	0.000596511	-1.16939e-10	0.0638292
233067650	chr2:233067650:T:C	6.1852e-06	-1.35421	-0.630754	7.74958e-05	-1.37045	-0.606595
233067740	chr2:233067740:G:A	6.1895e-06	-1.35387	-0.630397	7.75506e-05	-1.37011	-0.606227
233067779	chr2:233067779:C:T	6.15332e-06	-1.35436	-0.635776	7.70891e-05	-1.37058	-0.61173
233067794	chr2:233067794:G:A	2.031e-05	-1.16939e-10	-0.796011	0.0002541	-1.16939e-10	-0.78954
233067853	chr2:233067853:T:C	6.24828e-06	-1.35357	-0.621251	7.83027e-05	-1.36981	-0.596872
233067904	chr2:233067904:A:G	6.20212e-06	-1.35356	-0.628671	7.77116e-05	-1.3698	-0.604461
233067911	chr2:233067911:C:T	6.29644e-06	-0.854409	-1.11273	8.25256e-05	-0.798542	-1.11562
233067948	chr2:233067948:T:G	6.35996e-06	-1.33387	-0.623229	7.96442e-05	-1.35079	-0.598906
233068093	chr2:233068093:A:C	6.11248e-06	-0.897665	-1.09913	7.97884e-05	-0.845401	-1.10249
233068155	chr2:233068155:T:C	5.86998e-06	-1.35308	-0.684194	7.34485e-05	-1.36938	-0.661302
233068193	chr2:233068193:C:G	6.12307e-06	-0.899499	-1.09556	7.9874e-05	-0.847776	-1.09904
233068242	chr2:233068242:A:G	6.16668e-06	-1.38186	-0.606109	7.73128e-05	-1.39804	-0.581368
233068367	chr2:233068367:A:G	6.06409e-06	-1.34333	-0.661407	7.58788e-05	-1.36019	-0.63794
233068412	chr2:233068412:G:A	3.04483e-06	-1.58988	-1.1038	3.78115e-05	-1.59051	-1.10415
233068709	chr2:233068709:A:G	6.30278e-06	-0.854689	-1.11144	7.20665e-05	-0.940545	-1.10913
233068717	chr2:233068717:G:A	7.75563e-06	-1.56945	-0.189257	0.000100588	-1.54843	-0.167798
233068755	chr2:233068755:T:C	5.72717e-06	-1.39212	-0.669786	7.17732e-05	-1.40762	-0.646137
233068864	chr2:233068864:G:A	1.51049e-05	-1.16939e-10	-1.09211	0.000187789	-1.16939e-10	-1.09195
233068979	chr2:233068979:G:A	5.45325e-06	-1.40309	-0.707828	6.84154e-05	-1.41658	-0.685091
233068991	chr2:233068991:AG:A	8.12943e-06	-1.34424	-0.367393	0.000101307	-1.3526	-0.356515
233069095	chr2:233069095:C:T	8.97907e-06	-1.14027	-0.471955	0.000111215	-1.15374	-0.462063
233069100	chr2:233069100:G:A	1.63443e-05	-1.16939e-10	-1.01325	0.000203236	-1.16939e-10	-1.0129
233069136	chr2:233069136:G:A	4.79377e-06	-1.47363	-0.766173	6.01813e-05	-1.48495	-0.744955
233069256	chr2:233069256:C:T	6.54842e-05	-1.16939e-10	0.374684	0.000829725	-1.16939e-10	0.393827
233069298	chr2:233069298:G:A	1.53389e-05	-1.16939e-10	-1.07673	0.000190658	-1.16939e-10	-1.07678
233069888	chr2:233069888:G:A	2.46696e-05	-0.795028	0.193475	0.00032152	-0.777543	0.223336
233070106	chr2:233070106:A:G	5.40713e-06	-1.11132	-1.00809	7.10996e-05	-1.05704	-1.00615
233070118	chr2:233070118:T:C	3.49525e-05	-1.16939e-10	-0.253134	0.000440161	-1.16939e-10	-0.240126
233070139	chr2:233070139:C:T	1.93071e-05	-1.16939e-10	-0.846654	0.00023951	-1.16939e-10	-0.848671
233070289	chr2:233070289:T:C	5.39436e-06	-1.12566	-0.996115	7.09087e-05	-1.07177	-0.994108
233070456	chr2:233070456:TTC:T	5.7013e-06	-1.34744	-0.718988	6.98779e-05	-1.36425	-0.71627
233070466	chr2:233070466:T:A	5.27201e-06	-0.994933	-1.14978	6.65145e-05	-0.980676	-1.14917
233070472	chr2:233070472:T:A	5.1422e-06	-1.02175	-1.14789	6.48397e-05	-1.00668	-1.14867
233070480	chr2:233070480:A:G	5.42277e-06	-0.96583	-1.15069	6.84594e-05	-0.950002	-1.15103
233070669	chr2:233070669:C:T	1.89618e-05	-1.16939e-10	-0.864699	0.0002366	-1.16939e-10	-0.860896
233070781	chr2:233070781:C:T	5.69178e-06	-1.41694	-0.651161	6.99728e-05	-1.43128	-0.647884
233070799	chr2:233070799:C:G	1.93873e-05	-1.16939e-10	-0.842507	0.00024259	-1.16939e-10	-0.835894
233070906	chr2:233070906:T:C	3.34005e-06	-1.45055	-1.15059	4.18496e-05	-1.44286	-1.15033
233071115	chr2:233071115:G:A	0.00010513	-0.86238	1.71045	0.00144848	-0.806493	1.75749
233071515	chr2:233071515:A:G	6.06318e-06	-1.36575	-0.639142	7.44025e-05	-1.38193	-0.635846
233072957	chr2:233072957:G:A	1.82687e-05	-1.16939e-10	-0.901936	0.000229377	-1.16939e-10	-0.8919
233073186	chr2:233073186:G:A	3.23335e-06	-1.54123	-1.09238	3.9476e-05	-1.55982	-1.09176
233073360	chr2:233073360:C:T	1.47987e-05	-1.16939e-10	-1.11258	0.000184338	-1.16939e-10	-1.1105
233073377	chr2:233073377:C:T	4.34805e-05	-1.16939e-10	-0.0348122	0.000551331	-1.16939e-10	-0.0149319
233073966	chr2:233073966:C:T	5.8529e-06	-1.5052	-0.534985	7.20955e-05	-1.51783	-0.531448
233074069	chr2:233074069:A:C	5.92708e-06	-1.23471	-0.792883	7.8019e-05	-1.18761	-0.782705
233074283	chr2:233074283:C:T	3.75086e-06	-1.35909	-1.12605	4.80272e-05	-1.33042	-1.12508
233074543	chr2:233074543:C:T	2.56828e-05	-1.16939e-10	-0.561303	0.000322089	-1.16939e-10	-0.552439
233074633	chr2:233074633:G:T	5.21164e-06	-1.05611	-1.10012	6.85366e-05	-1.00108	-1.09882
233074905	chr2:233074905:T:C	3.33453e-06	-1.4913	-1.11149	4.06381e-05	-1.50842	-1.11414
233075036	chr2:233075036:GGGTTGACCT:G	4.54659e-05	-1.16939e-10	0.00983843	0.00057337	-1.16939e-10	0.0242641
233075308	chr2:233075308:G:A	1.5108e-05	-1.16939e-10	-1.0919	0.00018828	-1.16939e-10	-1.08934
233075315	chr2:233075315:C:T	4.06207e-06	-1.532	-0.873431	4.95654e-05	-1.55305	-0.870928
233075323	chr2:233075323:A:G	1.43102e-05	-1.16939e-10	-1.14615	0.000177764	-1.16939e-10	-1.14681
233075569	chr2:233075569:T:A	1.49571e-05	-1.16939e-10	-1.10194	0.000186361	-1.16939e-10	-1.09958
233075619	chr2:233075619:A:G	3.74841e-06	-1.3554	-1.13039	4.61755e-05	-1.36471	-1.13011
233076241	chr2:233076241:A:T	1.09084e-05	-1.41759	-2.2556e-10	0.000133541	-1.43286	-2.2556e-10
233076310	chr2:233076310:G:A	2.51605e-05	-0.581849	-2.2556e-10	0.000337804	-0.504802	-2.2556e-10
233076570	chr2:233076570:T:C	1.49007e-05	-1.16939e-10	-1.10572	0.000185641	-1.16939e-10	-1.10345
233076678	chr2:233076678:A:G	3.01622e-06	-1.56936	-1.13376	3.70759e-05	-1.57987	-1.13443
233077426	chr2:233077426:C:T	6.19409e-06	-0.944255	-1.03927	8.2149e-05	-0.879799	-1.03893
233077989	chr2:233077989:G:A	9.98505e-06	-1.26433	-0.241702	0.000123148	-1.28377	-0.230116
233078023	chr2:233078023:T:C	7.75014e-06	-0.857604	-0.90181	9.44109e-05	-0.879511	-0.900101
233078320	chr2:233078320:G:A	1.03201e-05	-1.47303	-2.2556e-10	0.000129013	-1.46735	-2.2556e-10
233078469	chr2:233078469:G:A	1.43943e-05	-1.16939e-10	-1.1403	0.000178751	-1.16939e-10	-1.14127
233078501	chr2:233078501:G:A	1.95075e-05	-1.16939e-10	-0.836328	0.000244129	-1.16939e-10	-0.82957
233078637	chr2:233078637:G:A	3.17861e-06	-1.59047	-1.06021	3.97138e-05	-1.58603	-1.05953
233078772	chr2:233078772:T:G	1.46515e-05	-1.16939e-10	-1.12258	0.000182079	-1.16939e-10	-1.12283
233078858	chr2:233078858:T:G	1.46149e-05	-1.16939e-10	-1.12509	0.000181978	-1.16939e-10	-1.12338
233078998	chr2:233078998:G:C	3.57976e-06	-1.39147	-1.14036	4.39101e-05	-1.40419	-1.14094
233079151	chr2:233079151:A:G	1.42342e-05	-1.16939e-10	-1.15147	0.000176956	-1.16939e-10	-1.15137
233079600	chr2:233079600:C:T	8.36752e-06	-1.21987	-0.462897	0.000108692	-1.17388	-0.464864
233079758	chr2:233079758:G:A	3.60114e-06	-1.58885	-0.937029	4.46083e-05	-1.59053	-0.938818
233079775	chr2:233079775:T:C	1.43011e-05	-1.16939e-10	-1.14679	0.0001779	-1.16939e-10	-1.14605
233079860	chr2:233079860:G:A	9.73607e-06	-1.53129	-2.2556e-10	0.000116934	-1.56566	-2.2556e-10
233079966	chr2:233079966:G:A	4.02252e-06	-1.56051	-0.854703	4.9161e-05	-1.57679	-0.855375
233080277	chr2:233080277:G:A	2.03745e-05	-0.792839	-2.2556e-10	0.000253825	-0.790622	-2.2556e-10
233080610	chr2:233080610:T:G	1.0863e-05	-1.01586	-0.405906	0.000129101	-1.07242	-0.394257
233080611	chr2:233080611:T:C	2.12112e-05	-1.35362	0.601024	0.00027245	-1.32467	0.604854
233080834	chr2:233080834:T:C	3.87054e-06	-1.58876	-0.864965	4.79448e-05	-1.58977	-0.86745
233080855	chr2:233080855:C:T	6.20037e-06	-1.35607	-0.62645	7.45044e-05	-1.39067	-0.625735
233080905	chr2:233080905:C:T	6.20934e-06	-1.30452	-0.676547	7.99973e-05	-1.27233	-0.672948
233080999	chr2:233080999:C:T	2.0589e-05	-1.16939e-10	-0.782367	0.000258996	-1.16939e-10	-0.770456
233081618	chr2:233081618:A:G	5.72393e-05	-1.16939e-10	0.240116	0.000733013	-1.16939e-10	0.269895
233081790	chr2:233081790:A:G	4.84013e-06	-1.4811	-0.749088	5.82831e-05	-1.51655	-0.745402
233082174	chr2:233082174:C:T	1.4372e-05	-1.16939e-10	-1.14184	0.000178843	-1.16939e-10	-1.14076
233082226	chr2:233082226:T:A	1.69097e-05	-0.729843	-0.249394	0.000208292	-0.759337	-0.228991
233082227	chr2:233082227:C:T	1.64606e-05	-0.731005	-0.27515	0.000202732	-0.760346	-0.255039
233082866	chr2:233082866:T:C	1.44449e-05	-1.16939e-10	-1.13679	0.000179978	-1.16939e-10	-1.13443
233083424	chr2:233083424:T:C	2.86643e-05	-1.16939e-10	-0.451474	0.000361881	-1.16939e-10	-0.435952
233084107	chr2:233084107:T:G	3.06569e-06	-1.54272	-1.14413	3.75524e-05	-1.55825	-1.14328
233084438	chr2:233084438:T:G	1.6687e-05	-1.16939e-10	-0.992494	0.000209381	-1.16939e-10	-0.983113
233084545	chr2:233084545:G:A	7.70569e-06	-1.36385	-0.401318	9.94528e-05	-1.34059	-0.386995
233085243	chr2:233085243:G:A	5.21822e-06	-1.37511	-0.779854	6.58575e-05	-1.35753	-0.782241
233085263	chr2:233085263:G:A	1.13883e-05	-1.37454	-2.2556e-10	0.000141278	-1.37654	-2.2556e-10
233085555	chr2:233085555:C:A	4.17887e-06	-1.2925	-1.08459	5.23801e-05	-1.28029	-1.08845
233086022	chr2:233086022:G:A	9.65872e-06	-1.32378	-0.215485	0.000125707	-1.29504	-0.198279
233086667	chr2:233086667:T:TG	3.54559e-06	-1.39227	-1.14915	4.41416e-05	-1.39013	-1.14973
233087332	chr2:233087332:TA:T	1.9135e-05	-1.16939e-10	-0.855605	0.000239325	-1.16939e-10	-0.849445
233087413	chr2:233087413:G:A	0.000175087	-1.16939e-10	1.35816	0.00221707	-1.16939e-10	1.37667
233087888	chr2:233087888:C:G	2.06332e-05	-1.16939e-10	-0.780224	0.000262706	-1.16939e-10	-0.756232
233088435	chr2:233088435:T:C	1.13593e-05	-1.37708	-2.2556e-10	0.000146838	-1.33794	-2.2556e-10
233088734	chr2:233088734:G:A	1.43155e-05	-1.16939e-10	-1.14578	0.000178172	-1.16939e-10	-1.14452
233088746	chr2:233088746:C:T	3.19339e-06	-1.50531	-1.14073	3.93771e-05	-1.51406	-1.14002
233088877	chr2:233088877:G:A	1.86427e-05	-1.16939e-10	-0.88167	0.000233123	-1.16939e-10	-0.8757
233089200	chr2:233089200:G:A	2.46815e-05	-1.16939e-10	-0.60107	0.000309467	-1.16939e-10	-0.592416
233089230	chr2:233089230:G:A	4.98933e-06	-1.15562	-1.0442	6.06692e-05	-1.1772	-1.04463
233089640	chr2:233089640:T:G	1.95346e-05	-1.16939e-10	-0.834936	0.000244308	-1.16939e-10	-0.828839
233089672	chr2:233089672:C:T	1.05413e-05	-1.45182	-2.2556e-10	0.000135215	-1.4204	-2.2556e-10
233089727	chr2:233089727:G:A	2.0621e-05	-1.16939e-10	-0.780813	0.00025879	-1.16939e-10	-0.77125
233090036	chr2:233090036:G:A	5.50336e-05	-1.16939e-10	0.20082	0.000679956	-1.16939e-10	0.19476
233090259	chr2:233090259:T:A	1.51143e-05	-1.039	-0.0524826	0.000188256	-1.03098	-0.0584858
233090953	chr2:233090953:C:T	1.90251e-05	-1.16939e-10	-0.861364	0.000237329	-1.16939e-10	-0.857819
233091013	chr2:233091013:T:C	3.10348e-06	-1.53709	-1.13751	3.78391e-05	-1.55688	-1.13704
233091148	chr2:233091148:C:T	3.28217e-06	-1.46721	-1.15141	4.03217e-05	-1.47901	-1.15137
233091708	chr2:233091708:C:T	1.1222e-05	-1.15357	-0.235673	0.000140144	-1.15353	-0.231068
233091714	chr2:233091714:A:G	1.31546e-05	-1.49345	0.2631	0.000161882	-1.495	0.254601
233092306	chr2:233092306:C:G	6.28861e-05	-1.16939e-10	0.3342	0.000794354	-1.16939e-10	0.350262
233092333	chr2:233092333:G:A	2.49106e-05	-0.591832	-2.2556e-10	0.00030103	-0.620058	-2.2556e-10
233092412	chr2:233092412:A:G	3.23978e-05	-1.16939e-10	-0.329035	0.00040675	-1.16939e-10	-0.319068
233092543	chr2:233092543:A:T	3.46594e-06	-1.5477	-1.01644	4.35362e-05	-1.53638	-1.0173
233092575	chr2:233092575:A:G	2.52927e-05	-1.16939e-10	-0.576609	0.000317213	-1.16939e-10	-0.567694
233092754	chr2:233092754:A:G	1.31222e-05	-0.969389	-0.263427	0.000146073	-1.07295	-0.270211
233092846	chr2:233092846:G:A	1.55631e-05	-1.16939e-10	-1.06222	0.000193642	-1.16939e-10	-1.06126
233093117	chr2:233093117:T:C	6.55202e-06	-1.56483	-0.362525	8.27076e-05	-1.5496	-0.362351
233093550	chr2:233093550:GT:G	4.39288e-06	-1.18791	-1.13923	5.46102e-05	-1.18725	-1.1398
233093980	chr2:233093980:C:G	4.84148e-06	-1.14195	-1.08795	6.17779e-05	-1.12031	-1.08341
233094092	chr2:233094092:CCCT:C	2.3042e-05	-1.16939e-10	-0.669806	0.000289044	-1.16939e-10	-0.660688
233094093	chr2:233094093:CCT:C	2.06742e-05	-1.16939e-10	-0.77824	0.000260087	-1.16939e-10	-0.76625
233094200	chr2:233094200:T:C	2.85574e-05	-1.16939e-10	-0.45521	0.000361893	-1.16939e-10	-0.435919
233094318	chr2:233094318:G:A	2.67131e-05	-1.16939e-10	-0.521971	0.000335182	-1.16939e-10	-0.512593
233094342	chr2:233094342:G:A	3.36815e-05	-1.16939e-10	-0.290175	0.000427872	-1.16939e-10	-0.268445
233094561	chr2:233094561:G:A	2.9425e-06	-1.57816	-1.14971	3.63352e-05	-1.58472	-1.14976
233094674	chr2:233094674:A:G	2.92239e-06	-1.59002	-1.14471	3.63141e-05	-1.59026	-1.1448
233094729	chr2:233094729:G:A	2.91647e-06	-1.59042	-1.14633	3.62764e-05	-1.58969	-1.14641
233094819	chr2:233094819:A:G	3.15051e-05	-1.16939e-10	-0.356976	0.000395763	-1.16939e-10	-0.346452
233094895	chr2:233094895:G:A	2.91127e-06	-1.58858	-1.14995	3.61173e-05	-1.5905	-1.15
233095060	chr2:233095060:G:A	9.86491e-06	-1.51814	-2.2556e-10	0.000126552	-1.48662	-2.2556e-10
233095296	chr2:233095296:A:G	2.90394e-06	-1.58959	-1.15147	3.60657e-05	-1.59046	-1.15146
233095561	chr2:233095561:C:T	1.6565e-05	-1.16939e-10	-0.999835	0.000205902	-1.16939e-10	-0.999868
233095578	chr2:233095578:C:T	1.46574e-05	-1.16939e-10	-1.12218	0.000182138	-1.16939e-10	-1.1225
233095882	chr2:233095882:A:T	2.90472e-06	-1.58972	-1.15107	3.6081e-05	-1.59041	-1.15109
233096230	chr2:233096230:C:T	1.19987e-05	-1.00423	-0.318091	0.000144084	-1.05999	-0.296879
233096309	chr2:233096309:A:G	1.46108e-05	-1.16939e-10	-1.12537	0.000182053	-1.16939e-10	-1.12297
233096450	chr2:233096450:G:A	4.44825e-06	-1.19854	-1.11608	5.65669e-05	-1.17881	-1.11303
233096638	chr2:233096638:C:T	2.90593e-06	-1.59023	-1.15014	3.6252e-05	-1.58672	-1.15006
233096720	chr2:233096720:C:T	4.19348e-06	-1.45461	-0.918985	5.21085e-05	-1.4574	-0.916543
233096765	chr2:233096765:C:T	2.90722e-06	-1.59041	-1.14951	3.61759e-05	-1.58962	-1.14926
233096810	chr2:233096810:T:C	1.44157e-05	-1.16939e-10	-1.13881	0.000179151	-1.16939e-10	-1.13904
233096880	chr2:233096880:T:C	3.65651e-05	-0.208032	-2.2556e-10	0.000339619	-0.499442	-2.2556e-10
233097188	chr2:233097188:G:C	1.46914e-05	-1.16939e-10	-1.11986	0.000182819	-1.16939e-10	-1.11877
233097238	chr2:233097238:G:A	2.9056e-06	-1.58915	-1.15134	3.60672e-05	-1.59053	-1.15136
233097336	chr2:233097336:T:A	2.91351e-06	-1.58635	-1.15142	3.6087e-05	-1.5899	-1.15143
233097379	chr2:233097379:A:G	2.91434e-06	-1.58655	-1.15093	3.61012e-05	-1.58998	-1.15096
233097549	chr2:233097549:T:G	2.28522e-05	-1.16939e-10	-0.678077	0.000285546	-1.16939e-10	-0.672865
233097805	chr2:233097805:G:A	2.91928e-06	-1.58476	-1.15103	3.61265e-05	-1.58918	-1.15106
233097841	chr2:233097841:G:A	4.22898e-06	-1.58993	-0.775239	5.27523e-05	-1.59039	-0.771269
233098164	chr2:233098164:A:G	2.93346e-06	-1.58234	-1.1486	3.62597e-05	-1.58789	-1.14867
233098182	chr2:233098182:T:C	2.95698e-06	-1.58188	-1.14108	3.65403e-05	-1.58764	-1.14121
233098267	chr2:233098267:A:G	2.9121e-06	-1.59002	-1.14823	3.62868e-05	-1.58752	-1.1483
233098297	chr2:233098297:G:A	2.98309e-05	-1.16939e-10	-0.411581	0.000378122	-1.16939e-10	-0.392051
233098330	chr2:233098330:A:G	2.93236e-06	-1.58422	-1.1471	3.62755e-05	-1.58894	-1.14719
233098381	chr2:233098381:T:C	2.94478e-06	-1.58075	-1.14634	3.63752e-05	-1.58694	-1.14644
233098392	chr2:233098392:C:T	2.92337e-06	-1.58572	-1.14867	3.61941e-05	-1.58963	-1.14874
233098476	chr2:233098476:C:T	2.9619e-05	-1.16939e-10	-0.418708	0.000375765	-1.16939e-10	-0.398304
233098502	chr2:233098502:C:T	2.90967e-06	-1.58986	-1.14922	3.61432e-05	-1.59031	-1.14947
233098540	chr2:233098540:A:C	2.9457e-06	-1.58639	-1.14039	3.64841e-05	-1.58989	-1.1405
233098699	chr2:233098699:C:T	1.33071e-05	-1.21883	-2.2556e-10	0.000159787	-1.25343	-2.2556e-10
233098727	chr2:233098727:C:G	2.00237e-05	-0.831257	0.0210497	0.000218596	-0.967263	0.0272191
233099082	chr2:233099082:T:C	7.68396e-06	-1.47874	-0.289252	9.54499e-05	-1.4799	-0.288766
233099091	chr2:233099091:T:C	7.89747e-06	-1.42813	-0.312455	9.80814e-05	-1.42945	-0.312018
233099170	chr2:233099170:C:T	1.46233e-05	-1.16939e-10	-1.12451	0.000182213	-1.16939e-10	-1.12209
233099463	chr2:233099463:C:T	2.8099e-05	-1.16939e-10	-0.47139	0.000355494	-1.16939e-10	-0.453758
233099579	chr2:233099579:A:G	1.52519e-05	-1.16939e-10	-1.08242	0.00019188	-1.16939e-10	-1.0704
233099622	chr2:233099622:A:T	3.62878e-05	-1.16939e-10	-0.215644	0.000453996	-1.16939e-10	-0.20918
233099900	chr2:233099900:T:C	5.05708e-06	-1.04433	-1.14201	6.43693e-05	-1.02078	-1.14185
233099922	chr2:233099922:G:A	9.3837e-06	-1.49936	-0.0687865	0.00011315	-1.54228	-0.0562708
233100275	chr2:233100275:A:G	6.3449e-06	-1.22593	-0.73354	7.42458e-05	-1.29169	-0.728197
233100399	chr2:233100399:G:A	1.42724e-05	-1.16939e-10	-1.14879	0.000177419	-1.16939e-10	-1.14875
233100634	chr2:233100634:A:C	1.96431e-05	-1.16939e-10	-0.829399	0.000245325	-1.16939e-10	-0.824682
233100950	chr2:233100950:CTCACTGAACGGTAATCCCCTCCGTGTGCCCCCAACGAGTCAT:C	1.56395e-05	-0.908154	-0.149169	0.000202427	-0.874702	-0.142189
233101223	chr2:233101223:C:T	9.49546e-06	-1.55631	-2.2556e-10	0.000120435	-1.53615	-2.2556e-10
233101488	chr2:233101488:C:T	1.19161e-05	-0.672692	-0.656541	0.0001625	-0.582671	-0.653918
233101676	chr2:233101676:ATAT:A	1.1825e-05	-0.631079	-0.705833	0.000161445	-0.539734	-0.703371
233101815	chr2:233101815:A:AT	3.77121e-06	-1.32903	-1.1507	4.16699e-05	-1.44705	-1.15044
233102012	chr2:233102012:T:C	6.55957e-06	-0.936715	-0.989485	8.67707e-05	-0.876744	-0.987254
233102140	chr2:233102140:C:T	1.25083e-05	-0.664242	-0.616489	0.000170351	-0.575593	-0.613816
233102314	chr2:233102314:G:T	1.61484e-05	-1.16939e-10	-1.0253	0.000200725	-1.16939e-10	-1.02533
233102620	chr2:233102620:G:A	9.45403e-06	-0.673454	-0.88723	0.000128369	-0.586698	-0.885661
233102657	chr2:233102657:G:C	1.46795e-05	-0.373532	-0.747143	0.000167654	-0.452572	-0.752793
233102695	chr2:233102695:A:G	5.86566e-05	0.364885	-0.100309	0.000940015	0.576042	-0.057414
233102702	chr2:233102702:T:TAGCTGGAC	6.43697e-05	0.43877	-0.0812528	0.00103613	0.653952	-0.037968
233102718	chr2:233102718:C:T	6.57772e-05	0.495866	-0.116717	0.00105958	0.712505	-0.0741493
233103059	chr2:233103059:A:C	1.73987e-05	-1.16939e-10	-0.950727	0.000217226	-1.16939e-10	-0.946328
233103223	chr2:233103223:T:A	6.35771e-05	0.587446	-0.242317	0.00102308	0.805722	-0.20242
233103243	chr2:233103243:A:G	1.30226e-05	-1.24044	-2.2556e-10	0.00015253	-1.29991	-2.2556e-10
233103320	chr2:233103320:G:A	0.000329912	0.800093	1.19161	0.00544927	1.00469	1.27128
233103443	chr2:233103443:C:T	3.8168e-06	-1.31637	-1.15134	4.45434e-05	-1.37945	-1.15136
233103530	chr2:233103530:C:T	1.42771e-05	-0.385979	-0.76249	0.000163386	-0.4633	-0.767854
233103653	chr2:233103653:C:T	9.52536e-06	-1.55317	-2.2556e-10	0.000118294	-1.55409	-2.2556e-10
233104106	chr2:233104106:G:T	9.84005e-06	-1.52066	-2.2556e-10	0.000128611	-1.47048	-2.2556e-10
233104163	chr2:233104163:A:AC	0.000569783	0.80148	1.73665	0.0102573	1.05732	1.85116
233104671	chr2:233104671:C:A	5.40533e-06	-1.48804	-0.631697	6.5157e-05	-1.51007	-0.6404
233104733	chr2:233104733:G:A	2.02568e-05	0.0384762	-0.837111	0.000259411	0.0645371	-0.833393
233104981	chr2:233104981:C:T	9.57349e-06	-1.54813	-2.2556e-10	0.000117622	-1.55979	-2.2556e-10
233105106	chr2:233105106:T:G	1.81999e-05	-1.16939e-10	-0.905708	0.000226986	-1.16939e-10	-0.902379
233105179	chr2:233105179:A:G	3.25306e-06	-1.47615	-1.15137	4.19116e-05	-1.44024	-1.15146
233105252	chr2:233105252:G:A	1.9732e-05	-1.16939e-10	-0.824882	0.000248375	-1.16939e-10	-0.812327
233105253	chr2:233105253:C:T	1.67438e-05	-1.16939e-10	-0.989098	0.000208741	-1.16939e-10	-0.986172
233105789	chr2:233105789:A:G	5.1958e-06	-1.17577	-0.983502	7.36277e-05	-1.04429	-0.983959
233106024	chr2:233106024:T:C	1.64785e-05	-1.16939e-10	-1.00507	0.000205387	-1.16939e-10	-1.00237
233106078	chr2:233106078:T:C	1.68574e-05	-1.16939e-10	-0.982334	0.000210782	-1.16939e-10	-0.976442
233106107	chr2:233106107:G:A	5.53561e-05	0.0139496	0.192712	0.000845465	0.175397	0.237222
233106130	chr2:233106130:C:G	1.45163e-05	-1.16939e-10	-1.13185	0.000180385	-1.16939e-10	-1.13217
233106388	chr2:233106388:G:A	1.43438e-05	-1.16939e-10	-1.14381	0.000178258	-1.16939e-10	-1.14404
233106754	chr2:233106754:C:T	1.73032e-05	-1.16939e-10	-0.956232	0.000217702	-1.16939e-10	-0.944142
233107029	chr2:233107029:A:G	6.78781e-05	0.410589	-2.2556e-10	0.000805583	0.364298	-2.2556e-10
233107094	chr2:233107094:G:A	0.000118295	0.240005	0.726049	0.00187124	0.425324	0.781766
233107381	chr2:233107381:C:T	1.45126e-05	-1.16939e-10	-1.1321	0.000180321	-1.16939e-10	-1.13253
233107763	chr2:233107763:G:A	1.43392e-05	-1.16939e-10	-1.14412	0.000178196	-1.16939e-10	-1.14439
233107884	chr2:233107884:T:C	1.70022e-05	-1.16939e-10	-0.973783	0.000211505	-1.16939e-10	-0.973018
233107896	chr2:233107896:C:G	1.54535e-05	-1.16939e-10	-1.06929	0.000192135	-1.16939e-10	-1.06907
233108013	chr2:233108013:C:T	9.76828e-05	-0.00503696	0.779637	0.0015307	0.169843	0.836371
233108035	chr2:233108035:C:T	1.56896e-05	-1.16939e-10	-1.05413	0.000195088	-1.16939e-10	-1.05382
233108251	chr2:233108251:A:C	1.4412e-05	-1.16939e-10	-1.13906	0.000179311	-1.16939e-10	-1.13814
233108454	chr2:233108454:G:A	1.782e-05	-1.16939e-10	-0.926806	0.000222345	-1.16939e-10	-0.923035
233108486	chr2:233108486:T:C	2.22326e-05	0.298909	-1.00447	0.000351972	0.532786	-0.996501
233108564	chr2:233108564:C:T	1.6332e-05	-1.16939e-10	-1.014	0.000203573	-1.16939e-10	-1.01125
233108724	chr2:233108724:A:G	1.44115e-05	-1.16939e-10	-1.1391	0.00017929	-1.16939e-10	-1.13826
233108750	chr2:233108750:G:A	1.45458e-05	-1.16939e-10	-1.12982	0.000181003	-1.16939e-10	-1.12876
233108816	chr2:233108816:A:C	1.44195e-05	-1.16939e-10	-1.13854	0.000179393	-1.16939e-10	-1.13769
233108820	chr2:233108820:C:T	1.45475e-05	-1.16939e-10	-1.1297	0.000181031	-1.16939e-10	-1.1286
233109047	chr2:233109047:G:GA	3.76552e-06	-1.4957	-0.985535	4.75405e-05	-1.48179	-0.983894
233109181	chr2:233109181:A:G	2.47103e-05	-0.00294766	-0.596957	0.000384667	0.196881	-0.571771
233109188	chr2:233109188:G:C	6.47789e-06	-0.975171	-0.963558	8.57738e-05	-0.917084	-0.95847
233109346	chr2:233109346:G:C	1.44181e-05	-1.16939e-10	-1.13864	0.000179324	-1.16939e-10	-1.13807
233109369	chr2:233109369:C:T	1.78165e-05	-1.16939e-10	-0.926999	0.000221055	-1.16939e-10	-0.928854
233109371	chr2:233109371:T:C	1.44423e-05	-1.16939e-10	-1.13696	0.000179685	-1.16939e-10	-1.13606
233109381	chr2:233109381:T:C	1.44151e-05	-1.16939e-10	-1.13885	0.000179336	-1.16939e-10	-1.13801
233109431	chr2:233109431:G:A	1.44195e-05	-1.16939e-10	-1.13854	0.000179393	-1.16939e-10	-1.13769
233109601	chr2:233109601:T:C	1.43334e-05	-1.16939e-10	-1.14453	0.00017828	-1.16939e-10	-1.14391
233109648	chr2:233109648:G:A	1.44298e-05	-1.16939e-10	-1.13783	0.000179525	-1.16939e-10	-1.13696
233109773	chr2:233109773:A:G	1.42833e-05	-1.16939e-10	-1.14803	0.000177626	-1.16939e-10	-1.14759
233109866	chr2:233109866:A:G	1.43805e-05	-1.16939e-10	-1.14125	0.000178891	-1.16939e-10	-1.14049
233109885	chr2:233109885:A:G	1.43704e-05	-1.16939e-10	-1.14196	0.000178759	-1.16939e-10	-1.14123
233110371	chr2:233110371:T:A	7.54447e-05	0.516275	-2.2556e-10	0.00115132	0.721394	-2.2556e-10
233110659	chr2:233110659:C:T	1.45371e-05	-1.16939e-10	-1.13042	0.000180898	-1.16939e-10	-1.12934
233110839	chr2:233110839:T:C	3.03357e-05	0.518856	-0.913657	0.000488806	0.768143	-0.903445
233110911	chr2:233110911:C:T	2.12251e-05	-1.16939e-10	-0.751939	0.000266	-1.16939e-10	-0.74377
233110932	chr2:233110932:A:AAC	9.14122e-05	0.708254	-2.2556e-10	0.00147678	0.97035	-2.2556e-10
233110938	chr2:233110938:AAC:A	2.20165e-05	-0.715333	-2.2556e-10	0.000304691	-0.607969	-2.2556e-10
233110939	chr2:233110939:AC:A	4.81913e-05	0.0680534	-2.2556e-10	0.000747643	0.289658	-2.2556e-10
233110962	chr2:233110962:C:T	1.43415e-05	-1.16939e-10	-1.14397	0.000178356	-1.16939e-10	-1.14348
233111013	chr2:233111013:C:T	1.42349e-05	-1.16939e-10	-1.15143	0.000176941	-1.16939e-10	-1.15145
233111513	chr2:233111513:A:G	2.68002e-05	-1.16939e-10	-0.518717	0.000331925	-1.16939e-10	-0.522359
233111801	chr2:233111801:C:T	6.19835e-06	-1.41268	-0.570158	7.90661e-05	-1.38884	-0.568141
233111873	chr2:233111873:C:A	4.09407e-06	-1.5423	-0.855287	5.18721e-05	-1.5263	-0.852182
233111883	chr2:233111883:A:C	2.96934e-06	-1.57234	-1.14644	3.75738e-05	-1.5552	-1.14577
233111913	chr2:233111913:T:A	3.01143e-06	-1.58857	-1.11614	3.7648e-05	-1.58419	-1.1148
233112081	chr2:233112081:A:G	1.43092e-05	-1.16939e-10	-1.14623	0.000177796	-1.16939e-10	-1.14663
233112135	chr2:233112135:A:G	1.44009e-05	-1.16939e-10	-1.13983	0.000179004	-1.16939e-10	-1.13986
233112254	chr2:233112254:C:T	1.01698e-05	-1.48771	-2.2556e-10	0.00012874	-1.46947	-2.2556e-10
233112697	chr2:233112697:C:A	4.08989e-06	-1.25861	-1.14	5.33858e-05	-1.21049	-1.13923
233112813	chr2:233112813:A:G	2.5741e-05	-1.16939e-10	-0.559039	0.000322664	-1.16939e-10	-0.550655
233112815	chr2:233112815:G:A	3.15234e-06	-1.55697	-1.10201	3.89814e-05	-1.56018	-1.104
233112910	chr2:233112910:G:A	1.51924e-05	-1.16939e-10	-1.08633	0.000189072	-1.16939e-10	-1.08514
233112984	chr2:233112984:C:G	1.67877e-05	-1.16939e-10	-0.98648	0.000208142	-1.16939e-10	-0.989048
233113215	chr2:233113215:C:G	1.00573e-05	-1.49883	-2.2556e-10	0.000121589	-1.52662	-2.2556e-10
233113289	chr2:233113289:C:G	9.55444e-06	-1.55012	-2.2556e-10	0.000117417	-1.56154	-2.2556e-10
233113515	chr2:233113515:C:T	3.69826e-06	-1.56879	-0.930472	4.56598e-05	-1.57743	-0.928618
233113678	chr2:233113678:T:C	4.70945e-06	-1.56766	-0.689898	5.85243e-05	-1.56625	-0.691572
233113683	chr2:233113683:C:T	3.52037e-06	-1.5738	-0.974758	4.41881e-05	-1.56346	-0.975349
233113816	chr2:233113816:A:G	4.75715e-06	-1.54977	-0.697712	5.90268e-05	-1.54939	-0.699889
233114025	chr2:233114025:T:C	4.40623e-06	-1.20124	-1.12287	5.718e-05	-1.15759	-1.12348
233114036	chr2:233114036:A:G	3.81774e-06	-1.48271	-0.984756	4.89663e-05	-1.44997	-0.986162
233114150	chr2:233114150:T:C	1.32561e-05	-0.279839	-0.942828	0.00019971	-0.0922004	-0.9382
233114198	chr2:233114198:G:A	0.00010045	1.07241	-0.269881	0.00157842	1.27588	-0.238967
233114328	chr2:233114328:T:C	1.96859e-05	-1.16939e-10	-0.82722	0.000244235	-1.16939e-10	-0.829138
233114468	chr2:233114468:A:G	5.20249e-05	1.25492	-1.11033	0.000846726	1.51898	-1.10487
233114493	chr2:233114493:C:G	1.42672e-05	-1.16939e-10	-1.14916	0.000177262	-1.16939e-10	-1.14964
233114525	chr2:233114525:C:T	1.44516e-05	-1.16939e-10	-1.13632	0.000179414	-1.16939e-10	-1.13757
233114700	chr2:233114700:G:A	1.42801e-05	-1.16939e-10	-1.14826	0.000177406	-1.16939e-10	-1.14882
233115109	chr2:233115109:C:T	3.15754e-06	-1.58981	-1.06752	3.92536e-05	-1.59045	-1.06678
233115449	chr2:233115449:G:C	4.00658e-06	-1.29014	-1.12905	5.33314e-05	-1.22131	-1.12944
233115842	chr2:233115842:C:T	2.095e-05	0.377111	-1.14209	0.000369671	0.726923	-1.14158
233116114	chr2:233116114:G:A	1.46378e-05	-1.16939e-10	-1.12352	0.000182063	-1.16939e-10	-1.12292
233116527	chr2:233116527:A:G	5.23379e-06	-1.57941	-0.572577	6.51052e-05	-1.57498	-0.576287
233116529	chr2:233116529:C:T	9.22063e-06	-1.58568	-2.2556e-10	0.000114796	-1.58411	-2.2556e-10
233116573	chr2:233116573:C:A	5.61301e-06	-0.931531	-1.15051	7.75125e-05	-0.826409	-1.15042
233116689	chr2:233116689:T:C	3.8253e-06	-1.50526	-0.960224	4.99401e-05	-1.46243	-0.954014
233116708	chr2:233116708:C:T	5.18669e-06	-1.14614	-1.01489	6.47161e-05	-1.14071	-1.01655
233116745	chr2:233116745:T:C	2.48771e-05	0.0375221	-0.630701	0.00039083	0.252645	-0.611639
233116830	chr2:233116830:C:T	3.9072e-06	-1.50374	-0.940561	4.88008e-05	-1.50096	-0.938558
233116842	chr2:233116842:A:G	1.4237e-05	-1.16939e-10	-1.15128	0.000176978	-1.16939e-10	-1.15124
233117202	chr2:233117202:G:C	4.48889e-06	-1.58868	-0.71684	5.6467e-05	-1.58052	-0.71309
233117495	chr2:233117495:T:C	9.44143e-06	-1.30444	-0.257572	0.000104223	-1.42085	-0.259881
233117534	chr2:233117534:C:A	2.81405e-05	-1.16939e-10	-0.469917	0.000351267	-1.16939e-10	-0.465722
233117897	chr2:233117897:C:T	1.54937e-05	-1.16939e-10	-1.06669	0.000192671	-1.16939e-10	-1.06628
233118131	chr2:233118131:C:T	4.18888e-06	-1.58386	-0.790828	5.19985e-05	-1.5883	-0.787752
233118209	chr2:233118209:C:T	1.0042e-05	-1.48653	-0.0138277	0.000124031	-1.49813	-0.00861186
233118642	chr2:233118642:G:C	4.24121e-05	-1.16939e-10	-0.0596913	0.000539112	-1.16939e-10	-0.0373447
233118797	chr2:233118797:A:G	1.42622e-05	-1.16939e-10	-1.14951	0.000177286	-1.16939e-10	-1.1495
233118826	chr2:233118826:C:T	9.92028e-06	-1.51254	-2.2556e-10	0.000124493	-1.50302	-2.2556e-10
233118886	chr2:233118886:G:A	2.0999e-05	-1.16939e-10	-0.762651	0.000261339	-1.16939e-10	-0.761449
233118896	chr2:233118896:C:T	2.40906e-05	-1.16939e-10	-0.625303	0.000299725	-1.16939e-10	-0.624404
233118926	chr2:233118926:G:C	2.47969e-05	-1.16939e-10	-0.596407	0.000308521	-1.16939e-10	-0.595476
233119094	chr2:233119094:G:C	1.43176e-05	-1.16939e-10	-1.14563	0.000178104	-1.16939e-10	-1.1449
233119354	chr2:233119354:C:T	1.49294e-05	-1.16939e-10	-1.10379	0.00018544	-1.16939e-10	-1.10454
233119593	chr2:233119593:TACTA:T	5.21594e-06	-1.54342	-0.611982	6.59686e-05	-1.5354	-0.602686
233119626	chr2:233119626:G:C	4.41195e-06	-1.53401	-0.788795	5.20515e-05	-1.58452	-0.79051
233120349	chr2:233120349:T:C	3.19968e-06	-1.49287	-1.1512	3.9054e-05	-1.51101	-1.15131
233120905	chr2:233120905:A:G	1.50367e-05	-1.16939e-10	-1.09663	0.000186763	-1.16939e-10	-1.09743
233120911	chr2:233120911:AAAAAATAAAAT:A	1.70813e-05	-1.16939e-10	-0.969139	0.000212575	-1.16939e-10	-0.967972
233120950	chr2:233120950:A:C	1.43534e-05	-1.16939e-10	-1.14314	0.000178516	-1.16939e-10	-1.14259
233120989	chr2:233120989:G:A	9.42599e-06	-1.56365	-2.2556e-10	0.000116733	-1.56738	-2.2556e-10
233121203	chr2:233121203:T:C	3.97162e-06	-1.31794	-1.11001	4.8116e-05	-1.34512	-1.10854
233121427	chr2:233121427:T:C	4.2038e-06	-1.55435	-0.816786	5.36332e-05	-1.53551	-0.809588
233121886	chr2:233121886:C:T	5.13533e-06	-1.37791	-0.793072	6.28912e-05	-1.39768	-0.788181
233122297	chr2:233122297:G:A	1.77571e-05	-1.16939e-10	-0.93034	0.000220434	-1.16939e-10	-0.931669
233122302	chr2:233122302:T:TACTTTTGG	1.49256e-05	-1.16939e-10	-1.10405	0.000185804	-1.16939e-10	-1.10258
233122304	chr2:233122304:C:A	1.5048e-05	-1.16939e-10	-1.09588	0.000187347	-1.16939e-10	-1.0943
233122307	chr2:233122307:T:TACAA	1.4934e-05	-1.16939e-10	-1.10349	0.00018591	-1.16939e-10	-1.10201
233122404	chr2:233122404:T:C	5.11298e-06	-1.45586	-0.719481	6.7868e-05	-1.4093	-0.700399
233122848	chr2:233122848:A:C	7.09175e-06	-1.47092	-0.377268	9.44312e-05	-1.42795	-0.351443
233123012	chr2:233123012:T:C	3.95667e-06	-1.58552	-0.846201	4.97684e-05	-1.57958	-0.840305
233123066	chr2:233123066:C:A	1.68183e-05	-1.16939e-10	-0.984655	0.000207888	-1.16939e-10	-0.99027
233123188	chr2:233123188:G:C	6.02064e-06	-0.940302	-1.07163	7.44444e-05	-0.943733	-1.07348
233123439	chr2:233123439:G:A	1.83109e-05	-1.16939e-10	-0.899626	0.000227278	-1.16939e-10	-0.901094
233123633	chr2:233123633:G:A	4.87333e-06	-1.56286	-0.660486	6.04304e-05	-1.57286	-0.65292
233123955	chr2:233123955:A:C	4.59536e-05	-1.16939e-10	0.0205079	0.000577867	-1.16939e-10	0.0320763
233124460	chr2:233124460:GT:G	1.58198e-05	-1.16939e-10	-1.04586	0.000196883	-1.16939e-10	-1.04466
233124465	chr2:233124465:A:C	1.5816e-05	-1.16939e-10	-1.0461	0.000196834	-1.16939e-10	-1.04491
233124872	chr2:233124872:C:T	4.68775e-06	-1.24243	-1.01974	6.05558e-05	-1.20272	-1.02099
233125108	chr2:233125108:T:A	4.81351e-06	-1.31256	-0.92314	6.19076e-05	-1.27684	-0.924783
233125223	chr2:233125223:G:A	1.44336e-05	-1.16939e-10	-1.13757	0.000179326	-1.16939e-10	-1.13806
233125585	chr2:233125585:G:A	1.42417e-05	-1.16939e-10	-1.15095	0.000177007	-1.16939e-10	-1.15108
233125702	chr2:233125702:C:T	8.40046e-06	-1.43614	-0.242698	0.000111686	-1.39876	-0.212824
233125884	chr2:233125884:A:G	2.83461e-05	-0.462636	-2.2556e-10	0.000289578	-0.658842	-2.2556e-10
233126172	chr2:233126172:G:A	9.24588e-06	-1.58295	-2.2556e-10	0.000114368	-1.58784	-2.2556e-10
233126512	chr2:233126512:A:G	8.88466e-05	0.132884	0.546903	0.00135483	0.313519	0.570647
233126647	chr2:233126647:C:T	4.2019e-05	-0.069004	-2.2556e-10	0.000552318	-0.0131434	-2.2556e-10
233126655	chr2:233126655:C:T	3.50692e-06	-1.48463	-1.06775	4.45007e-05	-1.46759	-1.06417
233126668	chr2:233126668:T:C	1.53934e-05	-1.16939e-10	-1.07318	0.000191045	-1.16939e-10	-1.07476
233126715	chr2:233126715:C:G	2.30869e-05	-1.16939e-10	-0.667858	0.000290227	-1.16939e-10	-0.656603
233126937	chr2:233126937:C:A	4.45641e-06	-1.4575	-0.85528	5.69523e-05	-1.43638	-0.848669
233127037	chr2:233127037:T:C	1.01223e-05	-1.49238	-2.2556e-10	0.000124353	-1.50414	-2.2556e-10
233127247	chr2:233127247:C:T	2.89867e-05	-1.16939e-10	-0.440288	0.000363152	-1.16939e-10	-0.432447
233127255	chr2:233127255:A:C	3.62702e-05	-1.16939e-10	-0.216129	0.000451093	-1.16939e-10	-0.215594
233127368	chr2:233127368:T:G	3.1833e-06	-1.55695	-1.09225	3.94673e-05	-1.56257	-1.08923
233127516	chr2:233127516:G:A	3.0115e-06	-1.58183	-1.12286	3.7541e-05	-1.57655	-1.12529
233127523	chr2:233127523:C:CTTAG	2.85992e-05	-1.16939e-10	-0.453747	0.000355752	-1.16939e-10	-0.453033
233127638	chr2:233127638:T:C	2.85992e-05	-1.16939e-10	-0.453747	0.000355752	-1.16939e-10	-0.453033
233127721	chr2:233127721:G:C	2.04999e-05	0.363987	-1.15069	0.000276743	0.446594	-1.15077
233127823	chr2:233127823:G:A	2.04016e-05	-1.16939e-10	-0.791511	0.000253632	-1.16939e-10	-0.791382
233127855	chr2:233127855:G:A	2.42676e-05	-1.16939e-10	-0.617982	0.0003073	-1.16939e-10	-0.599444
233127983	chr2:233127983:T:A	3.21498e-06	-1.55124	-1.08807	3.98488e-05	-1.55723	-1.08495
233128049	chr2:233128049:G:T	4.49389e-05	-1.16939e-10	-0.00182147	0.000574715	-1.16939e-10	0.0266062
233128096	chr2:233128096:T:C	2.08396e-05	-1.16939e-10	-0.770268	0.000259105	-1.16939e-10	-0.770033
233128131	chr2:233128131:C:CAT	2.85992e-05	-1.16939e-10	-0.453747	0.000355752	-1.16939e-10	-0.453033
233128158	chr2:233128158:T:C	2.86396e-05	-1.16939e-10	-0.452335	0.000356255	-1.16939e-10	-0.451621
233128163	chr2:233128163:T:G	2.85725e-05	-1.16939e-10	-0.454681	0.00035542	-1.16939e-10	-0.453968
233128186	chr2:233128186:T:C	3.15392e-06	-1.50734	-1.15114	4.0064e-05	-1.48591	-1.15087
233128345	chr2:233128345:T:C	1.62284e-05	-1.16939e-10	-1.02036	0.000203045	-1.16939e-10	-1.01384
233128867	chr2:233128867:C:G	4.52783e-05	-1.16939e-10	0.00570323	0.000561011	-1.16939e-10	0.00247331
233128881	chr2:233128881:A:G	2.85664e-05	-1.16939e-10	-0.454893	0.000355345	-1.16939e-10	-0.454179
233128928	chr2:233128928:C:G	2.97432e-06	-1.58552	-1.13159	3.70634e-05	-1.58137	-1.13327
233128944	chr2:233128944:C:G	2.86791e-05	-1.16939e-10	-0.450957	0.000356747	-1.16939e-10	-0.450242
233129366	chr2:233129366:A:G	2.07997e-05	-1.16939e-10	-0.772185	0.000260309	-1.16939e-10	-0.765397
233129449	chr2:233129449:T:C	1.50491e-05	-1.16939e-10	-1.0958	0.000186869	-1.16939e-10	-1.09686
233129504	chr2:233129504:G:C	2.85992e-05	-1.16939e-10	-0.453747	0.000355752	-1.16939e-10	-0.453033
233129768	chr2:233129768:A:C	2.86661e-05	-1.16939e-10	-0.451409	0.000356586	-1.16939e-10	-0.450691
233130218	chr2:233130218:C:T	2.99769e-06	-1.57142	-1.13786	3.71704e-05	-1.57535	-1.13641
233131351	chr2:233131351:A:AC	2.38251e-05	0.253714	-0.890098	0.000342041	0.399724	-0.89206
233131381	chr2:233131381:G:C	3.95277e-05	-1.16939e-10	-0.130123	0.000503906	-1.16939e-10	-0.104879
233131394	chr2:233131394:C:A	1.48136e-05	-1.16939e-10	-1.11158	0.000184215	-1.16939e-10	-1.11117
233131434	chr2:233131434:C:T	6.72834e-05	-1.16939e-10	0.401789	0.000863327	-1.16939e-10	0.433525
233131689	chr2:233131689:G:A	2.16471e-05	0.163242	-0.895495	0.000309606	0.305489	-0.897455
233131691	chr2:233131691:C:T	2.24635e-05	0.19933	-0.894563	0.000321744	0.343015	-0.896526
233131719	chr2:233131719:G:A	2.13909e-05	0.154895	-0.899055	0.000305865	0.296881	-0.901004
233131742	chr2:233131742:T:C	5.11029e-06	-1.39475	-0.781124	7.47527e-05	-1.25148	-0.761598
233131927	chr2:233131927:G:A	2.34264e-05	0.203616	-0.856879	0.000335559	0.347509	-0.858977
233131999	chr2:233131999:A:G	2.21427e-05	0.144573	-0.854189	0.000316248	0.285551	-0.856291
233132224	chr2:233132224:G:A	2.23228e-05	0.183434	-0.884948	0.000319488	0.326365	-0.886914
233132267	chr2:233132267:G:A	2.29033e-05	0.163614	-0.839458	0.000327488	0.305803	-0.841618
233132273	chr2:233132273:T:A	2.24416e-05	0.160668	-0.856879	0.00032085	0.302682	-0.858977
233132347	chr2:233132347:A:C	3.15661e-05	0.492953	-0.847995	0.000455324	0.643856	-0.850116
233132429	chr2:233132429:T:C	2.30512e-05	0.168704	-0.838112	0.000329799	0.311486	-0.840271
233132857	chr2:233132857:A:G	2.04191e-05	-1.16939e-10	-0.790656	0.000255248	-1.16939e-10	-0.785031
233133189	chr2:233133189:C:T	1.19493e-05	-1.3597	0.0332417	0.000179814	-1.21333	0.0779874
233133302	chr2:233133302:A:G	4.5265e-05	0.0429153	-0.0375064	0.000628416	0.142501	-0.0265661
233133398	chr2:233133398:G:T	1.18549e-05	-1.35434	0.0199576	0.000178544	-1.20685	0.0644173
233133698	chr2:233133698:C:T	2.75647e-05	-1.16939e-10	-0.490587	0.000347255	-1.16939e-10	-0.477207
233133731	chr2:233133731:A:G	1.44378e-05	-1.13727	-2.2556e-10	0.000180801	-1.12987	-2.2556e-10
233133771	chr2:233133771:C:A	1.44482e-05	-1.32357	0.187014	0.000220107	-1.16771	0.234556
233133936	chr2:233133936:C:T	1.35108e-05	-1.33098	0.127352	0.00020517	-1.17733	0.173898
233134041	chr2:233134041:C:T	1.56177e-05	-1.16939e-10	-1.05872	0.000193833	-1.16939e-10	-1.06027
233134073	chr2:233134073:A:C	7.05231e-05	-1.16939e-10	0.448815	0.00089555	-1.16939e-10	0.47017
233134310	chr2:233134310:G:A	1.4516e-05	-1.16939e-10	-1.13187	0.000180254	-1.16939e-10	-1.1329
233134371	chr2:233134371:A:G	1.50922e-05	-1.33962	0.24667	0.000229082	-1.18834	0.29515
233134491	chr2:233134491:G:A	1.40351e-05	-1.31781	0.152245	0.00021385	-1.16105	0.199057
233134520	chr2:233134520:C:G	1.38015e-05	-1.31651	0.134165	0.000210208	-1.15984	0.180668
233134543	chr2:233134543:C:T	1.3102e-05	-1.30997	0.0756065	0.000199633	-1.15181	0.121025
233134553	chr2:233134553:G:A	1.30982e-05	-1.30072	0.0660711	0.000200014	-1.14017	0.111293
233134685	chr2:233134685:T:A	7.76707e-05	-1.16939e-10	0.545353	0.000986926	-1.16939e-10	0.567327
233134876	chr2:233134876:G:A	1.31513e-05	-1.32381	0.0932096	0.000199854	-1.16865	0.138968
233134956	chr2:233134956:T:C	8.1275e-05	-1.16939e-10	0.590714	0.00106716	-1.16939e-10	0.645488
233134970	chr2:233134970:AT:A	3.12966e-06	-1.55501	-1.11119	3.93947e-05	-1.54503	-1.10861
233134987	chr2:233134987:A:G	1.41927e-05	-1.33094	0.176537	0.000215548	-1.17782	0.223742
233135389	chr2:233135389:T:C	2.52762e-05	-1.16939e-10	-0.577261	0.000320393	-1.16939e-10	-0.557719
233135574	chr2:233135574:T:G	1.30331e-05	-1.30346	0.0638337	0.000205325	-1.10514	0.102465
233135576	chr2:233135576:T:C	1.56698e-05	-1.16939e-10	-1.05539	0.000194464	-1.16939e-10	-1.05702
233135580	chr2:233135580:C:T	1.428e-05	-1.30857	0.160307	0.000218104	-1.14959	0.207296
233135794	chr2:233135794:A:C	1.43983e-05	-1.3204	0.180386	0.000219329	-1.16439	0.227688
233136076	chr2:233136076:C:T	1.50938e-05	0.0584458	-1.15128	0.00020263	0.135436	-1.15132
233136337	chr2:233136337:A:G	1.44493e-05	-1.30823	0.171751	0.000226921	-1.11461	0.211945
233136395	chr2:233136395:C:T	1.62306e-05	-1.37035	0.350124	0.000244791	-1.22654	0.399676
233136656	chr2:233136656:T:C	2.25982e-05	-1.37317	0.683916	0.00034269	-1.2294	0.738963
233136837	chr2:233136837:G:A	1.55597e-05	-1.36369	0.301247	0.000234986	-1.21771	0.349968
233136865	chr2:233136865:T:C	1.40462e-05	-1.3097	0.144923	0.000221531	-1.11056	0.183853
233137237	chr2:233137237:C:T	1.71639e-05	-1.32544	0.361124	0.000262226	-1.16892	0.410859
233137315	chr2:233137315:A:C	8.66781e-06	-0.902554	-0.744955	0.000113415	-0.849563	-0.746649
233137476	chr2:233137476:TG:T	3.03882e-06	-1.57081	-1.12485	3.81351e-05	-1.56337	-1.12276
233137604	chr2:233137604:C:T	1.45444e-05	-1.16939e-10	-1.12992	0.00018075	-1.16939e-10	-1.13015
233137657	chr2:233137657:T:C	3.13864e-06	-1.56147	-1.10187	3.95119e-05	-1.55149	-1.09918
233137702	chr2:233137702:C:T	3.27156e-06	-1.5492	-1.07266	4.12777e-05	-1.53767	-1.06928
233138094	chr2:233138094:C:G	3.28981e-06	-1.57039	-1.0459	4.13883e-05	-1.56228	-1.04199
233138103	chr2:233138103:G:A	4.60757e-06	-1.28877	-0.99065	6.02894e-05	-1.24552	-0.982591
233138127	chr2:233138127:G:A	2.66618e-05	-1.16939e-10	-0.523892	0.000330658	-1.16939e-10	-0.526183
233138232	chr2:233138232:C:T	1.48538e-05	-1.16939e-10	-1.10887	0.00018507	-1.16939e-10	-1.10653
233138286	chr2:233138286:C:A	3.05164e-06	-1.5845	-1.10695	3.81485e-05	-1.58139	-1.10439
233138298	chr2:233138298:T:C	2.03168e-05	-1.16939e-10	-0.795678	0.000255452	-1.16939e-10	-0.784232
233138407	chr2:233138407:A:C	3.2011e-06	-1.5743	-1.06933	4.02322e-05	-1.56672	-1.06588
233138497	chr2:233138497:A:T	5.40449e-05	-1.16939e-10	0.182691	0.000684897	-1.16939e-10	0.202
233138649	chr2:233138649:T:C	3.17444e-06	-1.5641	-1.0879	3.99315e-05	-1.55546	-1.08464
233138785	chr2:233138785:G:A	1.42389e-05	-1.16939e-10	-1.15115	0.00017705	-1.16939e-10	-1.15083
233139105	chr2:233139105:A:G	1.20721e-05	-0.173637	-1.14259	0.000163359	-0.0890446	-1.14227
233139305	chr2:233139305:T:C	5.86109e-05	-1.16939e-10	0.263795	0.000748205	-1.16939e-10	0.290409
233140163	chr2:233140163:C:G	1.44923e-05	-1.16939e-10	-1.13351	0.000180336	-1.16939e-10	-1.13245
233140251	chr2:233140251:AGAG:A	1.65325e-05	-1.16939e-10	-1.0018	0.000206857	-1.16939e-10	-0.995239
233140482	chr2:233140482:G:A	1.60384e-05	-1.16939e-10	-1.03214	0.000199204	-1.16939e-10	-1.03294
233140891	chr2:233140891:G:A	1.43649e-05	-1.16939e-10	-1.14233	0.000178408	-1.16939e-10	-1.1432
233141293	chr2:233141293:G:A	2.68494e-05	-1.16939e-10	-0.51688	0.000338585	-1.16939e-10	-0.502491
233141364	chr2:233141364:T:C	3.50328e-06	-1.58799	-0.965431	4.36692e-05	-1.584	-0.966623
233141503	chr2:233141503:G:A	3.33046e-05	-1.16939e-10	-0.301429	0.000421899	-1.16939e-10	-0.282502
233141560	chr2:233141560:C:A	4.47326e-05	-1.16939e-10	-0.00642156	0.000563416	-1.16939e-10	0.00675109
233141881	chr2:233141881:G:A	4.13742e-06	-1.38527	-1.00178	5.95176e-05	-1.24663	-0.994366
233141900	chr2:233141900:G:A	1.42361e-05	-1.16939e-10	-1.15134	0.000176977	-1.16939e-10	-1.15125
233141959	chr2:233141959:T:C	1.83447e-05	-1.16939e-10	-0.897783	0.000229249	-1.16939e-10	-0.892461
233142015	chr2:233142015:G:A	5.49892e-05	-1.16939e-10	0.200012	0.000704205	-1.16939e-10	0.229801
233142175	chr2:233142175:G:A	1.91972e-05	-1.16939e-10	-0.852358	0.00024001	-1.16939e-10	-0.846589
233142192	chr2:233142192:A:G	3.31422e-06	-1.46545	-1.14345	4.06044e-05	-1.47991	-1.14348
233142302	chr2:233142302:A:G	2.93101e-05	-1.16939e-10	-0.429191	0.000372167	-1.16939e-10	-0.407926
233142360	chr2:233142360:A:G	1.54821e-05	-1.16939e-10	-1.06744	0.000192348	-1.16939e-10	-1.06796
233143130	chr2:233143130:CAT:C	1.44547e-05	-1.16939e-10	-1.13611	0.000179476	-1.16939e-10	-1.13723
233143973	chr2:233143973:GGTGGTAGTGATGGTGATGGTGGAGGTGGTCATGATTATGGTGAGAGTGGTAGGGGTGGAGATGGTGGTGGTGATGGCGATGGTGGAGGTGGTCATGATCATGGAAAATAATAGGTGTGGAGATA:G	5.26505e-06	-1.57702	-0.569018	6.65617e-05	-1.56795	-0.561191
233145061	chr2:233145061:T:C	1.43986e-05	-1.16939e-10	-1.13999	0.000178853	-1.16939e-10	-1.1407
233145336	chr2:233145336:T:C	1.59726e-05	-1.16939e-10	-1.03625	0.000199015	-1.16939e-10	-1.03389
233145340	chr2:233145340:C:T	9.62817e-06	-1.54243	-2.2556e-10	0.000120159	-1.53845	-2.2556e-10
233145591	chr2:233145591:T:G	7.72822e-06	-1.44096	-0.321285	9.83516e-05	-1.43324	-0.30548
233145761	chr2:233145761:C:T	2.14125e-05	-1.16939e-10	-0.74315	0.000265363	-1.16939e-10	-0.746167
233146253	chr2:233146253:G:A	1.4697e-05	-1.16939e-10	-1.11948	0.000182509	-1.16939e-10	-1.12047
233146261	chr2:233146261:C:T	2.71812e-05	-1.16939e-10	-0.504601	0.000337678	-1.16939e-10	-0.505174
233146324	chr2:233146324:C:T	2.85686e-05	-1.16939e-10	-0.454816	0.000354896	-1.16939e-10	-0.455442
233146358	chr2:233146358:T:C	9.30449e-06	-1.58861	0.011981	0.000117985	-1.58855	0.0318386
233146630	chr2:233146630:A:G	3.28004e-06	-1.58916	-1.03011	4.07581e-05	-1.58875	-1.03087
233146632	chr2:233146632:A:G	7.72805e-06	-1.28427	-0.477998	9.89401e-05	-1.26859	-0.464163
233146790	chr2:233146790:T:TC	1.16205e-05	-0.230083	-1.12427	0.00015499	-0.16233	-1.12158
233147236	chr2:233147236:A:G	1.60868e-05	-1.16939e-10	-1.02913	0.000200435	-1.16939e-10	-1.02678
233147445	chr2:233147445:C:G	1.25699e-05	-0.236934	-1.03889	0.000168758	-0.165657	-1.03315
233147646	chr2:233147646:C:A	1.45058e-05	-1.16939e-10	-1.13257	0.000180568	-1.16939e-10	-1.13116
233147776	chr2:233147776:A:G	1.25643e-05	-0.234196	-1.04207	0.000168416	-0.164425	-1.03641
233147799	chr2:233147799:G:A	3.86168e-05	-1.16939e-10	-0.153437	0.000492851	-1.16939e-10	-0.127061
233148065	chr2:233148065:T:A	1.47806e-05	-1.16939e-10	-1.11381	0.000183527	-1.16939e-10	-1.1149
233148088	chr2:233148088:A:G	3.21286e-05	-1.16939e-10	-0.337378	0.000405019	-1.16939e-10	-0.323334
233148098	chr2:233148098:C:T	5.45286e-06	-1.32427	-0.78671	6.8823e-05	-1.31614	-0.779587
233148168	chr2:233148168:G:A	1.47919e-05	-1.37695	0.263903	0.000191415	-1.3681	0.295275
233148247	chr2:233148247:A:G	3.2711e-05	-1.16939e-10	-0.319414	0.000412605	-1.16939e-10	-0.304777
233148317	chr2:233148317:C:T	5.57937e-06	-1.29906	-0.78899	7.04666e-05	-1.29028	-0.78185
233148426	chr2:233148426:G:A	1.52058e-05	-1.16939e-10	-1.08545	0.000188727	-1.16939e-10	-1.08697
233148455	chr2:233148455:C:T	1.4962e-05	-1.16939e-10	-1.10161	0.000186409	-1.16939e-10	-1.09932
233148532	chr2:233148532:C:T	1.42647e-05	-1.40002	0.250688	0.000184333	-1.39246	0.281938
233148968	chr2:233148968:G:A	3.02923e-06	-1.5888	-1.11002	3.76771e-05	-1.5882	-1.11001
233149156	chr2:233149156:T:C	1.47346e-05	-1.16939e-10	-1.11692	0.00018312	-1.16939e-10	-1.11712
233149213	chr2:233149213:T:C	5.59942e-06	-1.2981	-0.786357	7.06617e-05	-1.29003	-0.779331
233149259	chr2:233149259:G:A	5.14924e-06	-1.3249	-0.843377	6.4899e-05	-1.31759	-0.836842
233149420	chr2:233149420:G:A	5.9702e-06	-1.2915	-0.728839	7.5383e-05	-1.28343	-0.721259
233149800	chr2:233149800:AGCAGCATCTT:A	0.000157897	-1.16939e-10	1.25482	0.00204844	-1.16939e-10	1.29757
233150446	chr2:233150446:T:C	1.48186e-05	-1.16939e-10	-1.11124	0.000183809	-1.16939e-10	-1.11337
233150505	chr2:233150505:G:A	1.89829e-05	-1.16939e-10	-0.863585	0.000237453	-1.16939e-10	-0.857298
233150518	chr2:233150518:GC:G	1.25496e-05	-1.5756	0.298166	0.000157374	-1.57928	0.310642
233150565	chr2:233150565:C:T	4.31702e-06	-1.3542	-0.990356	5.44048e-05	-1.34535	-0.985466
233150700	chr2:233150700:C:T	9.649e-06	-1.54027	-2.2556e-10	0.000119927	-1.54038	-2.2556e-10
233150931	chr2:233150931:G:T	4.32916e-06	-1.42702	-0.914731	5.44795e-05	-1.42033	-0.909114
233150991	chr2:233150991:A:G	4.37981e-06	-1.42093	-0.909185	5.51297e-05	-1.41411	-0.903467
233151079	chr2:233151079:T:C	4.29023e-06	-1.42343	-0.927352	5.39826e-05	-1.41676	-0.92184
233151091	chr2:233151091:T:G	4.37024e-06	-1.40699	-0.925314	5.49901e-05	-1.40033	-0.91978
233151131	chr2:233151131:A:G	7.35874e-06	-0.662208	-1.14903	9.70296e-05	-0.603859	-1.14839
233151175	chr2:233151175:G:C	4.33381e-06	-1.41311	-0.927563	5.4549e-05	-1.40611	-0.922059
233151209	chr2:233151209:G:A	1.87963e-05	-1.16939e-10	-0.873467	0.000235197	-1.16939e-10	-0.866845
233151323	chr2:233151323:TAATAATAAC:T	4.64546e-06	-1.32682	-0.944418	5.7823e-05	-1.33067	-0.939213
233151424	chr2:233151424:A:G	4.21329e-06	-1.41541	-0.953469	5.30121e-05	-1.40845	-0.948292
233151537	chr2:233151537:G:A	9.18941e-06	-1.58907	-2.2556e-10	0.000114404	-1.58753	-2.2556e-10
233151840	chr2:233151840:C:T	4.56904e-06	-1.34694	-0.940882	5.68951e-05	-1.35042	-0.935642
233152188	chr2:233152188:T:C	1.56598e-05	-1.16939e-10	-1.05603	0.000194406	-1.16939e-10	-1.05732
233152199	chr2:233152199:C:T	4.1541e-06	-1.57453	-0.808494	5.06718e-05	-1.58981	-0.812087
233152271	chr2:233152271:T:C	1.99533e-05	-1.16939e-10	-0.813729	0.000249841	-1.16939e-10	-0.806442
233152588	chr2:233152588:T:C	4.50223e-06	-1.3428	-0.95975	5.6042e-05	-1.3464	-0.954763
233152671	chr2:233152671:C:A	8.22635e-06	-1.43644	-0.263342	0.000105807	-1.41336	-0.252286
233152877	chr2:233152877:T:C	4.46215e-06	-1.33938	-0.972113	5.55426e-05	-1.34287	-0.96725
233152984	chr2:233152984:T:C	3.15447e-06	-1.58583	-1.07247	3.93081e-05	-1.5827	-1.07314
233153037	chr2:233153037:C:T	1.74876e-05	-1.16939e-10	-0.945631	0.000218376	-1.16939e-10	-0.94105
233153217	chr2:233153217:G:A	4.47946e-06	-1.35262	-0.955003	5.576e-05	-1.35625	-0.949956
233153331	chr2:233153331:G:A	4.2269e-06	-1.3505	-1.01515	5.25897e-05	-1.35359	-1.01116
233153349	chr2:233153349:G:C	1.44436e-05	-1.16939e-10	-1.13687	0.000179823	-1.16939e-10	-1.1353
233153390	chr2:233153390:T:C	0.00014685	-1.16939e-10	1.18228	0.00190362	-1.16939e-10	1.22425
233153405	chr2:233153405:C:T	3.98788e-06	-1.50806	-0.915808	4.97854e-05	-1.50929	-0.910253
233153509	chr2:233153509:A:G	6.84538e-06	-0.737675	-1.14588	8.79382e-05	-0.704689	-1.14594
233153591	chr2:233153591:A:G	4.34176e-06	-1.38284	-0.955999	5.40594e-05	-1.38622	-0.950965
233153609	chr2:233153609:C:A	1.98939e-05	-1.16939e-10	-0.816713	0.00024909	-1.16939e-10	-0.809453
233153905	chr2:233153905:C:A	4.23165e-06	-1.35229	-1.01224	5.26414e-05	-1.35585	-1.00791
233153907	chr2:233153907:C:T	4.46209e-06	-1.36347	-0.94804	5.55556e-05	-1.36698	-0.942904
233154110	chr2:233154110:A:G	4.43639e-06	-1.36208	-0.955208	5.52236e-05	-1.36571	-0.950172
233154309	chr2:233154309:C:T	4.47109e-06	-1.34844	-0.961048	5.56615e-05	-1.35188	-0.956099
233154527	chr2:233154527:G:A	4.28237e-06	-1.38061	-0.972006	5.3335e-05	-1.3845	-0.966178
233154638	chr2:233154638:G:C	1.45888e-05	-1.16939e-10	-1.12687	0.000181046	-1.16939e-10	-1.12851
233154965	chr2:233154965:A:C	4.23401e-06	-1.37875	-0.985223	5.27165e-05	-1.38271	-0.979631
233154992	chr2:233154992:G:A	3.88332e-06	-1.45766	-0.992773	4.88075e-05	-1.45215	-0.987233
233155134	chr2:233155134:A:G	4.16689e-06	-1.57491	-0.805044	5.19612e-05	-1.57341	-0.803357
233155264	chr2:233155264:C:T	3.90592e-06	-1.57805	-0.866584	4.86917e-05	-1.57672	-0.865042
233155358	chr2:233155358:C:T	4.87346e-06	-1.48288	-0.740439	6.20275e-05	-1.46771	-0.731981
233155479	chr2:233155479:G:A	3.8788e-06	-1.57952	-0.872077	4.83495e-05	-1.57828	-0.870534
233155514	chr2:233155514:C:T	4.2231e-06	-1.43917	-0.927384	5.31622e-05	-1.43328	-0.920635
233155608	chr2:233155608:G:A	2.04718e-05	-1.16939e-10	-0.788078	0.000256406	-1.16939e-10	-0.780507
233155675	chr2:233155675:C:T	1.67074e-05	-1.16939e-10	-0.991275	0.000209367	-1.16939e-10	-0.983181
233155706	chr2:233155706:A:T	4.09606e-06	-1.57325	-0.823853	5.10862e-05	-1.57159	-0.822164
233155741	chr2:233155741:T:A	1.68328e-05	-1.16939e-10	-0.983793	0.000210981	-1.16939e-10	-0.975502
233155742	chr2:233155742:T:C	1.69042e-05	-1.16939e-10	-0.979561	0.000211897	-1.16939e-10	-0.971166
233155977	chr2:233155977:T:C	6.32831e-06	-0.832433	-1.12966	8.65128e-05	-0.738861	-1.12811
233155980	chr2:233155980:A:G	6.28813e-06	-0.84261	-1.12585	8.59094e-05	-0.749792	-1.12418
233156088	chr2:233156088:G:T	1.57521e-05	-1.16939e-10	-1.05015	0.000195669	-1.16939e-10	-1.05084
233156113	chr2:233156113:C:T	6.01266e-06	-0.87898	-1.13428	8.16234e-05	-0.790347	-1.1348
233156169	chr2:233156169:T:C	6.13314e-06	-0.859825	-1.13359	8.33524e-05	-0.770061	-1.13413
233156206	chr2:233156206:G:A	1.63596e-05	-1.16939e-10	-1.01231	0.000204898	-1.16939e-10	-1.00476
233156289	chr2:233156289:A:G	6.72803e-06	-0.772156	-1.12869	9.2336e-05	-0.67472	-1.12711
233156318	chr2:233156318:TCTCA:T	1.66915e-05	-1.16939e-10	-0.992225	0.000209167	-1.16939e-10	-0.984135
233156549	chr2:233156549:C:A	1.67323e-05	-1.16939e-10	-0.989786	0.000209688	-1.16939e-10	-0.981649
233156638	chr2:233156638:C:T	1.5874e-05	-1.16939e-10	-1.04244	0.000198292	-1.16939e-10	-1.03753
233156744	chr2:233156744:C:T	6.28274e-06	-0.842919	-1.1264	8.54701e-05	-0.752061	-1.12704
233156773	chr2:233156773:A:G	1.4653e-05	-1.16939e-10	-1.12248	0.000182124	-1.16939e-10	-1.12258
233157049	chr2:233157049:C:T	1.09155e-05	-1.44606	0.0291213	0.000141033	-1.4256	0.0473245
233157138	chr2:233157138:C:T	5.44447e-06	-0.972723	-1.1398	7.34588e-05	-0.890293	-1.14025
233157217	chr2:233157217:G:A	6.25899e-06	-0.84619	-1.12692	8.51139e-05	-0.755728	-1.12755
233157277	chr2:233157277:G:T	6.16912e-06	-0.860324	-1.12724	8.3821e-05	-0.770711	-1.12787
233157295	chr2:233157295:G:A	6.29172e-06	-0.841786	-1.1261	8.55914e-05	-0.750934	-1.12675
233157341	chr2:233157341:C:G	6.30665e-06	-0.850552	-1.11497	8.57312e-05	-0.760312	-1.11574
233157500	chr2:233157500:T:A	6.12116e-06	-0.86662	-1.12875	8.31486e-05	-0.777276	-1.12936
233157527	chr2:233157527:T:C	6.09703e-06	-0.865752	-1.13357	8.28223e-05	-0.776458	-1.13411
233157713	chr2:233157713:A:G	2.16333e-05	-1.16939e-10	-0.732892	0.000271946	-1.16939e-10	-0.721666
233157811	chr2:233157811:G:T	1.72419e-05	-1.16939e-10	-0.959782	0.000215985	-1.16939e-10	-0.952059
233157814	chr2:233157814:G:A	3.15678e-05	-1.16939e-10	-0.354989	0.000392048	-1.16939e-10	-0.355884
233157818	chr2:233157818:G:A	3.83359e-06	-1.56752	-0.895806	4.78138e-05	-1.56561	-0.894347
233157888	chr2:233157888:CTT:C	3.786e-06	-1.56437	-0.911445	4.72205e-05	-1.56244	-0.910005
233158095	chr2:233158095:A:C	3.66266e-06	-1.56479	-0.944142	4.5679e-05	-1.56281	-0.942818
233158256	chr2:233158256:C:T	1.59619e-05	-1.16939e-10	-1.03692	0.000199415	-1.16939e-10	-1.03188
233158257	chr2:233158257:G:A	1.42707e-05	-1.16939e-10	-1.14892	0.000177393	-1.16939e-10	-1.1489
233158323	chr2:233158323:C:G	3.86651e-06	-1.56808	-0.886687	4.82218e-05	-1.56627	-0.88519
233158371	chr2:233158371:A:G	9.97421e-06	-1.58752	0.0803975	0.000124188	-1.5884	0.0829297
233158443	chr2:233158443:A:G	3.45304e-06	-1.50146	-1.06641	4.35924e-05	-1.48792	-1.06447
233158545	chr2:233158545:C:T	1.02235e-05	-1.48243	-2.2556e-10	0.00012175	-1.5253	-2.2556e-10
233158577	chr2:233158577:T:C	3.28215e-06	-1.55494	-1.06369	4.08865e-05	-1.55214	-1.06433
233158580	chr2:233158580:T:C	4.21121e-06	-1.56752	-0.801856	5.2476e-05	-1.56605	-0.800861
233159016	chr2:233159016:A:G	2.91534e-06	-1.59048	-1.14666	3.6244e-05	-1.59052	-1.14648
233159139	chr2:233159139:G:A	1.37151e-05	-1.42603	0.237395	0.000177595	-1.4043	0.256536
233159173	chr2:233159173:G:A	8.48132e-06	-1.41877	-0.250487	0.000109174	-1.39487	-0.239462
233159238	chr2:233159238:G:A	4.07954e-06	-1.34611	-1.05503	5.17228e-05	-1.32688	-1.05449
233159360	chr2:233159360:C:T	3.49302e-06	-1.52473	-1.03163	4.42359e-05	-1.50663	-1.0311
233159414	chr2:233159414:C:T	1.92413e-05	-1.16939e-10	-0.850067	0.000240842	-1.16939e-10	-0.843126
233159546	chr2:233159546:T:A	1.58315e-05	-1.49623	0.451101	0.00020472	-1.47754	0.471916
233159636	chr2:233159636:G:A	1.26333e-05	-1.46846	0.197672	0.000162866	-1.45194	0.217606
233159830	chr2:233159830:C:T	1.14622e-05	-1.52016	0.152083	0.00014759	-1.50384	0.171012
233160059	chr2:233160059:C:T	9.1698e-06	-1.49957	-0.0916398	0.000118146	-1.48116	-0.0741846
233160629	chr2:233160629:T:C	1.42566e-05	-1.16939e-10	-1.14991	0.000177239	-1.16939e-10	-1.14977
233160667	chr2:233160667:T:C	9.70406e-06	-1.56584	0.0312562	0.000120495	-1.56914	0.0334795
233160866	chr2:233160866:A:C	1.18695e-05	-1.5013	0.168144	0.00015512	-1.47011	0.187044
233160874	chr2:233160874:A:G	4.36273e-06	-1.52191	-0.812119	5.23442e-05	-1.56389	-0.805537
233160891	chr2:233160891:T:C	2.6802e-05	-1.33217	0.813518	0.00031787	-1.41089	0.845269
233160985	chr2:233160985:A:G	1.92155e-05	-1.16939e-10	-0.851408	0.000240515	-1.16939e-10	-0.844483
233161118	chr2:233161118:C:A	1.47906e-05	-1.46565	0.35252	0.000191418	-1.44588	0.373074
233161165	chr2:233161165:C:T	1.00751e-05	-1.44526	-0.0517943	0.00012974	-1.42219	-0.0395471
233161326	chr2:233161326:A:G	1.13328e-05	-1.37943	-2.2556e-10	0.000135624	-1.41738	-2.2556e-10
233161334	chr2:233161334:C:T	1.50524e-05	-1.45781	0.362225	0.000193868	-1.4432	0.383105
233161396	chr2:233161396:G:A	1.50704e-05	-1.46037	0.365974	0.000194017	-1.44619	0.386866
233161439	chr2:233161439:C:T	1.50159e-05	-1.46709	0.369078	0.000193314	-1.45295	0.390003
233161525	chr2:233161525:G:C	1.52752e-05	-1.45762	0.376726	0.000196745	-1.44306	0.3977
233161544	chr2:233161544:G:A	1.49857e-05	-1.46389	0.363869	0.000192953	-1.44958	0.384757
233161565	chr2:233161565:C:T	1.95768e-05	-1.16939e-10	-0.832781	0.000245098	-1.16939e-10	-0.825609
233161587	chr2:233161587:T:C	1.48569e-05	-1.46846	0.359795	0.000191237	-1.45441	0.380662
233161941	chr2:233161941:A:T	6.3435e-06	-1.58969	-0.370003	8.12317e-05	-1.58252	-0.347438
233162003	chr2:233162003:T:C	1.63192e-05	-1.16939e-10	-1.01478	0.000202751	-1.16939e-10	-1.01529
233162143	chr2:233162143:C:T	9.17866e-06	-1.59024	-2.2556e-10	0.000114087	-1.5903	-2.2556e-10
233162243	chr2:233162243:GACAGAGAGA:G	8.45097e-06	-1.45183	-0.221009	0.000108241	-1.43697	-0.205939
233162425	chr2:233162425:T:C	2.334e-05	-1.16939e-10	-0.656955	0.000292545	-1.16939e-10	-0.64865
233162496	chr2:233162496:G:A	1.69904e-05	-1.48433	0.509855	0.000218616	-1.47112	0.53117
233162770	chr2:233162770:G:A	1.79048e-05	-1.16939e-10	-0.922057	0.000224353	-1.16939e-10	-0.914048
233162887	chr2:233162887:C:T	2.57202e-05	-1.16939e-10	-0.559846	0.000323837	-1.16939e-10	-0.547029
233163019	chr2:233163019:A:C	3.49847e-05	-1.37794	1.12573	0.000407203	-1.48125	1.16329
233163230	chr2:233163230:A:G	7.23098e-05	-1.30962	1.78345	0.000854512	-1.41808	1.84134
233163528	chr2:233163528:C:T	1.53386e-05	-1.16939e-10	-1.07675	0.000190667	-1.16939e-10	-1.07674
233163980	chr2:233163980:T:C	1.98269e-05	-1.16939e-10	-0.820087	0.000249025	-1.16939e-10	-0.809714
233164092	chr2:233164092:A:G	4.16301e-05	-1.34799	1.26969	0.000481215	-1.45885	1.30789
233164127	chr2:233164127:T:C	5.52182e-06	-1.42402	-0.674397	6.99149e-05	-1.40391	-0.676074
233164597	chr2:233164597:C:T	3.88093e-05	-1.58896	1.44049	0.000496078	-1.58614	1.4656
233164739	chr2:233164739:A:AT	1.52089e-05	-1.16939e-10	-1.08524	0.000189545	-1.16939e-10	-1.08264
233164909	chr2:233164909:TA:T	5.54424e-05	-1.3818	1.59002	0.0006479	-1.48421	1.63068
233164994	chr2:233164994:C:T	5.06458e-05	-1.39845	1.51618	0.000598502	-1.48896	1.55613
233164999	chr2:233164999:G:A	2.16823e-05	-0.918114	0.187484	0.000253706	-0.978586	0.187495
233165135	chr2:233165135:C:G	2.47166e-05	-1.17158	0.571932	0.000275511	-1.29628	0.587637
233165349	chr2:233165349:TGTGA:T	3.537e-06	-1.57911	-0.964735	4.43745e-05	-1.57427	-0.960328
233165655	chr2:233165655:C:T	9.13443e-06	-1.24383	-0.35124	0.000117242	-1.22297	-0.340056
233165765	chr2:233165765:TGTGA:T	4.48678e-05	-1.49052	1.48712	0.000545682	-1.55222	1.52699
233165771	chr2:233165771:T:C	3.08278e-06	-1.52982	-1.15147	3.82524e-05	-1.5316	-1.15147
233166128	chr2:233166128:G:A	1.42344e-05	-1.16939e-10	-1.15146	0.000176937	-1.16939e-10	-1.15147
233166142	chr2:233166142:C:T	1.83934e-05	-1.51364	0.618506	0.000223581	-1.56568	0.648181
233166171	chr2:233166171:G:A	1.21746e-05	-1.15146	-0.15632	0.000146589	-1.1962	-0.143437
233166218	chr2:233166218:C:T	1.42364e-05	-1.16939e-10	-1.15132	0.000176953	-1.16939e-10	-1.15138
233166720	chr2:233166720:C:T	4.13621e-06	-1.35095	-1.0364	5.51232e-05	-1.28216	-1.03554
233166771	chr2:233166771:A:G	3.79939e-06	-1.56111	-0.911177	4.86183e-05	-1.53627	-0.906996
233167367	chr2:233167367:A:T	2.23031e-05	0.340118	-1.04252	0.000347181	0.562168	-1.03959
233167378	chr2:233167378:A:T	1.4478e-05	-1.16939e-10	-1.1345	0.000179866	-1.16939e-10	-1.13505
233167560	chr2:233167560:C:T	4.30731e-06	-1.41473	-0.932083	5.69246e-05	-1.3546	-0.930938
233167664	chr2:233167664:T:C	2.03457e-05	-1.16939e-10	-0.794257	0.000252958	-1.16939e-10	-0.794042
233167788	chr2:233167788:A:G	3.41284e-06	-1.56884	-1.01074	4.35012e-05	-1.54711	-1.00737
233167833	chr2:233167833:C:T	4.31822e-06	-1.39142	-0.952864	5.74576e-05	-1.32445	-0.951776
233168031	chr2:233168031:A:G	7.01072e-05	-1.16939e-10	0.4429	0.000896612	-1.16939e-10	0.471356
233168046	chr2:233168046:AATG:A	3.63517e-06	-1.55354	-0.962926	4.6608e-05	-1.52652	-0.958976
233168164	chr2:233168164:T:A	2.82784e-05	-1.16939e-10	-0.465028	0.000355312	-1.16939e-10	-0.454271
233168501	chr2:233168501:A:G	4.26061e-06	-1.40653	-0.95118	5.65604e-05	-1.34187	-0.950087
233168576	chr2:233168576:G:A	1.27955e-05	-0.994478	-0.263553	0.000153652	-1.04086	-0.251717
233168594	chr2:233168594:A:C	1.29926e-05	-0.981098	-0.261649	0.0001559	-1.02826	-0.249797
233168637	chr2:233168637:G:T	3.60179e-06	-1.50533	-1.02037	4.62921e-05	-1.47515	-1.01715
233168706	chr2:233168706:A:G	3.19058e-06	-1.58595	-1.06097	3.97645e-05	-1.58628	-1.05801
233168795	chr2:233168795:G:A	4.07578e-06	-1.40227	-0.999788	5.41214e-05	-1.33717	-0.998868
233169158	chr2:233169158:G:A	4.34551e-06	-1.54007	-0.797914	5.65296e-05	-1.4977	-0.794808
233169494	chr2:233169494:C:T	9.54048e-06	-1.55158	-2.2556e-10	0.00011858	-1.55168	-2.2556e-10
233169569	chr2:233169569:A:C	3.87023e-06	-1.41936	-1.03445	4.74674e-05	-1.43157	-1.03566
233169641	chr2:233169641:G:A	4.20133e-06	-1.54347	-0.828254	5.45767e-05	-1.50246	-0.825199
233169687	chr2:233169687:G:T	1.52217e-05	-1.39217	0.307767	0.000175781	-1.49364	0.33561
233170862	chr2:233170862:C:T	1.42515e-05	-1.16939e-10	-1.15026	0.000177091	-1.16939e-10	-1.15061
233170890	chr2:233170890:A:G	7.85104e-05	-1.16939e-10	0.556107	0.00098487	-1.16939e-10	0.565242
233171398	chr2:233171398:C:T	2.06251e-05	-1.16939e-10	-0.780616	0.000260232	-1.16939e-10	-0.765694
233171464	chr2:233171464:A:G	4.74169e-06	-1.44669	-0.804039	6.2994e-05	-1.38334	-0.800892
233171907	chr2:233171907:A:G	8.72052e-06	-1.13669	-0.504757	0.000104796	-1.17953	-0.495721
233172101	chr2:233172101:C:T	4.18785e-06	-1.48065	-0.894291	5.04582e-05	-1.51748	-0.88864
233172206	chr2:233172206:G:A	1.23635e-05	-1.43585	0.14347	0.000144753	-1.51976	0.167524
233172541	chr2:233172541:G:A	1.28884e-05	-1.37756	0.126765	0.000148641	-1.47639	0.150655
233172591	chr2:233172591:T:C	4.68731e-06	-1.43887	-0.823399	6.23752e-05	-1.37373	-0.820368
233172612	chr2:233172612:C:T	8.90891e-06	-1.48696	-0.133113	0.000116335	-1.45514	-0.115659
233172640	chr2:233172640:C:T	3.68635e-06	-1.58358	-0.918908	4.54976e-05	-1.58654	-0.923066
233172704	chr2:233172704:C:T	7.3341e-05	-1.16939e-10	0.487994	0.000929431	-1.16939e-10	0.507305
233172882	chr2:233172882:C:T	1.53256e-05	-1.16939e-10	-1.0776	0.000189951	-1.16939e-10	-1.0805
233173124	chr2:233173124:G:A	3.03067e-05	-1.16939e-10	-0.395756	0.000380963	-1.16939e-10	-0.384567
233173492	chr2:233173492:C:T	5.32808e-05	-1.16939e-10	0.168452	0.000673933	-1.16939e-10	0.185863
233173496	chr2:233173496:T:C	2.43547e-05	-0.6144	-2.2556e-10	0.000270382	-0.727431	-2.2556e-10
233173674	chr2:233173674:G:A	9.17608e-06	-1.59052	-2.2556e-10	0.000114062	-1.59052	-2.2556e-10
233173944	chr2:233173944:A:AAAAAC	3.1808e-06	-1.49896	-1.15103	3.90109e-05	-1.51253	-1.1509
233174188	chr2:233174188:G:A	6.09524e-06	-1.46442	-0.535196	7.19787e-05	-1.5304	-0.5205
233174265	chr2:233174265:T:A	1.79459e-05	-1.36603	0.446267	0.000206999	-1.46764	0.47309
233174408	chr2:233174408:T:C	1.42621e-05	-1.16939e-10	-1.14952	0.000177371	-1.16939e-10	-1.14902
233174452	chr2:233174452:C:T	1.54548e-05	-1.16939e-10	-1.0692	0.000192701	-1.16939e-10	-1.06613
233174612	chr2:233174612:C:T	1.9895e-05	-1.16939e-10	-0.816655	0.000250824	-1.16939e-10	-0.802518
233174869	chr2:233174869:T:C	3.77144e-06	-1.53884	-0.940828	4.62615e-05	-1.54767	-0.945285
233175024	chr2:233175024:C:T	1.83226e-05	-1.16939e-10	-0.898989	0.000228297	-1.16939e-10	-0.89662
233175104	chr2:233175104:G:C	4.60502e-06	-1.33129	-0.948691	5.28639e-05	-1.41233	-0.94722
233175738	chr2:233175738:A:G	1.58328e-05	-1.16939e-10	-1.04504	0.000196675	-1.16939e-10	-1.04572
233176009	chr2:233176009:T:C	4.73117e-06	-1.4792	-0.773748	6.24539e-05	-1.42235	-0.770492
233176070	chr2:233176070:G:A	1.49974e-05	-1.51663	0.417385	0.000182127	-1.56434	0.441776
233176750	chr2:233176750:G:A	5.98016e-05	1.16326	-0.879349	0.000930993	1.38487	-0.87589
233176823	chr2:233176823:A:C	7.71532e-06	-1.09959	-0.664327	9.3104e-05	-1.13682	-0.656734
233176861	chr2:233176861:G:A	1.48264e-05	-1.16939e-10	-1.11071	0.000184231	-1.16939e-10	-1.11108
233177146	chr2:233177146:A:C	3.32214e-06	-1.45542	-1.15109	4.27532e-05	-1.42087	-1.15095
233177160	chr2:233177160:C:T	1.88016e-05	-1.16939e-10	-0.873184	0.000233578	-1.16939e-10	-0.873753
233177424	chr2:233177424:T:A	6.53934e-06	-0.795252	-1.13404	9.04623e-05	-0.68912	-1.13321
233177683	chr2:233177683:C:T	1.47549e-05	-1.16939e-10	-1.11555	0.000183208	-1.16939e-10	-1.11665
233177870	chr2:233177870:C:T	9.57319e-06	-1.54816	-2.2556e-10	0.000119009	-1.54807	-2.2556e-10
233177875	chr2:233177875:C:T	3.06502e-06	-1.56585	-1.12122	3.78554e-05	-1.57186	-1.12163
233177876	chr2:233177876:G:A	9.2371e-06	-1.5839	-2.2556e-10	0.0001148	-1.58407	-2.2556e-10
233178078	chr2:233178078:G:A	7.15408e-06	-1.20827	-0.631176	8.6502e-05	-1.24401	-0.623095
233178254	chr2:233178254:T:C	3.97159e-06	-1.33066	-1.0973	4.85161e-05	-1.35169	-1.09368
233178530	chr2:233178530:T:C	3.94927e-05	-1.16939e-10	-0.131009	0.000498675	-1.16939e-10	-0.115314
233178726	chr2:233178726:C:T	9.17728e-06	-1.59039	-2.2556e-10	0.000114717	-1.5848	-2.2556e-10
233179169	chr2:233179169:C:CCCT	1.63721e-05	-1.56638	0.554834	0.000204196	-1.58826	0.580075
233179260	chr2:233179260:C:T	3.1136e-06	-1.54743	-1.12392	3.9517e-05	-1.5283	-1.12224
233179730	chr2:233179730:T:A	7.0569e-05	1.59927	-1.1498	0.00108734	1.81395	-1.14973
233179841	chr2:233179841:T:C	3.91623e-06	-1.40673	-1.03527	4.79178e-05	-1.41907	-1.03871
233180185	chr2:233180185:G:A	9.67105e-06	-1.53799	-2.2556e-10	0.000120255	-1.53765	-2.2556e-10
233180446	chr2:233180446:T:C	6.85891e-05	1.22605	-0.805044	0.00105672	1.43692	-0.801258
233180503	chr2:233180503:C:T	4.24005e-06	-1.47418	-0.888373	5.19199e-05	-1.48396	-0.893608
233180566	chr2:233180566:A:G	8.99763e-06	-1.13614	-0.474025	0.000108699	-1.17307	-0.465616
233180884	chr2:233180884:G:T	1.9301e-05	-1.16939e-10	-0.846969	0.000243155	-1.16939e-10	-0.833569
233180963	chr2:233180963:C:T	1.59321e-05	-1.16939e-10	-1.03879	0.000198389	-1.16939e-10	-1.03704
233181220	chr2:233181220:T:G	1.44232e-05	-1.16939e-10	-1.13829	0.000179277	-1.16939e-10	-1.13834
233181303	chr2:233181303:C:A	8.06133e-06	-1.49173	-0.228319	0.000105042	-1.46124	-0.211674
233181386	chr2:233181386:C:T	4.65241e-06	-1.48824	-0.781496	5.69437e-05	-1.498	-0.787209
233181427	chr2:233181427:G:A	4.42368e-06	-1.53194	-0.788209	5.42662e-05	-1.53949	-0.793879
233181461	chr2:233181461:T:G	3.02687e-06	-1.54837	-1.15123	3.68475e-05	-1.56943	-1.15106
233181543	chr2:233181543:A:G	2.15814e-05	-1.16939e-10	-0.735292	0.000269705	-1.16939e-10	-0.729937
233182051	chr2:233182051:G:A	4.61354e-06	-1.492	-0.786126	6.07022e-05	-1.4382	-0.783091
233182512	chr2:233182512:T:C	6.96902e-06	-1.59027	-0.275378	8.74328e-05	-1.5901	-0.266302
233182513	chr2:233182513:G:A	6.00185e-06	-1.52021	-0.494852	7.31965e-05	-1.54306	-0.491057
233182601	chr2:233182601:T:C	2.97115e-05	-1.16939e-10	-0.41559	0.000373779	-1.16939e-10	-0.403604
233182882	chr2:233182882:T:C	7.91378e-06	-1.14961	-0.588911	9.67615e-05	-1.16807	-0.586947
233183383	chr2:233183383:T:C	4.21743e-06	-1.55532	-0.812577	5.2365e-05	-1.56195	-0.807079
233183457	chr2:233183457:G:A	3.30714e-05	-1.16939e-10	-0.308456	0.000413004	-1.16939e-10	-0.303811
233183606	chr2:233183606:G:A	1.29749e-05	-1.24411	-2.2556e-10	0.000196286	-1.04769	-2.2556e-10
233183746	chr2:233183746:A:G	1.27493e-05	-1.38184	0.120192	0.000153981	-1.42674	0.136302
233183984	chr2:233183984:G:A	2.63446e-05	-1.16939e-10	-0.535861	0.000328741	-1.16939e-10	-0.531997
233184179	chr2:233184179:C:G	5.27859e-05	-1.57159	1.73071	0.000673354	-1.58426	1.76926
233184389	chr2:233184389:G:A	1.17351e-05	-1.58938	0.244842	0.000150437	-1.58187	0.268142
233185120	chr2:233185120:G:A	7.42686e-05	0.500563	-2.2556e-10	0.00111174	0.68641	-2.2556e-10
233185159	chr2:233185159:A:G	6.28505e-06	-0.829397	-1.13955	6.5732e-05	-1.00308	-1.1386
233185230	chr2:233185230:G:T	1.67799e-05	-1.18879	0.201846	0.000200051	-1.24842	0.219728
233185524	chr2:233185524:T:G	2.32661e-05	-1.16939e-10	-0.660129	0.00028911	-1.16939e-10	-0.66046
233185566	chr2:233185566:TG:T	3.03483e-06	-1.56405	-1.13292	3.69768e-05	-1.58379	-1.13319
233185568	chr2:233185568:G:C	3.03338e-06	-1.56452	-1.13292	3.6968e-05	-1.58403	-1.13319
233186146	chr2:233186146:C:T	1.51132e-05	-1.16939e-10	-1.09156	0.000188056	-1.16939e-10	-1.09053
233186586	chr2:233186586:G:A	1.53743e-05	-1.16939e-10	-1.07443	0.000190959	-1.16939e-10	-1.07521
233186596	chr2:233186596:G:T	3.01384e-05	-1.16939e-10	-0.401325	0.0003747	-1.16939e-10	-0.401142
233187145	chr2:233187145:C:CTGCA	6.43396e-06	-1.09935	-0.846185	7.69237e-05	-1.13979	-0.844659
233187223	chr2:233187223:T:C	1.61575e-05	-1.16939e-10	-1.02474	0.000200725	-1.16939e-10	-1.02533
233187470	chr2:233187470:G:A	3.50218e-06	-1.48126	-1.07248	4.54024e-05	-1.43848	-1.07322
233187594	chr2:233187594:C:T	1.76003e-05	-1.16939e-10	-0.939206	0.000218753	-1.16939e-10	-0.939325
233187914	chr2:233187914:C:T	3.26595e-05	-1.16939e-10	-0.32099	0.000409541	-1.16939e-10	-0.312231
233188168	chr2:233188168:T:C	3.66325e-05	-1.16939e-10	-0.20619	0.000460297	-1.16939e-10	-0.195397
233188212	chr2:233188212:G:A	1.31821e-05	-0.94144	-0.286823	0.00013606	-1.13579	-0.27838
233188216	chr2:233188216:C:T	2.08553e-05	-1.16939e-10	-0.769518	0.00026112	-1.16939e-10	-0.762287
233188692	chr2:233188692:C:G	4.83614e-06	-1.58008	-0.650927	5.98437e-05	-1.58597	-0.649561
233189033	chr2:233189033:C:T	4.30792e-05	-1.16939e-10	-0.0440838	0.000536314	-1.16939e-10	-0.0425474
233190049	chr2:233190049:C:T	1.85247e-05	-1.16939e-10	-0.88802	0.000230082	-1.16939e-10	-0.888832
233190156	chr2:233190156:T:C	1.83028e-05	0.202434	-1.1025	0.000204575	0.0968173	-1.10315
233190201	chr2:233190201:A:G	2.80139e-05	-1.16939e-10	-0.474423	0.000349574	-1.16939e-10	-0.470553
233190650	chr2:233190650:G:A	3.16259e-05	-1.16939e-10	-0.353147	0.000393773	-1.16939e-10	-0.351493
233190935	chr2:233190935:C:T	1.45087e-05	-1.16939e-10	-1.13237	0.000180276	-1.16939e-10	-1.13278
233191518	chr2:233191518:A:G	1.04456e-05	-0.918396	-0.542543	0.000115645	-1.0357	-0.541039
233191529	chr2:233191529:A:G	6.1601e-06	-1.58632	-0.402715	7.72361e-05	-1.58346	-0.396945
233192088	chr2:233192088:C:T	1.42698e-05	-1.16939e-10	-1.14898	0.000177341	-1.16939e-10	-1.14919
233192628	chr2:233192628:T:C	1.79079e-05	-1.16939e-10	-0.921882	0.000222252	-1.16939e-10	-0.923456
233192871	chr2:233192871:C:T	1.9845e-05	-1.16939e-10	-0.819171	0.000247398	-1.16939e-10	-0.816268
233192973	chr2:233192973:C:T	2.03607e-05	-1.16939e-10	-0.793518	0.00025359	-1.16939e-10	-0.791547
233192982	chr2:233192982:G:T	1.59655e-05	0.0564977	-1.09319	0.000183432	-0.0216679	-1.09376
233193181	chr2:233193181:A:G	1.80614e-05	0.186382	-1.09973	0.000200993	0.076069	-1.10007
233193184	chr2:233193184:C:T	1.80411e-05	-1.16939e-10	-0.914471	0.000224085	-1.16939e-10	-0.915242
233193230	chr2:233193230:C:T	1.9845e-05	-1.16939e-10	-0.819171	0.000247398	-1.16939e-10	-0.816268
233193424	chr2:233193424:C:T	1.89272e-05	0.197826	-1.06435	0.000217454	0.119578	-1.06486
233193450	chr2:233193450:T:A	1.4523e-05	-1.16939e-10	-1.13139	0.000180624	-1.16939e-10	-1.13085
233193978	chr2:233193978:T:A	1.83229e-05	-1.16939e-10	-0.898975	0.000226791	-1.16939e-10	-0.903237
233193996	chr2:233193996:G:GC	1.6379e-05	-1.16939e-10	-1.01113	0.00020406	-1.16939e-10	-1.00885
233194092	chr2:233194092:G:T	1.85782e-05	0.265621	-1.15076	0.000209688	0.169319	-1.15096
233194162	chr2:233194162:C:T	7.7348e-06	-1.53553	-0.225863	9.51765e-05	-1.54936	-0.222173
233194278	chr2:233194278:C:T	1.43618e-05	-1.16939e-10	-1.14255	0.000178663	-1.16939e-10	-1.14177
233194724	chr2:233194724:C:T	2.79862e-05	0.498033	-0.973447	0.000316371	0.404063	-0.974414
233194945	chr2:233194945:G:A	1.86918e-05	-1.16939e-10	-0.879038	0.000232953	-1.16939e-10	-0.876432
233195216	chr2:233195216:G:GA	4.25656e-06	-1.5465	-0.812159	5.46653e-05	-1.51699	-0.80905
233195300	chr2:233195300:G:A	1.42481e-05	-1.16939e-10	-1.1505	0.000177067	-1.16939e-10	-1.15074
233195383	chr2:233195383:G:A	1.04891e-05	-0.920567	-0.536219	0.000115628	-1.04027	-0.536617
233195773	chr2:233195773:G:C	1.75775e-05	0.130174	-1.07068	0.000198039	0.0325904	-1.07139
233195933	chr2:233195933:T:C	4.79361e-06	-1.55827	-0.681567	6.14227e-05	-1.53272	-0.676765
233196039	chr2:233196039:G:A	1.73689e-05	-1.16939e-10	-0.952446	0.000216379	-1.16939e-10	-0.950238
233196238	chr2:233196238:G:A	2.31784e-05	-1.16939e-10	-0.663904	0.000292235	-1.16939e-10	-0.649708
233196273	chr2:233196273:G:A	1.43186e-05	-1.16939e-10	-1.14556	0.000178	-1.16939e-10	-1.14548
233196448	chr2:233196448:T:TA	1.91557e-05	-1.16939e-10	-0.854527	0.00023896	-1.16939e-10	-0.850973
233196754	chr2:233196754:A:G	3.54183e-06	-1.46298	-1.0795	4.31357e-05	-1.48461	-1.07831
233196825	chr2:233196825:C:T	9.6105e-06	-0.73089	-0.813378	0.000113415	-0.782772	-0.813447
233197886	chr2:233197886:C:T	1.4939e-05	-1.16939e-10	-1.10315	0.000185883	-1.16939e-10	-1.10215
233198048	chr2:233198048:G:A	2.40212e-05	-1.16939e-10	-0.628189	0.000300516	-1.16939e-10	-0.621767
233198247	chr2:233198247:A:G	1.50216e-05	-1.16939e-10	-1.09764	0.000186413	-1.16939e-10	-1.0993
233198296	chr2:233198296:C:T	1.4237e-05	-1.16939e-10	-1.15128	0.000176964	-1.16939e-10	-1.15132
233198722	chr2:233198722:G:A	7.83538e-06	-0.853312	-0.895164	9.19142e-05	-0.912104	-0.894309
233198972	chr2:233198972:G:A	1.13547e-05	-0.710416	-0.667078	0.000133754	-0.765342	-0.665925
233199048	chr2:233199048:G:A	1.64249e-05	-1.16939e-10	-1.00833	0.000204245	-1.16939e-10	-1.00795
233199722	chr2:233199722:G:A	3.56822e-06	-1.50802	-1.02704	4.48926e-05	-1.49813	-1.02487
233199924	chr2:233199924:T:A	1.19954e-05	-1.3226	-2.2556e-10	0.000146576	-1.33973	-2.2556e-10
233200788	chr2:233200788:A:G	2.02651e-05	-1.16939e-10	-0.798223	0.00025322	-1.16939e-10	-0.793007
233201353	chr2:233201353:A:G	1.51748e-05	-1.08749	-2.2556e-10	0.00015789	-1.26537	-2.2556e-10
233201386	chr2:233201386:C:T	1.48079e-05	-1.11197	-2.2556e-10	0.000176409	-1.15446	-2.2556e-10
233202246	chr2:233202246:T:C	1.84089e-05	-1.16939e-10	-0.894292	0.000230803	-1.16939e-10	-0.885704
233202298	chr2:233202298:A:G	4.8748e-06	-1.4713	-0.751746	6.25711e-05	-1.44853	-0.742434
233202393	chr2:233202393:T:A	1.77713e-05	-1.16939e-10	-0.929542	0.000219866	-1.16939e-10	-0.934251
233202431	chr2:233202431:G:A	1.53643e-05	-1.16939e-10	-1.07508	0.000190834	-1.16939e-10	-1.07587
233202668	chr2:233202668:A:G	2.99106e-06	-1.58081	-1.13069	3.68537e-05	-1.59039	-1.12992
233202903	chr2:233202903:A:G	4.90606e-05	-1.16939e-10	0.0859305	0.000616686	-1.16939e-10	0.0970922
233202907	chr2:233202907:A:G	1.67706e-05	-1.04453	0.0570315	0.000202616	-1.07923	0.0632753
233203269	chr2:233203269:C:T	5.25786e-05	-1.16939e-10	0.155185	0.000655628	-1.16939e-10	0.158325
233204567	chr2:233204567:G:C	1.50051e-05	-1.16939e-10	-1.09873	0.000186418	-1.16939e-10	-1.09928
233204899	chr2:233204899:A:G	6.32858e-06	-1.50745	-0.454598	7.77392e-05	-1.5218	-0.45211
233205446	chr2:233205446:G:C	5.12542e-06	-1.17183	-1.00108	6.35286e-05	-1.1722	-1.00358
233205629	chr2:233205629:T:C	9.18187e-06	-1.58989	-2.2556e-10	0.000114259	-1.5888	-2.2556e-10
233205886	chr2:233205886:CT:C	3.12301e-06	-1.54757	-1.12076	3.89034e-05	-1.54658	-1.11961
233205889	chr2:233205889:A:G	3.11475e-06	-1.54957	-1.1214	3.88004e-05	-1.54857	-1.12026
233205890	chr2:233205890:C:A	4.16067e-05	-0.0788635	-2.2556e-10	0.000509014	-0.0947915	-2.2556e-10
233206191	chr2:233206191:C:T	8.65484e-06	-1.4798	-0.169209	0.000104655	-1.50642	-0.170177
233206260	chr2:233206260:A:G	1.81625e-05	-1.16939e-10	-0.907768	0.000226416	-1.16939e-10	-0.904892
233206296	chr2:233206296:T:C	3.96814e-06	-1.43166	-0.997169	4.911e-05	-1.43871	-0.994498
233206597	chr2:233206597:C:T	1.7051e-05	-1.16939e-10	-0.970917	0.000213036	-1.16939e-10	-0.965805
233206713	chr2:233206713:C:T	2.5665e-05	-1.16939e-10	-0.561998	0.000319263	-1.16939e-10	-0.561252
233206926	chr2:233206926:G:A	1.66651e-05	-1.16939e-10	-0.993807	0.00020727	-1.16939e-10	-0.993246
233206954	chr2:233206954:C:T	7.56491e-06	-1.2157	-0.567901	0.000110961	-1.05796	-0.560129
233206983	chr2:233206983:C:T	7.05351e-06	-1.32961	-0.523987	9.13379e-05	-1.2912	-0.521506
233207093	chr2:233207093:A:G	3.4027e-06	-1.43232	-1.15024	4.23685e-05	-1.43093	-1.14994
233207819	chr2:233207819:G:A	1.42715e-05	-1.16939e-10	-1.14886	0.000177402	-1.16939e-10	-1.14885
233207843	chr2:233207843:T:C	5.48827e-05	-1.16939e-10	0.198073	0.00069232	-1.16939e-10	0.212781
233208209	chr2:233208209:C:A	1.55581e-05	-1.16939e-10	-1.06255	0.000194064	-1.16939e-10	-1.05908
233208310	chr2:233208310:G:A	0.000100491	-1.27607	2.07901	0.00127626	-1.27665	2.10108
233208374	chr2:233208374:G:A	2.99429e-06	-1.59046	-1.11996	3.76065e-05	-1.58035	-1.11974
233208406	chr2:233208406:G:T	1.4392e-05	-1.16939e-10	-1.14045	0.00017907	-1.16939e-10	-1.13949
233208606	chr2:233208606:T:C	5.57891e-06	-1.47366	-0.61447	6.6063e-05	-1.52391	-0.61275
233209793	chr2:233209793:A:G	1.80049e-05	-1.16939e-10	-0.916483	0.000224828	-1.16939e-10	-0.911931
233209937	chr2:233209937:T:G	4.24573e-06	-1.22275	-1.13846	4.82148e-05	-1.3133	-1.1383
233210236	chr2:233210236:T:G	4.01202e-06	-1.40972	-1.00811	4.84799e-05	-1.43957	-1.00655
233210531	chr2:233210531:G:A	3.36066e-06	-1.44399	-1.151	3.926e-05	-1.50602	-1.15104
233210611	chr2:233210611:C:T	1.46115e-05	-1.16939e-10	-1.12531	0.000181671	-1.16939e-10	-1.12507
233210759	chr2:233210759:G:A	1.44176e-05	-1.16939e-10	-1.13868	0.000179148	-1.16939e-10	-1.13906
233210798	chr2:233210798:GT:G	7.61673e-06	-0.93816	-0.838618	8.40124e-05	-1.0588	-0.8375
233211071	chr2:233211071:C:T	1.42449e-05	-1.16939e-10	-1.15073	0.000177132	-1.16939e-10	-1.15037
233211091	chr2:233211091:C:A	1.42501e-05	-1.16939e-10	-1.15036	0.000177187	-1.16939e-10	-1.15006
233211115	chr2:233211115:G:A	1.56516e-05	-1.16939e-10	-1.05655	0.000195448	-1.16939e-10	-1.05198
233211121	chr2:233211121:T:C	1.5179e-05	-1.16939e-10	-1.08721	0.000188904	-1.16939e-10	-1.08603
233211200	chr2:233211200:G:A	1.39297e-05	-0.0475778	-1.12552	0.000136643	-0.284573	-1.12532
233211339	chr2:233211339:A:C	1.08905e-05	-1.41923	-2.2556e-10	0.000151482	-1.3068	-2.2556e-10
233211397	chr2:233211397:G:A	3.18385e-06	-1.57669	-1.07234	4.09142e-05	-1.54354	-1.07225
233211879	chr2:233211879:C:T	5.51356e-06	-1.09113	-1.00879	7.14121e-05	-1.04756	-1.01124
233211906	chr2:233211906:G:A	1.87891e-05	-1.16939e-10	-0.873846	0.000235072	-1.16939e-10	-0.867375
233211910	chr2:233211910:G:A	1.9354e-05	-1.16939e-10	-0.844223	0.000240243	-1.16939e-10	-0.845616
233212191	chr2:233212191:C:T	1.46819e-05	-1.16939e-10	-1.12051	0.000182537	-1.16939e-10	-1.12031
233212278	chr2:233212278:A:G	1.53375e-05	-1.16939e-10	-1.07682	0.000190891	-1.16939e-10	-1.07557
233212516	chr2:233212516:C:T	4.98302e-05	-1.16939e-10	0.101496	0.000626511	-1.16939e-10	0.112898
233212648	chr2:233212648:C:T	2.93836e-06	-1.59047	-1.1388	3.69647e-05	-1.57877	-1.13854
233212924	chr2:233212924:TG:T	2.14694e-05	-1.16939e-10	-0.740496	0.00026865	-1.16939e-10	-0.733859
233212965	chr2:233212965:C:T	1.71192e-05	-0.733993	-0.232933	0.000208636	-0.764236	-0.222438
233213046	chr2:233213046:G:A	0.000117711	-1.16939e-10	0.961107	0.00149718	-1.16939e-10	0.984074
233213261	chr2:233213261:C:T	1.58777e-05	-1.16939e-10	-1.04221	0.00019744	-1.16939e-10	-1.04183
233213335	chr2:233213335:G:A	1.83952e-05	-1.16939e-10	-0.895035	0.000228813	-1.16939e-10	-0.894363
233213435	chr2:233213435:A:G	1.32469e-05	-0.779594	-0.443765	0.000147728	-0.895213	-0.436682
233214234	chr2:233214234:T:C	1.42766e-05	-1.16939e-10	-1.1485	0.000177498	-1.16939e-10	-1.14831
233214494	chr2:233214494:T:C	3.42948e-06	-1.58599	-0.98873	4.26268e-05	-1.58761	-0.987175
233214691	chr2:233214691:T:C	1.01863e-05	-0.498898	-0.987187	0.000122166	-0.538673	-0.983215
233214825	chr2:233214825:C:T	7.75964e-06	-0.940981	-0.817209	8.65228e-05	-1.05519	-0.811671
233215843	chr2:233215843:A:G	3.20752e-06	-1.56674	-1.07489	4.19709e-05	-1.51834	-1.07195
233215941	chr2:233215941:G:C	2.01005e-05	-1.55824	0.751856	0.000246461	-1.58406	0.763992
233216206	chr2:233216206:G:T	7.9825e-05	-1.16939e-10	0.572712	0.0010051	-1.16939e-10	0.585578
233216499	chr2:233216499:T:C	1.57287e-05	-1.16939e-10	-1.05163	0.000195259	-1.16939e-10	-1.05294
233216617	chr2:233216617:C:T	6.15575e-05	0.312847	-2.2556e-10	0.000642582	0.138227	-2.2556e-10
233216746	chr2:233216746:A:C	1.23361e-05	-1.53731	0.242718	0.00014926	-1.57384	0.252255
233216875	chr2:233216875:C:T	1.2221e-05	-1.54569	0.241718	0.000148441	-1.57838	0.2513
233216894	chr2:233216894:A:G	1.70892e-05	-1.16939e-10	-0.96868	0.000212529	-1.16939e-10	-0.96819
233217905	chr2:233217905:C:T	1.20656e-05	-1.31676	-2.2556e-10	0.000156284	-1.27559	-2.2556e-10
233217933	chr2:233217933:A:G	5.38885e-05	-1.16939e-10	0.179792	0.000676167	-1.16939e-10	0.189173
233218247	chr2:233218247:G:A	1.70703e-05	-1.16939e-10	-0.969784	0.000212678	-1.16939e-10	-0.96749
233218568	chr2:233218568:C:T	8.52399e-06	-0.70759	-0.95665	0.000104843	-0.719641	-0.955159
233218675	chr2:233218675:G:C	4.24499e-06	-1.35253	-1.00886	4.90944e-05	-1.42619	-1.00734
233219695	chr2:233219695:C:T	1.55886e-05	-1.16939e-10	-1.06058	0.000193453	-1.16939e-10	-1.06223
233219722	chr2:233219722:C:T	4.56662e-06	-1.19449	-1.09386	5.15353e-05	-1.29225	-1.09275
233220902	chr2:233220902:G:C	1.65595e-05	-1.16939e-10	-1.00017	0.000205545	-1.16939e-10	-1.0016
233221019	chr2:233221019:C:T	1.62396e-05	-1.16939e-10	-1.01967	0.000202236	-1.16939e-10	-1.01783
233221112	chr2:233221112:A:G	1.66737e-05	-1.16939e-10	-0.993293	0.000207491	-1.16939e-10	-0.99218
233221161	chr2:233221161:G:A	2.22761e-05	-1.16939e-10	-0.703611	0.000278033	-1.16939e-10	-0.699529
233221579	chr2:233221579:T:C	1.51584e-05	-1.16939e-10	-1.08857	0.000188699	-1.16939e-10	-1.08711
233221607	chr2:233221607:C:G	3.69255e-06	-1.38021	-1.1206	4.69234e-05	-1.3569	-1.12185
233221662	chr2:233221662:C:G	1.59107e-05	-1.16939e-10	-1.04013	0.000197198	-1.16939e-10	-1.04306
233222072	chr2:233222072:A:G	2.44888e-05	-1.16939e-10	-0.608907	0.000305088	-1.16939e-10	-0.606667
233222562	chr2:233222562:C:T	2.43455e-05	-1.16939e-10	-0.614779	0.000303943	-1.16939e-10	-0.610428
233223059	chr2:233223059:A:G	2.34809e-05	-1.16939e-10	-0.650936	0.000293193	-1.16939e-10	-0.646437
233223134	chr2:233223134:T:C	5.70753e-06	-1.06437	-1.00097	6.9411e-05	-1.08744	-0.999782
233223181	chr2:233223181:A:G	4.29523e-05	-1.16939e-10	-0.0470356	0.000539137	-1.16939e-10	-0.0372987
233223235	chr2:233223235:G:A	3.20639e-05	-1.16939e-10	-0.339394	0.000401011	-1.16939e-10	-0.333278
233223784	chr2:233223784:A:G	2.08986e-05	-0.510881	-0.256561	0.000265582	-0.491938	-0.253407
233223791	chr2:233223791:A:G	1.72829e-05	-1.16939e-10	-0.957408	0.000215501	-1.16939e-10	-0.954302
233223968	chr2:233223968:A:G	3.94497e-05	-1.16939e-10	-0.132099	0.000495451	-1.16939e-10	-0.121799
233224375	chr2:233224375:T:C	1.07437e-05	-1.43281	-2.2556e-10	0.000136649	-1.40985	-2.2556e-10
233224659	chr2:233224659:C:T	9.30627e-06	-0.488942	-1.08749	0.000140665	-0.295129	-1.08576
233225062	chr2:233225062:T:C	2.90658e-05	-1.16939e-10	-0.437564	0.000360752	-1.16939e-10	-0.439077
233225195	chr2:233225195:G:A	1.46898e-05	-1.16939e-10	-1.11997	0.000182452	-1.16939e-10	-1.12078
233226149	chr2:233226149:C:T	4.04334e-05	-0.0247251	-0.0827434	0.000572717	0.0951417	-0.0720183
233226293	chr2:233226293:T:C	7.21057e-05	-1.16939e-10	0.471008	0.000905855	-1.16939e-10	0.481612
233226486	chr2:233226486:A:T	2.57955e-05	-1.16939e-10	-0.556923	0.000321776	-1.16939e-10	-0.553414
233226717	chr2:233226717:G:A	4.91821e-06	-1.41878	-0.795402	6.30392e-05	-1.39135	-0.792157
233226750	chr2:233226750:T:C	2.70065e-05	-1.16939e-10	-0.511047	0.000338877	-1.16939e-10	-0.501631
233226964	chr2:233226964:T:TGCCCTCCAGGGCTC	1.48893e-05	-1.16939e-10	-1.10648	0.000185071	-1.16939e-10	-1.10653
233227228	chr2:233227228:C:T	2.02116e-05	-1.16939e-10	-0.800869	0.000250742	-1.16939e-10	-0.802845
233227265	chr2:233227265:A:G	2.39648e-05	-0.345411	-0.285129	0.000378632	-0.113574	-0.27713
233227487	chr2:233227487:A:T	1.42444e-05	-1.16939e-10	-1.15076	0.000177079	-1.16939e-10	-1.15067
233227507	chr2:233227507:CCA:C	1.5591e-05	-0.355958	-0.704473	0.000204315	-0.307039	-0.700565
233228150	chr2:233228150:A:G	1.81596e-05	-0.488897	-0.419027	0.000285128	-0.263729	-0.410601
233228229	chr2:233228229:C:T	1.8278e-05	-1.16939e-10	-0.901427	0.000226899	-1.16939e-10	-0.902763
233228313	chr2:233228313:G:A	5.96885e-06	-0.931628	-1.08894	7.89969e-05	-0.869561	-1.0883
233228754	chr2:233228754:TG:T	5.75765e-05	0.153794	0.092196	0.000727653	0.168025	0.094532
233228834	chr2:233228834:T:C	6.10019e-05	-1.16939e-10	0.30378	0.000770582	-1.16939e-10	0.319878
233228884	chr2:233228884:T:G	4.1208e-05	0.129489	-0.217982	0.000698949	0.430359	-0.208048
233229353	chr2:233229353:A:G	4.4821e-06	-1.18228	-1.12476	6.37715e-05	-1.04762	-1.12434
233229394	chr2:233229394:G:A	4.38972e-05	0.938479	-0.963753	0.000605965	1.0418	-0.96225
233229587	chr2:233229587:G:A	1.53117e-05	-1.16939e-10	-1.0785	0.000190913	-1.16939e-10	-1.07545
233229678	chr2:233229678:A:T	4.39342e-06	-1.43647	-0.890547	6.07352e-05	-1.33081	-0.889932
233229733	chr2:233229733:C:T	1.42425e-05	-1.16939e-10	-1.15089	0.000177032	-1.16939e-10	-1.15094
233229790	chr2:233229790:C:T	1.46376e-05	-1.16939e-10	-1.12353	0.000182173	-1.16939e-10	-1.12231
233229911	chr2:233229911:G:A	9.22908e-05	-1.16939e-10	0.717819	0.00115936	-1.16939e-10	0.728356
233230117	chr2:233230117:A:G	1.63474e-05	-1.16939e-10	-1.01306	0.000202788	-1.16939e-10	-1.0151
233230130	chr2:233230130:A:C	4.41279e-05	-1.16939e-10	-0.0200323	0.000552191	-1.16939e-10	-0.0133732
233230427	chr2:233230427:C:T	1.35508e-05	-1.31542	0.114737	0.000178991	-1.26153	0.1216
233230517	chr2:233230517:G:A	3.67125e-05	-1.16939e-10	-0.204008	0.000460266	-1.16939e-10	-0.195463
233230871	chr2:233230871:C:T	1.50899e-05	-1.16939e-10	-1.0931	0.000187604	-1.16939e-10	-1.09293
233230880	chr2:233230880:C:T	1.51067e-05	-1.16939e-10	-1.09199	0.000187784	-1.16939e-10	-1.09197
233230928	chr2:233230928:T:G	1.77274e-05	-1.16939e-10	-0.932011	0.000219843	-1.16939e-10	-0.934353
233230985	chr2:233230985:A:G	9.76733e-06	-0.583475	-0.944607	0.000101801	-0.757331	-0.946917
233231127	chr2:233231127:G:T	5.15532e-05	-1.16939e-10	0.135489	0.000640464	-1.16939e-10	0.134926
233231964	chr2:233231964:G:A	2.96205e-06	-1.58814	-1.1331	3.77132e-05	-1.56434	-1.13292
233232500	chr2:233232500:C:T	1.43058e-05	-1.16939e-10	-1.14646	0.000177788	-1.16939e-10	-1.14668
233232538	chr2:233232538:T:C	3.45617e-06	-1.46649	-1.10048	4.207e-05	-1.48821	-1.09972
233232850	chr2:233232850:A:G	1.49922e-05	-1.16939e-10	-1.0996	0.00018627	-1.16939e-10	-1.10007
233233323	chr2:233233323:T:C	1.43094e-05	-1.16939e-10	-1.14621	0.000177881	-1.16939e-10	-1.14615
233233376	chr2:233233376:A:C	6.51823e-06	-1.49324	-0.439281	9.14032e-05	-1.3736	-0.438385
233233973	chr2:233233973:G:A	9.54734e-06	-0.614324	-0.936539	8.50204e-05	-0.950528	-0.933848
233234032	chr2:233234032:G:A	1.52165e-05	-1.16939e-10	-1.08475	0.000189428	-1.16939e-10	-1.08326
233234045	chr2:233234045:T:C	1.12076e-05	-0.458434	-0.9321	9.15932e-05	-0.879377	-0.930534
233234402	chr2:233234402:C:G	6.86302e-05	0.949902	-0.528294	0.00012445	-0.96536	-0.538004
233234416	chr2:233234416:C:T	4.20077e-06	-1.39984	-0.972017	5.86429e-05	-1.29605	-0.959746
233234851	chr2:233234851:C:T	6.07125e-06	-1.38531	-0.618251	9.01884e-05	-1.2203	-0.605065
233235075	chr2:233235075:C:T	1.88148e-05	-0.872483	-2.2556e-10	0.000191071	-1.07462	-2.2556e-10
233235132	chr2:233235132:A:G	1.58439e-05	-1.16939e-10	-1.04434	0.000196919	-1.16939e-10	-1.04447
233235231	chr2:233235231:C:T	1.83246e-05	-1.16939e-10	-0.898882	0.000227742	-1.16939e-10	-0.899055
233235480	chr2:233235480:A:C	1.43158e-05	-1.16939e-10	-1.14576	0.000178509	-1.16939e-10	-1.14263
233235544	chr2:233235544:G:A	1.48211e-05	-1.16939e-10	-1.11107	0.000184224	-1.16939e-10	-1.11112
233236237	chr2:233236237:G:A	1.17147e-05	-0.320865	-1.02542	5.13981e-05	-1.36009	-1.02758
233236283	chr2:233236283:G:A	3.26306e-06	-1.58796	-1.0365	4.15081e-05	-1.56524	-1.03614
233236296	chr2:233236296:C:T	3.86374e-06	-1.56275	-0.892745	5.03326e-05	-1.51565	-0.892969
233236434	chr2:233236434:T:C	4.0378e-06	-1.26013	-1.15129	7.70618e-05	-0.831323	-1.15134
233236573	chr2:233236573:G:A	3.67388e-06	-1.35445	-1.15143	6.65775e-05	-0.977453	-1.15145
233236966	chr2:233236966:G:A	1.58174e-05	-1.16939e-10	-1.04602	0.000197282	-1.16939e-10	-1.04263
233236972	chr2:233236972:C:T	6.37646e-05	1.00652	-0.658444	0.000108992	-0.969765	-0.66623
233237298	chr2:233237298:A:C	5.31327e-05	0.360731	-0.195063	0.000128132	-1.27576	-0.198446
233237625	chr2:233237625:G:T	2.77045e-05	0.427283	-0.912812	6.7244e-05	-1.19971	-0.919228
233237656	chr2:233237656:T:G	7.29012e-05	1.13454	-0.652559	0.000150246	-0.666402	-0.64859
233237904	chr2:233237904:C:T	4.81262e-05	0.397224	-0.330523	0.000112364	-1.26704	-0.338491
233237979	chr2:233237979:A:G	1.17548e-05	-1.34286	-2.2556e-10	0.000165586	-1.21778	-2.2556e-10
233238193	chr2:233238193:A:G	5.02588e-06	-1.18586	-1.00666	9.96e-05	-0.721259	-1.00485
233238281	chr2:233238281:T:C	1.42535e-05	-1.16939e-10	-1.15012	0.000177111	-1.16939e-10	-1.15049
233238326	chr2:233238326:C:T	2.06851e-05	-1.16939e-10	-0.777711	0.000256706	-1.16939e-10	-0.779336
233238529	chr2:233238529:T:C	2.9182e-05	0.540207	-0.973779	6.35532e-05	-1.20046	-0.974928
233238660	chr2:233238660:G:A	5.05268e-05	-1.16939e-10	0.11538	0.000635545	-1.16939e-10	0.127215
233238763	chr2:233238763:C:G	1.647e-05	-1.16939e-10	-1.00559	0.000204494	-1.16939e-10	-1.00673
233238827	chr2:233238827:T:G	1.66783e-05	-1.16939e-10	-0.993017	0.000207086	-1.16939e-10	-0.994135
233239284	chr2:233239284:C:T	4.26941e-05	0.644201	-0.697266	8.77392e-05	-1.15277	-0.700126
233239397	chr2:233239397:G:A	9.20375e-06	-0.462237	-1.12528	4.68157e-05	-1.35505	-1.126
233239421	chr2:233239421:C:T	8.43074e-05	-1.16939e-10	0.627345	0.00104867	-1.16939e-10	0.628009
233239737	chr2:233239737:T:C	3.56846e-05	0.734866	-0.967272	7.02341e-05	-1.10702	-0.968416
233239757	chr2:233239757:C:T	1.52579e-05	-1.08203	-2.2556e-10	0.000153517	-1.29346	-2.2556e-10
233239933	chr2:233239933:G:A	3.45134e-05	-1.16939e-10	-0.265777	0.000433278	-1.16939e-10	-0.255889
233239940	chr2:233239940:A:T	3.5533e-05	0.755601	-0.992265	6.9151e-05	-1.09764	-0.993332
233240185	chr2:233240185:G:A	1.08832e-05	-1.4199	-2.2556e-10	0.000122053	-1.52282	-2.2556e-10
233240299	chr2:233240299:A:C	3.93098e-05	0.858112	-0.993763	0.000335933	0.491401	-1.00176
233240581	chr2:233240581:TG:T	1.43258e-05	-1.14506	-2.2556e-10	0.000146666	-1.33911	-2.2556e-10
233240591	chr2:233240591:A:G	1.82076e-05	0.194271	-1.09956	0.00012412	-0.406819	-1.0992
233240738	chr2:233240738:C:A	3.15386e-06	-1.56472	-1.09378	4.75686e-05	-1.37166	-1.09344
233241550	chr2:233241550:G:A	1.4703e-05	-1.16939e-10	-1.11908	0.000182876	-1.16939e-10	-1.11846
233241912	chr2:233241912:C:T	9.6838e-06	-1.53667	-2.2556e-10	0.000137532	-1.40341	-2.2556e-10
233242236	chr2:233242236:A:C	2.75175e-05	-1.16939e-10	-0.492303	0.000341376	-1.16939e-10	-0.494282
233242283	chr2:233242283:C:G	2.68206e-05	-1.16939e-10	-0.517955	0.000332739	-1.16939e-10	-0.519908
233242399	chr2:233242399:T:G	3.21828e-05	0.705313	-1.04101	6.48315e-05	-1.11339	-1.04209
233242532	chr2:233242532:C:T	3.02366e-05	-1.16939e-10	-0.398073	0.000381496	-1.16939e-10	-0.383168
233242883	chr2:233242883:C:G	1.44484e-05	-1.16939e-10	-1.13654	0.000180494	-1.16939e-10	-1.13157
233243011	chr2:233243011:A:G	3.68979e-05	-1.16939e-10	-0.198971	0.000457182	-1.16939e-10	-0.202186
233243095	chr2:233243095:C:T	4.00156e-06	-1.48397	-0.936467	5.83588e-05	-1.33527	-0.925392
233243235	chr2:233243235:A:T	1.85268e-05	-0.887908	-2.2556e-10	0.000174658	-1.16444	-2.2556e-10
233243378	chr2:233243378:G:A	1.42819e-05	-1.16939e-10	-1.14813	0.00017753	-1.16939e-10	-1.14813
233243479	chr2:233243479:T:C	1.42888e-05	-1.16939e-10	-1.14765	0.000177573	-1.16939e-10	-1.14788
233243826	chr2:233243826:C:T	1.424e-05	-1.16939e-10	-1.15107	0.000176999	-1.16939e-10	-1.15113
233243827	chr2:233243827:G:A	4.59986e-06	-1.2893	-0.991803	8.71973e-05	-0.868907	-0.990187
233243863	chr2:233243863:G:A	3.58527e-05	0.804505	-1.03221	0.00021798	0.0879861	-1.03085
233244392	chr2:233244392:C:G	2.40674e-05	-1.16939e-10	-0.626268	0.000299692	-1.16939e-10	-0.624513
233244443	chr2:233244443:T:A	1.459e-05	-1.16939e-10	-1.12679	0.00018147	-1.16939e-10	-1.12618
233244476	chr2:233244476:G:A	3.91452e-06	-1.29395	-1.14848	4.9172e-05	-1.28333	-1.14861
233244527	chr2:233244527:G:A	4.33546e-06	-1.35162	-0.988673	7.9242e-05	-0.967721	-0.987041
233244630	chr2:233244630:G:A	1.97917e-05	-1.16939e-10	-0.821864	0.000245486	-1.16939e-10	-0.824027
233244724	chr2:233244724:C:T	1.95507e-05	-1.16939e-10	-0.834113	0.000244228	-1.16939e-10	-0.829167
233245202	chr2:233245202:G:A	4.16842e-05	0.751917	-0.828919	8.58711e-05	-1.04073	-0.833694
233245209	chr2:233245209:C:T	9.7572e-06	-1.52912	-2.2556e-10	0.000129896	-1.46053	-2.2556e-10
233245368	chr2:233245368:A:AG	4.11838e-05	0.988126	-1.07721	7.67624e-05	-0.9075	-1.07905
233245413	chr2:233245413:T:C	5.10325e-06	-1.03802	-1.13922	4.09574e-05	-1.47565	-1.13908
233245446	chr2:233245446:T:A	2.12238e-05	-1.16939e-10	-0.752001	0.000265243	-1.16939e-10	-0.746622
233245493	chr2:233245493:G:T	3.49009e-05	0.887996	-1.14261	6.80845e-05	-0.963204	-1.14331
233245623	chr2:233245623:C:T	3.36573e-06	-1.4492	-1.14428	3.8996e-05	-1.51925	-1.14456
233245968	chr2:233245968:C:T	1.60157e-05	0.0732907	-1.10685	0.000113064	-0.49275	-1.10657
233246005	chr2:233246005:G:A	3.99579e-05	0.917491	-1.03679	7.66205e-05	-0.949336	-1.03907
233246037	chr2:233246037:C:A	9.56993e-06	-0.446818	-1.10168	4.8527e-05	-1.34281	-1.10234
233246290	chr2:233246290:G:C	6.30795e-05	0.668295	-0.331023	0.000390273	-0.0347581	-0.325663
233246294	chr2:233246294:G:A	4.00014e-05	-1.16939e-10	-0.118209	0.00049925	-1.16939e-10	-0.11416
233246590	chr2:233246590:G:C	1.4236e-05	-1.16939e-10	-1.15135	0.000176966	-1.16939e-10	-1.15131
233246596	chr2:233246596:G:A	7.69462e-05	-1.16939e-10	0.535982	0.000980926	-1.16939e-10	0.56123
233247116	chr2:233247116:A:C	4.13166e-05	-1.29525	1.20939	0.000785641	-0.885713	1.22494
233247219	chr2:233247219:G:T	1.95769e-05	-1.16939e-10	-0.832775	0.000242957	-1.16939e-10	-0.834383
233247735	chr2:233247735:T:C	1.94022e-05	-1.16939e-10	-0.841739	0.000240804	-1.16939e-10	-0.843285
233248080	chr2:233248080:G:T	1.59458e-05	-1.16939e-10	-1.03793	0.000199038	-1.16939e-10	-1.03377
233248180	chr2:233248180:C:A	6.51297e-05	-1.38772	1.75698	0.0011724	-1.0337	1.77324
233248465	chr2:233248465:C:T	3.71121e-06	-1.58127	-0.914497	5.04559e-05	-1.50339	-0.902781
233248542	chr2:233248542:G:A	1.49303e-05	-1.16939e-10	-1.10373	0.000185596	-1.16939e-10	-1.1037
233248612	chr2:233248612:G:A	3.27348e-05	0.807417	-1.1261	6.55358e-05	-1.01754	-1.12713
233248962	chr2:233248962:G:A	1.42537e-05	-1.16939e-10	-1.15011	0.000177136	-1.16939e-10	-1.15035
233249042	chr2:233249042:C:T	2.3352e-05	0.456941	-1.11338	5.57102e-05	-1.19198	-1.11513
233249095	chr2:233249095:T:C	2.52788e-05	0.420572	-0.99773	6.14194e-05	-1.20821	-1.00133
233249126	chr2:233249126:C:T	1.15735e-05	-0.215908	-1.1425	8.66959e-05	-0.722274	-1.14259
233249514	chr2:233249514:C:T	7.30482e-05	-1.39227	1.87626	0.00131085	-1.0416	1.89276
233249596	chr2:233249596:A:G	1.61565e-05	-1.16939e-10	-1.0248	0.000200594	-1.16939e-10	-1.02598
233249665	chr2:233249665:G:T	1.69057e-05	-1.16939e-10	-0.979473	0.000210586	-1.16939e-10	-0.977373
233250193	chr2:233250193:C:T	2.93158e-05	0.679949	-1.10895	6.25396e-05	-1.08117	-1.1103
233250916	chr2:233250916:G:A	1.73907e-05	-1.16939e-10	-0.951187	0.000215933	-1.16939e-10	-0.952298
233250963	chr2:233250963:T:C	1.12296e-05	-0.641193	-0.747379	6.62966e-05	-1.39379	-0.739339
233251022	chr2:233251022:A:G	1.4296e-05	-1.16939e-10	-1.14715	0.000177792	-1.16939e-10	-1.14665
233251039	chr2:233251039:T:C	5.03249e-06	-1.07384	-1.11737	4.11819e-05	-1.49189	-1.11738
233251053	chr2:233251053:T:G	1.48162e-05	-1.16939e-10	-1.1114	0.000184309	-1.16939e-10	-1.11066
233251112	chr2:233251112:A:T	3.51775e-06	-1.54116	-1.00814	4.89414e-05	-1.43754	-0.999099
233251124	chr2:233251124:T:C	1.51058e-05	-1.16939e-10	-1.09205	0.000187851	-1.16939e-10	-1.09162
233251331	chr2:233251331:G:A	1.53669e-05	-1.16939e-10	-1.07491	0.000191104	-1.16939e-10	-1.07445
233251364	chr2:233251364:C:G	2.13035e-05	-1.16939e-10	-0.748255	0.000266658	-1.16939e-10	-0.7413
233251563	chr2:233251563:C:T	4.22101e-05	0.655986	-0.72045	9.69916e-05	-1.03524	-0.717401
233251668	chr2:233251668:C:T	1.44236e-05	-1.16939e-10	-1.13826	0.00017937	-1.16939e-10	-1.13782
233252023	chr2:233252023:C:G	2.34421e-05	0.435064	-1.08766	5.67334e-05	-1.1993	-1.0896
233252802	chr2:233252802:G:A	3.06205e-05	0.710891	-1.09635	6.4195e-05	-1.06718	-1.09816
233252937	chr2:233252937:T:C	2.87573e-05	0.644239	-1.09247	6.24437e-05	-1.09865	-1.09436
233252991	chr2:233252991:C:T	3.59367e-06	-1.57445	-0.953507	4.9229e-05	-1.48798	-0.942802
233253123	chr2:233253123:C:T	2.88084e-05	0.6465	-1.09296	6.24793e-05	-1.0976	-1.09483
233253507	chr2:233253507:A:G	3.2288e-05	0.780448	-1.11288	6.53556e-05	-1.03303	-1.11439
233253772	chr2:233253772:A:G	2.36837e-05	-1.16939e-10	-0.642337	0.000296498	-1.16939e-10	-0.635227
233254024	chr2:233254024:A:T	4.78929e-05	-1.16939e-10	0.0618418	0.000597996	-1.16939e-10	0.0663156
233254121	chr2:233254121:CTT:C	2.34804e-05	-1.16939e-10	-0.650957	0.00029394	-1.16939e-10	-0.643893
233254137	chr2:233254137:AT:A	1.58165e-05	-1.16939e-10	-1.04607	0.000196382	-1.16939e-10	-1.0472
233254271	chr2:233254271:C:T	1.57668e-05	-1.16939e-10	-1.04922	0.000195768	-1.16939e-10	-1.05034
233254442	chr2:233254442:C:T	1.56001e-05	-1.16939e-10	-1.05985	0.000193708	-1.16939e-10	-1.06091
233254549	chr2:233254549:T:C	9.24456e-06	-1.58309	-2.2556e-10	0.000126936	-1.48358	-2.2556e-10
233254608	chr2:233254608:T:G	1.5195e-05	-1.16939e-10	-1.08616	0.000189048	-1.16939e-10	-1.08527
233255431	chr2:233255431:T:C	6.93653e-05	-1.16939e-10	0.432263	0.000869112	-1.16939e-10	0.440204
233255518	chr2:233255518:T:A	5.29469e-06	-1.01619	-1.12423	4.39748e-05	-1.42089	-1.12276
233255581	chr2:233255581:T:C	1.7986e-05	-1.16939e-10	-0.91753	0.000223297	-1.16939e-10	-0.918763
233255770	chr2:233255770:C:G	3.89082e-06	-1.58146	-0.867042	5.27634e-05	-1.5072	-0.854251
233255783	chr2:233255783:C:G	2.2987e-05	-1.16939e-10	-0.672196	0.000287838	-1.16939e-10	-0.66487
233255846	chr2:233255846:G:A	3.94772e-05	0.621881	-0.753283	0.000246113	-0.070772	-0.750704
233256037	chr2:233256037:G:A	2.33676e-05	-1.16939e-10	-0.655774	0.000292519	-1.16939e-10	-0.64874
233256046	chr2:233256046:C:T	1.44747e-05	-1.16939e-10	-1.13472	0.000179794	-1.16939e-10	-1.13546
233256511	chr2:233256511:A:T	6.43406e-06	-0.835572	-1.10995	4.95392e-05	-1.31645	-1.10805
233256719	chr2:233256719:C:T	1.06787e-05	-1.43887	-2.2556e-10	0.000183668	-1.11414	-2.2556e-10
233256961	chr2:233256961:G:A	1.58919e-05	-1.16939e-10	-1.04132	0.000197318	-1.16939e-10	-1.04245
233257131	chr2:233257131:G:A	6.23178e-06	-0.845019	-1.13244	4.80735e-05	-1.32329	-1.13124
233257223	chr2:233257223:G:A	1.57502e-05	-1.16939e-10	-1.05027	0.000196349	-1.16939e-10	-1.04737
233257676	chr2:233257676:G:A	6.2214e-06	-0.838234	-1.1409	3.95484e-05	-1.50842	-1.14132
233257878	chr2:233257878:G:A	3.39304e-06	-1.58852	-0.99688	4.4936e-05	-1.53463	-0.987399
233258107	chr2:233258107:G:A	1.4887e-05	-1.16939e-10	-1.10664	0.000184947	-1.16939e-10	-1.1072
233258118	chr2:233258118:G:T	1.61115e-05	-1.16939e-10	-1.02759	0.000200025	-1.16939e-10	-1.02883
233258374	chr2:233258374:A:G	8.31093e-06	-0.802586	-0.886968	5.18692e-05	-1.49233	-0.886218
233258588	chr2:233258588:A:G	2.23193e-05	0.286525	-0.988197	5.83207e-05	-1.26946	-0.991852
233258775	chr2:233258775:C:T	2.94023e-05	0.288422	-0.714475	7.66602e-05	-1.26727	-0.720615
233258952	chr2:233258952:A:G	1.7673e-05	-1.16939e-10	-0.93509	0.000220011	-1.16939e-10	-0.933589
233259199	chr2:233259199:A:G	1.75567e-05	-1.16939e-10	-0.941688	0.000217678	-1.16939e-10	-0.944249
233259235	chr2:233259235:T:A	2.91848e-05	0.320578	-0.754055	7.47493e-05	-1.25324	-0.759883
233259291	chr2:233259291:C:G	2.39364e-05	-1.16939e-10	-0.631724	0.00029724	-1.16939e-10	-0.632728
233259396	chr2:233259396:G:A	4.64873e-05	0.679558	-0.647504	0.000287547	-0.0209956	-0.644886
233259420	chr2:233259420:T:A	9.17638e-06	-1.59049	-2.2556e-10	0.000117456	-1.5612	-2.2556e-10
233259867	chr2:233259867:CTTTG:C	1.65291e-05	-1.16939e-10	-1.002	0.000202571	-1.16939e-10	-1.01618
233261176	chr2:233261176:C:T	3.53749e-05	0.2836	-0.524722	9.18587e-05	-1.2793	-0.527721
233261373	chr2:233261373:A:C	4.13304e-06	-1.50977	-0.878345	5.93316e-05	-1.37844	-0.865682
233261399	chr2:233261399:G:A	3.38797e-06	-1.49423	-1.09266	5.57964e-05	-1.21264	-1.09292
233261670	chr2:233261670:TGAGAGGA:T	3.3532e-05	0.647129	-0.941753	7.22471e-05	-1.10229	-0.944884
233261751	chr2:233261751:G:A	8.69273e-06	-0.790373	-0.854265	5.38363e-05	-1.48793	-0.853391
233261790	chr2:233261790:A:G	1.42351e-05	-1.16939e-10	-1.15142	0.000176938	-1.16939e-10	-1.15147
233261818	chr2:233261818:C:T	4.13666e-06	-1.50997	-0.877263	5.93776e-05	-1.37878	-0.864575
233261928	chr2:233261928:C:CA	4.44474e-06	-1.50937	-0.806037	6.39222e-05	-1.37779	-0.791813
233262800	chr2:233262800:C:G	1.4391e-05	-1.16939e-10	-1.14052	0.000178954	-1.16939e-10	-1.14014
233262813	chr2:233262813:G:A	3.8148e-05	0.560448	-0.726101	0.000240289	-0.121837	-0.723589
233263166	chr2:233263166:A:G	0.000126422	1.0325	-2.2556e-10	0.00025323	-0.792968	-2.2556e-10
233264200	chr2:233264200:A:G	2.83272e-05	0.559893	-1.0232	6.39283e-05	-1.14388	-1.02563
233264263	chr2:233264263:C:G	1.45482e-05	-1.16939e-10	-1.12965	0.000180945	-1.16939e-10	-1.12907
233264269	chr2:233264269:G:C	2.75937e-05	0.519302	-1.00884	6.37241e-05	-1.16126	-1.01144
233264322	chr2:233264322:C:A	1.43522e-05	-1.16939e-10	-1.14322	0.00017846	-1.16939e-10	-1.1429
233264338	chr2:233264338:G:A	1.51257e-05	-1.16939e-10	-1.09073	0.000187894	-1.16939e-10	-1.09139
233265279	chr2:233265279:G:A	2.13484e-05	-1.16939e-10	-0.746149	0.000265056	-1.16939e-10	-0.747326
233266139	chr2:233266139:C:T	2.13521e-05	-1.16939e-10	-0.745974	0.000265102	-1.16939e-10	-0.747151
233266584	chr2:233266584:C:T	1.83598e-05	-1.16939e-10	-0.896959	0.000227954	-1.16939e-10	-0.898125
233266670	chr2:233266670:G:A	1.43518e-05	-1.16939e-10	-1.14325	0.000178457	-1.16939e-10	-1.14292
233267343	chr2:233267343:T:C	3.47839e-06	-1.48311	-1.07744	5.79783e-05	-1.18947	-1.07773
233267814	chr2:233267814:A:AC	1.85488e-05	-1.16939e-10	-0.886718	0.000231702	-1.16939e-10	-0.881817
233267963	chr2:233267963:C:T	4.41464e-05	0.950259	-0.969874	8.13068e-05	-0.956132	-0.972906
233268811	chr2:233268811:C:T	1.72554e-05	-1.16939e-10	-0.959002	0.000215639	-1.16939e-10	-0.953663
233269110	chr2:233269110:C:T	3.7128e-06	-1.59009	-0.905251	4.88337e-05	-1.54541	-0.893439
233269140	chr2:233269140:T:C	2.21091e-05	-1.16939e-10	-0.711136	0.00027448	-1.16939e-10	-0.712391
233269689	chr2:233269689:G:A	1.65741e-05	-1.16939e-10	-0.999281	0.000206998	-1.16939e-10	-0.99456
233269807	chr2:233269807:C:T	3.97042e-05	0.510818	-0.636486	9.11212e-05	-1.17167	-0.643404
233269914	chr2:233269914:T:C	1.47517e-05	-1.16939e-10	-1.11577	0.000183506	-1.16939e-10	-1.11502
233270382	chr2:233270382:C:T	3.56172e-06	-1.58468	-0.952204	4.65478e-05	-1.54219	-0.944593
233270813	chr2:233270813:G:A	1.47332e-05	-1.16939e-10	-1.11702	0.000183273	-1.16939e-10	-1.11629
233271044	chr2:233271044:C:T	2.80731e-05	0.413464	-0.885776	6.80473e-05	-1.21653	-0.890536
233271511	chr2:233271511:C:G	1.47447e-05	-1.16939e-10	-1.11624	0.000183417	-1.16939e-10	-1.1155
233271889	chr2:233271889:C:T	1.59941e-05	-1.16939e-10	-1.03491	0.000199358	-1.16939e-10	-1.03216
233271992	chr2:233271992:A:T	2.4382e-05	-0.261072	-0.352208	0.000118704	-1.20244	-0.348199
233272263	chr2:233272263:C:T	1.60675e-05	-1.16939e-10	-1.03033	0.000199484	-1.16939e-10	-1.03153
233272333	chr2:233272333:C:T	7.40872e-06	-1.54384	-0.26063	9.62389e-05	-1.51689	-0.243544
233272947	chr2:233272947:G:C	2.0851e-05	-0.382935	-0.386787	0.000107477	-1.26717	-0.382827
233273124	chr2:233273124:C:G	1.47412e-05	-1.16939e-10	-1.11648	0.000183374	-1.16939e-10	-1.11574
233273202	chr2:233273202:C:T	3.59083e-05	0.715011	-0.941167	7.45926e-05	-1.07086	-0.944365
233273432	chr2:233273432:G:C	1.53572e-05	-1.16939e-10	-1.07554	0.000193014	-1.16939e-10	-1.06451
233273594	chr2:233273594:C:T	3.45746e-05	0.707026	-0.971032	7.21259e-05	-1.07484	-0.974017
233273818	chr2:233273818:T:TA	2.04187e-05	-1.16939e-10	-0.790674	0.000255392	-1.16939e-10	-0.784469
233274317	chr2:233274317:T:C	1.58881e-05	-1.16939e-10	-1.04155	0.000197274	-1.16939e-10	-1.04268
233274722	chr2:233274722:A:G	3.64831e-05	0.660107	-0.870382	7.80106e-05	-1.09652	-0.873905
233274822	chr2:233274822:G:A	3.3233e-05	0.662803	-0.966385	7.10187e-05	-1.09495	-0.969378
233274846	chr2:233274846:C:T	1.48608e-05	-1.16939e-10	-1.1084	0.000184875	-1.16939e-10	-1.10759
233275072	chr2:233275072:T:C	3.09641e-05	0.631856	-1.00615	6.73532e-05	-1.10861	-1.00871
233275319	chr2:233275319:G:A	1.67284e-05	-1.16939e-10	-0.990017	0.000207633	-1.16939e-10	-0.991494
233275771	chr2:233275771:G:A	4.73928e-05	0.619446	-0.568101	0.000103363	-1.11382	-0.575201
233276306	chr2:233276306:T:C	3.75777e-05	0.742613	-0.923327	7.77778e-05	-1.04683	-0.926577
233276621	chr2:233276621:C:T	3.76589e-05	0.725717	-0.904273	7.8616e-05	-1.05496	-0.907736
233276674	chr2:233276674:G:A	1.46786e-05	-1.16939e-10	-1.12074	0.000183771	-1.16939e-10	-1.11358
233276712	chr2:233276712:T:C	4.71081e-06	-1.25877	-0.998497	7.05044e-05	-1.07424	-0.997352
233276893	chr2:233276893:C:T	5.37929e-06	-1.34545	-0.779114	7.92283e-05	-1.17863	-0.776304
233277353	chr2:233277353:G:A	3.28382e-05	0.60473	-0.920261	7.30333e-05	-1.11283	-0.92352
233277832	chr2:233277832:A:G	1.60391e-05	-1.16939e-10	-1.0321	0.00019912	-1.16939e-10	-1.03336
233277843	chr2:233277843:A:G	3.40549e-05	-0.0151247	-0.264025	0.000151824	-1.04751	-0.257035
233279550	chr2:233279550:T:G	1.97131e-05	-1.16939e-10	-0.82584	0.000246161	-1.16939e-10	-0.82128
233280741	chr2:233280741:T:A	1.52473e-05	-1.16939e-10	-1.08272	0.000189146	-1.16939e-10	-1.08475
233280760	chr2:233280760:G:A	5.86975e-06	-1.40416	-0.633149	7.92349e-05	-1.3314	-0.62345
233281315	chr2:233281315:A:G	4.2272e-06	-1.21488	-1.15071	5.30643e-05	-1.20499	-1.15077
233281340	chr2:233281340:A:T	1.67392e-05	-1.16939e-10	-0.989373	0.000207792	-1.16939e-10	-0.990728
233281716	chr2:233281716:G:C	6.9928e-06	-1.31421	-0.548032	0.000104587	-1.13475	-0.542497
233282094	chr2:233282094:T:C	0.000236648	1.39152	0.267929	0.000375211	-0.676454	0.276674
233282555	chr2:233282555:TC:T	3.66429e-06	-1.58747	-0.92102	4.88075e-05	-1.52982	-0.909564
233282884	chr2:233282884:T:A	6.66349e-06	-1.22042	-0.690059	0.000102088	-1.01586	-0.685571
233282967	chr2:233282967:C:T	3.65045e-06	-1.58965	-0.922623	4.81467e-05	-1.54181	-0.911206
233283499	chr2:233283499:G:A	3.86212e-06	-1.42437	-1.03154	6.67475e-05	-1.09255	-1.0338
233283527	chr2:233283527:CAG:C	1.5158e-05	-1.08859	-2.2556e-10	0.000152174	-1.30224	-2.2556e-10
233283718	chr2:233283718:G:A	1.42534e-05	-1.16939e-10	-1.15013	0.000177264	-1.16939e-10	-1.14963
233283734	chr2:233283734:A:G	1.52475e-05	-1.16939e-10	-1.08271	0.000189706	-1.16939e-10	-1.08179
233283905	chr2:233283905:C:T	1.42537e-05	-1.16939e-10	-1.15011	0.00017718	-1.16939e-10	-1.1501
233283970	chr2:233283970:G:A	4.41308e-05	0.528955	-0.548923	9.95977e-05	-1.16962	-0.556508
233284401	chr2:233284401:G:A	1.47329e-05	-1.16939e-10	-1.11704	0.00018327	-1.16939e-10	-1.11631
233284540	chr2:233284540:A:G	2.91186e-05	-0.191409	-0.244337	0.000138696	-1.15179	-0.243199
233285017	chr2:233285017:A:T	1.63599e-05	-0.125702	-0.886588	0.000119754	-0.656567	-0.885261
233285370	chr2:233285370:A:G	2.07043e-05	-1.16939e-10	-0.776784	0.000258639	-1.16939e-10	-0.771836
233286109	chr2:233286109:G:C	3.29628e-05	-0.513773	0.202026	0.000194692	-1.2534	0.197553
233286311	chr2:233286311:T:G	5.95029e-06	-0.873472	-1.15021	4.04455e-05	-1.47664	-1.15067
233286336	chr2:233286336:G:A	1.75198e-05	-1.16939e-10	-0.943793	0.000214167	-1.16939e-10	-0.960512
233286877	chr2:233286877:G:A	3.35503e-06	-1.58653	-1.01014	4.4724e-05	-1.52574	-1.00102
233287070	chr2:233287070:T:G	1.93841e-05	-1.16939e-10	-0.842671	0.000241359	-1.16939e-10	-0.840981
233287270	chr2:233287270:G:A	1.58933e-05	-1.16939e-10	-1.04123	0.000197322	-1.16939e-10	-1.04243
233287427	chr2:233287427:A:G	3.08442e-06	-1.54856	-1.13221	4.77059e-05	-1.32986	-1.13235
233287595	chr2:233287595:A:G	1.87282e-05	-1.16939e-10	-0.877097	0.000233166	-1.16939e-10	-0.875518
233287643	chr2:233287643:C:T	8.97001e-06	-1.46908	-0.14416	0.000118149	-1.42798	-0.127341
233287873	chr2:233287873:T:C	1.25188e-05	-0.588024	-0.691872	6.8692e-05	-1.40396	-0.693671
233287956	chr2:233287956:G:A	3.92547e-06	-1.5061	-0.933541	5.42143e-05	-1.40218	-0.932148
233288529	chr2:233288529:A:G	3.53246e-06	-1.5888	-0.956334	4.52854e-05	-1.56844	-0.94584
233289071	chr2:233289071:C:G	1.32089e-05	-0.18284	-1.04339	5.81123e-05	-1.22066	-1.04423
233289509	chr2:233289509:C:T	1.44234e-05	-1.16939e-10	-1.13827	0.00017929	-1.16939e-10	-1.13826
233289671	chr2:233289671:C:T	1.46619e-05	-1.16939e-10	-1.12187	0.000182003	-1.16939e-10	-1.12325
233289828	chr2:233289828:C:T	3.70822e-06	-1.58574	-0.910832	4.97328e-05	-1.52159	-0.899014
233290206	chr2:233290206:T:A	6.64883e-06	-1.42217	-0.490515	9.50464e-05	-1.2866	-0.486307
233290585	chr2:233290585:GA:G	6.21141e-06	-1.41701	-0.563732	8.89059e-05	-1.27968	-0.560005
233290646	chr2:233290646:GA:G	1.68908e-05	-0.301339	-0.679019	7.9289e-05	-1.27812	-0.676043
233290755	chr2:233290755:C:T	6.52835e-06	-1.40534	-0.525632	9.38703e-05	-1.26384	-0.52151
233290815	chr2:233290815:G:A	9.33971e-06	-0.51096	-1.06189	4.80165e-05	-1.39166	-1.06407
233291607	chr2:233291607:A:G	7.67101e-06	-1.54278	-0.226898	0.000119391	-1.31969	-0.22518
233292107	chr2:233292107:C:G	1.60098e-05	-1.16939e-10	-1.03392	0.000199134	-1.16939e-10	-1.03329
233292331	chr2:233292331:TA:T	3.39714e-06	-1.56444	-1.01975	4.36042e-05	-1.53618	-1.01593
233292353	chr2:233292353:T:A	6.66847e-06	-1.41683	-0.492908	9.54852e-05	-1.27958	-0.488713
233292540	chr2:233292540:A:G	1.67755e-05	-1.16939e-10	-0.987203	0.000208789	-1.16939e-10	-0.985942
233292684	chr2:233292684:C:T	1.88699e-05	-1.16939e-10	-0.869558	0.00023502	-1.16939e-10	-0.867597
233292863	chr2:233292863:A:G	9.17829e-06	-1.59028	-2.2556e-10	0.000114074	-1.59042	-2.2556e-10
233293011	chr2:233293011:A:G	6.65802e-06	-1.41776	-0.493539	9.53423e-05	-1.28045	-0.489346
233293012	chr2:233293012:T:C	1.57927e-05	-0.0977928	-0.949787	0.000114853	-0.635218	-0.948393
233293121	chr2:233293121:A:G	3.08076e-06	-1.54038	-1.14156	4.82118e-05	-1.31001	-1.14165
233293390	chr2:233293390:G:A	3.58146e-06	-1.58405	-0.947307	4.81649e-05	-1.51635	-0.936287
233293430	chr2:233293430:G:A	1.9992e-05	-1.16939e-10	-0.811795	0.000248946	-1.16939e-10	-0.810031
233293577	chr2:233293577:C:CA	1.84382e-05	-1.16939e-10	-0.892702	0.000229551	-1.16939e-10	-0.891144
233293675	chr2:233293675:C:T	1.70694e-05	-0.337788	-0.632049	8.15703e-05	-1.29563	-0.630177
233294120	chr2:233294120:G:A	5.12545e-06	-1.54747	-0.625442	6.90565e-05	-1.47067	-0.621673
233294314	chr2:233294314:C:T	1.6425e-05	-1.16939e-10	-1.00832	0.000203603	-1.16939e-10	-1.01109
233294829	chr2:233294829:C:T	1.56963e-05	-1.16939e-10	-1.0537	0.000194774	-1.16939e-10	-1.05543
233294897	chr2:233294897:T:C	7.19753e-06	-1.45181	-0.381579	9.12642e-05	-1.44467	-0.368844
233294901	chr2:233294901:T:C	1.19375e-05	-0.438098	-0.889344	6.07832e-05	-1.33706	-0.882889
233294932	chr2:233294932:TC:T	2.93308e-05	0.411663	-0.840151	6.76133e-05	-1.26771	-0.845753
233294951	chr2:233294951:T:C	3.12081e-05	0.481249	-0.847696	6.79458e-05	-1.25533	-0.853231
233295230	chr2:233295230:C:T	6.85585e-06	-1.49645	-0.385574	8.86382e-05	-1.46985	-0.372858
233295467	chr2:233295467:T:C	1.53785e-05	-0.57357	-0.500582	8.3708e-05	-1.39807	-0.50186
233295549	chr2:233295549:A:C	1.88215e-05	-1.16939e-10	-0.872127	0.000234338	-1.16939e-10	-0.870503
233295730	chr2:233295730:ATTTC:A	6.85899e-06	-1.49599	-0.385574	8.86351e-05	-1.46988	-0.372858
233295953	chr2:233295953:T:C	1.19127e-05	-0.537036	-0.792481	6.33139e-05	-1.38482	-0.794342
233296391	chr2:233296391:T:C	9.18027e-06	-1.59007	-2.2556e-10	0.000121485	-1.52748	-2.2556e-10
233296441	chr2:233296441:C:G	1.81842e-05	-1.16939e-10	-0.906572	0.000226922	-1.16939e-10	-0.902663
233296912	chr2:233296912:A:G	1.94158e-05	-1.16939e-10	-0.841039	0.000241758	-1.16939e-10	-0.839332
233297429	chr2:233297429:T:C	1.44818e-05	-1.16939e-10	-1.13423	0.0001801	-1.16939e-10	-1.13376
233297513	chr2:233297513:C:A	1.50487e-05	-1.16939e-10	-1.09583	0.000187128	-1.16939e-10	-1.09548
233297553	chr2:233297553:A:G	6.99456e-05	-1.16939e-10	0.440593	0.000875746	-1.16939e-10	0.447808
233297674	chr2:233297674:A:G	1.88173e-05	-1.16939e-10	-0.87235	0.000234285	-1.16939e-10	-0.870731
233297794	chr2:233297794:T:C	1.68447e-05	-1.16939e-10	-0.983086	0.000209099	-1.16939e-10	-0.984459
233297809	chr2:233297809:G:A	1.4278e-05	-1.16939e-10	-1.14841	0.00017793	-1.16939e-10	-1.14588
233297858	chr2:233297858:T:C	2.67327e-05	0.340412	-0.861649	6.29238e-05	-1.32143	-0.863911
233297866	chr2:233297866:TAATAA:T	1.76246e-05	-1.16939e-10	-0.937826	0.00021998	-1.16939e-10	-0.933732
233297921	chr2:233297921:G:A	7.5056e-06	-1.49397	-0.297506	0.000106208	-1.37374	-0.288123
233298021	chr2:233298021:G:A	1.88103e-05	-1.16939e-10	-0.872719	0.000234198	-1.16939e-10	-0.871099
233298153	chr2:233298153:G:A	2.54203e-05	0.469569	-1.04115	5.58129e-05	-1.26089	-1.04437
233298434	chr2:233298434:A:G	1.53917e-05	-0.357453	-0.715843	0.000117795	-0.845913	-0.712409
233298716	chr2:233298716:C:T	2.79484e-05	-1.16939e-10	-0.476765	0.000348468	-1.16939e-10	-0.473723
233298814	chr2:233298814:TTGTCTCTAATGAGTCCAG:T	2.18739e-05	-1.16939e-10	-0.721833	0.000275012	-1.16939e-10	-0.710453
233298831	chr2:233298831:A:G	5.22389e-06	-1.55077	-0.603108	7.04783e-05	-1.47263	-0.599328
233298836	chr2:233298836:T:A	6.52539e-06	-1.55954	-0.371887	8.36473e-05	-1.5422	-0.358459
233299132	chr2:233299132:C:CAA	8.24688e-06	-1.536	-0.161295	0.000106352	-1.51444	-0.146068
233299189	chr2:233299189:T:A	1.62504e-05	-1.16939e-10	-1.019	0.000202396	-1.16939e-10	-1.01704
233299192	chr2:233299192:A:T	1.62224e-05	-1.16939e-10	-1.02073	0.000202045	-1.16939e-10	-1.01878
233299195	chr2:233299195:T:C	1.62442e-05	-1.16939e-10	-1.01939	0.000202318	-1.16939e-10	-1.01743
233299571	chr2:233299571:G:A	4.20413e-06	-1.5728	-0.798256	5.77591e-05	-1.48615	-0.784833
233299674	chr2:233299674:G:A	2.67388e-05	-1.16939e-10	-0.521009	0.000333363	-1.16939e-10	-0.518036
233300115	chr2:233300115:T:C	8.34051e-06	-1.55921	-0.126794	0.00011639	-1.46399	-0.106331
233300774	chr2:233300774:C:T	2.10442e-05	-1.16939e-10	-0.760499	0.000260712	-1.16939e-10	-0.763853
233301445	chr2:233301445:TAATAC:T	4.25047e-06	-1.40516	-0.95494	6.64485e-05	-1.18665	-0.944191
233301457	chr2:233301457:ATAC:A	4.09291e-06	-1.41732	-0.980549	6.35864e-05	-1.20436	-0.970513
233301466	chr2:233301466:A:C	4.09855e-06	-1.44171	-0.954784	6.29159e-05	-1.24144	-0.944032
233302402	chr2:233302402:G:A	3.85253e-05	0.867282	-1.02309	7.45421e-05	-0.990293	-1.02561
233303020	chr2:233303020:G:A	1.62665e-05	-1.16939e-10	-1.01802	0.0002022	-1.16939e-10	-1.01801
233303144	chr2:233303144:A:T	3.85751e-06	-1.42693	-1.03017	5.9086e-05	-1.22649	-1.02178
233303581	chr2:233303581:T:G	9.55236e-06	-1.55034	-2.2556e-10	0.000126513	-1.48692	-2.2556e-10
233303764	chr2:233303764:CT:C	0.000158965	2.41298	-1.15142	0.000114191	-0.437958	-1.15144
233304816	chr2:233304816:G:GTCTTTTTTCTTTTTT	3.62793e-06	-1.5173	-1.00116	5.25267e-05	-1.37356	-0.992391
233304821	chr2:233304821:T:G	1.46011e-05	-1.16939e-10	-1.12603	0.000182702	-1.16939e-10	-1.11941
233305073	chr2:233305073:G:A	1.52961e-05	-1.16939e-10	-1.07953	0.000190121	-1.16939e-10	-1.07961
233305508	chr2:233305508:C:A	3.2962e-06	-1.5332	-1.08115	4.69514e-05	-1.40294	-1.07522
233306301	chr2:233306301:T:C	3.91133e-06	-1.34981	-1.09344	3.996e-05	-1.54645	-1.09294
233306358	chr2:233306358:G:A	2.54133e-05	-1.16939e-10	-0.571852	0.000315862	-1.16939e-10	-0.571962
233306580	chr2:233306580:G:T	4.94218e-06	-1.50028	-0.709034	5.70409e-05	-1.57722	-0.706277
233306635	chr2:233306635:A:C	9.40898e-06	-1.56546	-2.2556e-10	0.000129186	-1.46602	-2.2556e-10
233306901	chr2:233306901:G:A	3.71845e-06	-1.5124	-0.981416	5.40622e-05	-1.36525	-0.971883
233307982	chr2:233307982:G:A	1.50021e-05	-1.16939e-10	-1.09893	0.000186608	-1.16939e-10	-1.09826
233308271	chr2:233308271:G:A	3.98876e-06	-1.2906	-1.13304	3.85305e-05	-1.54266	-1.13316
233308406	chr2:233308406:G:A	3.60863e-06	-1.52149	-1.0023	5.23645e-05	-1.37619	-0.992846
233308535	chr2:233308535:CAG:C	3.56031e-06	-1.53544	-1.00183	5.10859e-05	-1.4014	-0.992357
233308548	chr2:233308548:T:C	1.48329e-05	-1.16939e-10	-1.11027	0.000184552	-1.16939e-10	-1.10933
233309033	chr2:233309033:C:G	3.58212e-06	-1.52916	-1.00201	5.16675e-05	-1.3899	-0.99254
233310014	chr2:233310014:G:A	1.28179e-05	-1.25628	-2.2556e-10	0.000139954	-1.38596	-2.2556e-10
233310087	chr2:233310087:A:G	3.09899e-06	-1.54484	-1.13121	4.37591e-05	-1.42071	-1.12786
233310196	chr2:233310196:G:A	3.10498e-06	-1.54332	-1.13079	4.39062e-05	-1.4178	-1.12741
233310391	chr2:233310391:T:C	1.47481e-05	-1.16939e-10	-1.11601	0.000183486	-1.16939e-10	-1.11513
233310501	chr2:233310501:T:C	3.50726e-06	-1.52669	-1.0256	5.06867e-05	-1.38492	-1.01668
233310556	chr2:233310556:C:CTGGAG	9.2438e-06	-1.58317	-2.2556e-10	0.000234777	-0.868632	-2.2556e-10
233310994	chr2:233310994:C:T	1.55492e-05	-1.16939e-10	-1.06312	0.000191378	-1.16939e-10	-1.07302
233311386	chr2:233311386:C:T	3.59976e-06	-1.53664	-0.989613	5.16307e-05	-1.40338	-0.979767
233311511	chr2:233311511:C:T	3.23313e-06	-1.51736	-1.11631	3.771e-05	-1.58243	-1.11491
233311589	chr2:233311589:G:T	1.8051e-05	-1.16939e-10	-0.913924	0.000225247	-1.16939e-10	-0.910069
233311595	chr2:233311595:G:A	1.42639e-05	-1.16939e-10	-1.14939	0.000177347	-1.16939e-10	-1.14916
233312105	chr2:233312105:A:G	1.42346e-05	-1.16939e-10	-1.15145	0.000176939	-1.16939e-10	-1.15146
233312285	chr2:233312285:A:T	2.74135e-05	-1.16939e-10	-0.496088	0.000340938	-1.16939e-10	-0.495566
233312657	chr2:233312657:C:T	9.40466e-06	-1.56592	-2.2556e-10	0.000123221	-1.51329	-2.2556e-10
233312703	chr2:233312703:C:T	1.46186e-05	-1.16939e-10	-1.12483	0.000181853	-1.16939e-10	-1.12407
233313041	chr2:233313041:T:C	5.02598e-06	-1.1232	-1.06931	4.61966e-05	-1.42814	-1.06622
233313809	chr2:233313809:T:C	9.74619e-06	-1.53025	-2.2556e-10	0.000130053	-1.45933	-2.2556e-10
233314338	chr2:233314338:C:T	1.8835e-05	-1.16939e-10	-0.871406	0.000232922	-1.16939e-10	-0.876563
233314689	chr2:233314689:T:C	1.35553e-05	-0.0559931	-1.14435	0.000207996	0.1531	-1.14285
233314694	chr2:233314694:C:T	1.47756e-05	-1.16939e-10	-1.11415	0.000185151	-1.16939e-10	-1.1061
233315203	chr2:233315203:CT:C	1.4921e-05	-1.16939e-10	-1.10436	0.000185653	-1.16939e-10	-1.10339
233315234	chr2:233315234:T:G	3.40125e-06	-1.50681	-1.07617	4.97298e-05	-1.35147	-1.06919
233315240	chr2:233315240:G:A	6.37543e-06	-1.48789	-0.46678	7.31181e-05	-1.57182	-0.463369
233315740	chr2:233315740:T:C	1.53804e-05	-1.16939e-10	-1.07403	0.000191613	-1.16939e-10	-1.07179
233315744	chr2:233315744:C:T	1.52004e-05	-1.0858	-2.2556e-10	0.0001256	-1.49417	-2.2556e-10
233315826	chr2:233315826:T:C	0.000842339	4.05575	-1.12669	0.000245098	0.301161	-1.12677
233315991	chr2:233315991:C:T	3.25913e-06	-1.58076	-1.04491	4.59777e-05	-1.45646	-1.04266
233316035	chr2:233316035:C:T	9.87687e-06	-1.51693	-2.2556e-10	0.000115092	-1.58154	-2.2556e-10
233316557	chr2:233316557:C:T	1.49446e-05	-1.16939e-10	-1.10277	0.000185734	-1.16939e-10	-1.10295
233316581	chr2:233316581:G:A	1.51376e-05	-1.16939e-10	-1.08994	0.000188091	-1.16939e-10	-1.09034
233317035	chr2:233317035:T:C	3.5161e-06	-1.44951	-1.10027	3.81755e-05	-1.58799	-1.09708
233317217	chr2:233317217:C:T	3.24949e-06	-1.58941	-1.03922	4.29163e-05	-1.53524	-1.03277
233317394	chr2:233317394:T:C	1.4724e-05	-1.16939e-10	-1.11765	0.000183399	-1.16939e-10	-1.11561
233317484	chr2:233317484:C:T	2.08161e-05	-1.16939e-10	-0.771399	0.000255362	-1.16939e-10	-0.784585
233317714	chr2:233317714:T:C	9.36773e-06	-1.56985	-2.2556e-10	0.000115086	-1.58159	-2.2556e-10
233317945	chr2:233317945:G:A	1.85192e-05	-1.16939e-10	-0.888318	0.000227229	-1.16939e-10	-0.901311
233318074	chr2:233318074:G:A	9.1541e-05	1.5005	-0.790835	0.00012837	-0.688074	-0.78428
233318296	chr2:233318296:T:C	1.699e-05	-1.16939e-10	-0.9745	0.000212225	-1.16939e-10	-0.969622
233318472	chr2:233318472:G:A	3.81201e-06	-1.32516	-1.14381	3.71534e-05	-1.56876	-1.14345
233318820	chr2:233318820:G:A	2.61602e-05	-1.16939e-10	-0.542887	0.000325687	-1.16939e-10	-0.541331
233319053	chr2:233319053:C:T	3.2502e-06	-1.57268	-1.05573	4.0046e-05	-1.58475	-1.05249
233319065	chr2:233319065:C:G	2.59329e-05	-1.16939e-10	-0.551611	0.000319684	-1.16939e-10	-0.559936
233319067	chr2:233319067:C:T	2.57736e-05	-1.16939e-10	-0.557773	0.000317733	-1.16939e-10	-0.566056
233319359	chr2:233319359:G:A	2.39738e-05	-1.16939e-10	-0.630162	0.00029843	-1.16939e-10	-0.628732
233320091	chr2:233320091:G:A	1.04877e-05	-1.45692	-2.2556e-10	0.000146516	-1.34013	-2.2556e-10
233320300	chr2:233320300:A:G	9.51705e-06	-1.57508	0.0210382	0.000117258	-1.58565	0.0227645
233320339	chr2:233320339:G:A	2.0925e-05	-1.16939e-10	-0.766182	0.000260473	-1.16939e-10	-0.764769
233320674	chr2:233320674:A:G	1.01435e-05	-1.57862	0.0883307	0.000125687	-1.58331	0.0898414
233320698	chr2:233320698:C:T	2.3663e-05	-1.16939e-10	-0.643211	0.000296137	-1.16939e-10	-0.636444
233320834	chr2:233320834:C:T	1.66985e-05	-0.991806	-2.2556e-10	0.000148629	-1.32582	-2.2556e-10
233320915	chr2:233320915:T:C	1.52566e-05	-1.16939e-10	-1.08211	0.000187764	-1.16939e-10	-1.09208
233321308	chr2:233321308:G:A	1.42559e-05	-1.16939e-10	-1.14996	0.00017713	-1.16939e-10	-1.15039
233321888	chr2:233321888:G:A	1.5704e-05	-1.16939e-10	-1.05321	0.000194742	-1.16939e-10	-1.05559
233322372	chr2:233322372:G:C	1.40244e-05	-1.03546	-0.13086	0.000105196	-1.53989	-0.131552
233322610	chr2:233322610:G:A	1.43142e-05	-1.16939e-10	-1.14587	0.000177874	-1.16939e-10	-1.14619
233322688	chr2:233322688:C:A	3.41692e-06	-1.57603	-1.00235	4.42508e-05	-1.53273	-1.00467
233322755	chr2:233322755:A:G	1.11365e-05	-1.39689	-2.2556e-10	0.0001218	-1.52488	-2.2556e-10
233323380	chr2:233323380:T:C	2.41484e-05	-1.16939e-10	-0.622905	0.000300618	-1.16939e-10	-0.621429
233324076	chr2:233324076:T:G	0.000167126	2.4631	-1.15147	9.78498e-05	-0.592359	-1.15147
233324274	chr2:233324274:A:C	0.000140103	1.85377	-0.718516	0.000165407	-0.507499	-0.711357
233324373	chr2:233324373:A:G	6.62396e-06	-1.39598	-0.52045	6.78988e-05	-1.59015	-0.519102
233324420	chr2:233324420:A:C	4.11672e-06	-1.24077	-1.1513	3.7907e-05	-1.54089	-1.15124
233324589	chr2:233324589:C:G	0.000123894	1.82608	-0.813776	0.000147487	-0.525853	-0.807673
233324711	chr2:233324711:G:C	2.35258e-05	-1.16939e-10	-0.649026	0.000293265	-1.16939e-10	-0.646192
233324845	chr2:233324845:G:A	0.000223092	2.70479	-1.10433	0.000111222	-0.510004	-1.10573
233325019	chr2:233325019:A:G	1.42608e-05	-1.16939e-10	-1.14961	0.000177182	-1.16939e-10	-1.15009
233325237	chr2:233325237:A:G	4.00219e-06	-1.27322	-1.14707	3.75624e-05	-1.55447	-1.14679
233325458	chr2:233325458:C:CAT	0.000132737	1.81948	-0.738231	0.000158878	-0.527657	-0.731475
233325546	chr2:233325546:C:T	1.49752e-05	-1.16939e-10	-1.10073	0.000186608	-1.16939e-10	-1.09826
233325898	chr2:233325898:C:T	1.43434e-05	-1.16939e-10	-1.14384	0.000178124	-1.16939e-10	-1.14479
233325980	chr2:233325980:A:G	0.000165817	1.85437	-0.550617	0.000195939	-0.50736	-0.542105
233326009	chr2:233326009:GA:G	4.16654e-06	-1.22864	-1.1514	3.80746e-05	-1.53636	-1.15136
233326033	chr2:233326033:T:C	9.25345e-06	-1.59029	0.00816322	0.00011941	-1.55917	0.0144588
233326077	chr2:233326077:C:T	1.45301e-05	-1.16939e-10	-1.1309	0.000181328	-1.16939e-10	-1.12696
233326090	chr2:233326090:T:C	2.35706e-05	-1.16939e-10	-0.647123	0.000293724	-1.16939e-10	-0.644628
233326182	chr2:233326182:G:A	0.000205089	2.637	-1.12068	0.000105769	-0.544134	-1.12187
233326199	chr2:233326199:C:G	0.000186825	1.95414	-0.531096	0.000211639	-0.450026	-0.522359
233326210	chr2:233326210:G:A	4.17697e-06	-1.22715	-1.15039	3.81392e-05	-1.53578	-1.15024
233326313	chr2:233326313:G:A	0.000633631	3.76481	-1.12047	0.000126277	-0.366989	-1.1218
233326418	chr2:233326418:C:T	0.000597507	3.73365	-1.14801	0.000123029	-0.366815	-1.14804
233326508	chr2:233326508:T:C	0.000177007	1.90547	-0.536411	0.000204588	-0.478559	-0.52771
233326584	chr2:233326584:T:G	1.42825e-05	-1.16939e-10	-1.14809	0.000177673	-1.16939e-10	-1.14733
233326656	chr2:233326656:T:C	1.30465e-05	-1.58927	0.350667	0.000167349	-1.56579	0.358608
233326714	chr2:233326714:C:A	0.000550818	3.6541	-1.14982	0.000118204	-0.405017	-1.14983
233326808	chr2:233326808:A:G	4.22596e-06	-1.21751	-1.14837	3.83607e-05	-1.53211	-1.14812
233326824	chr2:233326824:A:G	0.000132807	1.82101	-0.73924	0.000158622	-0.528283	-0.732463
233326898	chr2:233326898:C:CT	1.49301e-05	-1.16939e-10	-1.10375	0.000185535	-1.16939e-10	-1.10403
233327174	chr2:233327174:C:T	4.72784e-06	-1.43508	-0.818571	5.131e-05	-1.57139	-0.81799
233327434	chr2:233327434:G:A	2.2203e-05	-1.16939e-10	-0.706896	0.000275848	-1.16939e-10	-0.707416
233327550	chr2:233327550:T:C	1.3487e-05	-1.58898	0.38358	0.000172752	-1.56706	0.391646
233327688	chr2:233327688:G:A	1.46916e-05	-1.16939e-10	-1.11985	0.000183218	-1.16939e-10	-1.11659
233328042	chr2:233328042:C:T	1.33974e-05	-1.59042	0.378357	0.000174885	-1.54936	0.386221
233328076	chr2:233328076:T:C	1.2856e-05	-1.59005	0.336735	0.000165741	-1.56152	0.344675
233328215	chr2:233328215:T:C	5.0143e-06	-1.12465	-1.07018	4.07249e-05	-1.54923	-1.0712
233328305	chr2:233328305:C:T	1.30459e-05	-1.59007	0.351419	0.000171042	-1.54477	0.359412
233328741	chr2:233328741:A:G	0.000581386	3.70929	-1.151	0.000121234	-0.378614	-1.15093
233328813	chr2:233328813:C:T	1.45254e-05	-1.16939e-10	-1.13123	0.000180272	-1.16939e-10	-1.1328
233329119	chr2:233329119:T:G	0.000179438	1.86337	-0.480665	0.000210647	-0.505438	-0.471644
233329254	chr2:233329254:AC:A	1.42583e-05	-1.16939e-10	-1.14978	0.000177203	-1.16939e-10	-1.14997
233329608	chr2:233329608:T:G	0.000176732	1.86066	-0.493145	0.000206982	-0.510381	-0.484254
233329936	chr2:233329936:A:G	1.42893e-05	-1.16939e-10	-1.14761	0.000177569	-1.16939e-10	-1.14791
233330138	chr2:233330138:A:G	0.000155485	1.82991	-0.590489	0.000184365	-0.527738	-0.582611
233330303	chr2:233330303:G:A	6.19461e-06	-1.59033	-0.39312	8.39849e-05	-1.51554	-0.381087
233330426	chr2:233330426:A:G	2.08557e-05	-1.16939e-10	-0.769497	0.00025902	-1.16939e-10	-0.770364
233330675	chr2:233330675:C:T	1.9589e-05	-1.16939e-10	-0.832155	0.000242473	-1.16939e-10	-0.836376
233330781	chr2:233330781:C:T	1.81617e-05	-1.16939e-10	-0.907811	0.00022613	-1.16939e-10	-0.906156
233331089	chr2:233331089:A:G	5.37678e-06	-1.33016	-0.794879	5.49157e-05	-1.52679	-0.794678
233331822	chr2:233331822:C:T	2.36367e-05	-1.16939e-10	-0.644324	0.000294329	-1.16939e-10	-0.64257
233331932	chr2:233331932:A:T	1.42776e-05	-1.16939e-10	-1.14843	0.000177402	-1.16939e-10	-1.14885
233332038	chr2:233332038:G:A	0.000125125	1.57858	-0.556394	0.000166742	-0.663678	-0.547141
233332452	chr2:233332452:A:G	0.000115459	1.51227	-0.57048	0.000158689	-0.698997	-0.561324
233332863	chr2:233332863:A:G	4.57965e-06	-1.49766	-0.787839	5.18759e-05	-1.58733	-0.791087
233333016	chr2:233333016:A:G	4.0643e-06	-1.25544	-1.14944	3.77528e-05	-1.54657	-1.14963
233333048	chr2:233333048:A:G	2.0797e-05	-1.16939e-10	-0.772317	0.000258285	-1.16939e-10	-0.773205
233333701	chr2:233333701:C:T	0.000581379	3.66089	-1.10261	0.000109713	-0.527743	-1.10166
233334097	chr2:233334097:AG:A	9.49435e-06	-1.55643	-2.2556e-10	0.000114293	-1.5885	-2.2556e-10
233334204	chr2:233334204:A:T	1.42784e-05	-1.16939e-10	-1.14838	0.000177574	-1.16939e-10	-1.14788
233334313	chr2:233334313:G:C	1.37119e-05	-1.18886	-2.2556e-10	0.000169631	-1.19364	-2.2556e-10
233334504	chr2:233334504:G:A	3.52691e-06	-1.54527	-1.00143	4.43397e-05	-1.53734	-0.998047
233334630	chr2:233334630:C:T	2.75726e-05	-1.16939e-10	-0.490301	0.000337049	-1.16939e-10	-0.507038
233334676	chr2:233334676:T:C	0.000115013	1.90619	-0.968276	9.88004e-05	-0.769454	-0.964712
233334792	chr2:233334792:C:T	2.0136e-05	-1.16939e-10	-0.804617	0.000250379	-1.16939e-10	-0.804291
233334811	chr2:233334811:C:T	1.46498e-05	-1.16939e-10	-1.1227	0.000182036	-1.16939e-10	-1.12306
233334936	chr2:233334936:A:G	2.8487e-05	-1.16939e-10	-0.457676	0.00035365	-1.16939e-10	-0.458959
233334937	chr2:233334937:A:G	5.36755e-05	-1.16939e-10	0.175832	0.000663918	-1.16939e-10	0.17089
233335191	chr2:233335191:C:T	1.51572e-05	-1.16939e-10	-1.08865	0.000188297	-1.16939e-10	-1.08925
233335558	chr2:233335558:G:A	1.75946e-05	-1.16939e-10	-0.939532	0.000217725	-1.16939e-10	-0.944033
233335672	chr2:233335672:C:T	0.000756233	3.97043	-1.14921	0.000151897	-0.155635	-1.14843
233335749	chr2:233335749:G:A	2.06216e-05	-1.4796	0.698814	0.000231048	-1.58416	0.699513
233335759	chr2:233335759:C:T	2.45552e-05	-1.16939e-10	-0.606202	0.000306227	-1.16939e-10	-0.60294
233336059	chr2:233336059:T:C	2.22758e-05	-1.16939e-10	-0.703622	0.000277155	-1.16939e-10	-0.702691
233336228	chr2:233336228:G:A	1.67437e-05	-1.16939e-10	-0.989102	0.000207943	-1.16939e-10	-0.990004
233336499	chr2:233336499:G:A	2.03409e-05	-1.16939e-10	-0.79449	0.000252484	-1.16939e-10	-0.79592
233336587	chr2:233336587:AT:A	1.42733e-05	-1.16939e-10	-1.14873	0.000177397	-1.16939e-10	-1.14888
233336738	chr2:233336738:G:A	4.6672e-06	-1.14112	-1.12544	4.0754e-05	-1.49462	-1.1251
233337250	chr2:233337250:T:G	4.14303e-06	-1.23886	-1.14683	3.77556e-05	-1.54997	-1.14617
233337579	chr2:233337579:T:C	0.000313313	3.02099	-1.08091	0.000151659	-0.223749	-1.08189
233337618	chr2:233337618:C:T	0.00136626	4.55056	-1.13784	0.000138686	-0.257849	-1.13721
233337724	chr2:233337724:T:C	0.00229866	4.17725	-0.2443	0.000372055	-0.168643	-0.239584
233337857	chr2:233337857:C:T	9.11339e-06	-1.48792	-0.109457	0.000102396	-1.5863	-0.112124
233337892	chr2:233337892:A:G	1.08364e-05	-1.42422	-2.2556e-10	0.000151689	-1.30544	-2.2556e-10
233338152	chr2:233338152:G:A	1.15085e-05	-0.357335	-1.00671	9.62628e-05	-0.752573	-1.00761
233338348	chr2:233338348:A:G	0.00188449	4.82867	-1.09439	0.000164752	-0.129274	-1.09355
233338981	chr2:233338981:T:C	0.000204031	2.65974	-1.14859	0.000119991	-0.391706	-1.14814
233339278	chr2:233339278:G:A	0.000218377	2.68028	-1.10118	0.000123365	-0.409238	-1.10288
233339542	chr2:233339542:T:G	1.47218e-05	-1.16939e-10	-1.1178	0.000182887	-1.16939e-10	-1.1184
233339563	chr2:233339563:G:A	1.43349e-05	-1.16939e-10	-1.14443	0.00017808	-1.16939e-10	-1.14504
233339700	chr2:233339700:ATC:A	0.000225704	2.72756	-1.11546	0.000127928	-0.358945	-1.11685
233339851	chr2:233339851:C:T	2.02503e-05	-1.16939e-10	-0.798954	0.000251741	-1.16939e-10	-0.798866
233339882	chr2:233339882:C:T	1.42385e-05	-1.16939e-10	-1.15118	0.000176967	-1.16939e-10	-1.15131
233339883	chr2:233339883:G:A	0.00144768	4.5307	-1.0601	0.000147258	-0.275528	-1.05955
233339901	chr2:233339901:G:A	7.49717e-06	-1.55828	-0.234323	9.0954e-05	-1.5836	-0.233316
233339999	chr2:233339999:C:T	4.45241e-06	-1.16603	-1.14764	3.87432e-05	-1.52331	-1.14701
233340107	chr2:233340107:C:T	7.43655e-06	-1.56594	-0.234777	9.13137e-05	-1.57919	-0.233774
233340739	chr2:233340739:C:T	0.00112485	4.27929	-1.06102	0.000131424	-0.388407	-1.06043
233341034	chr2:233341034:G:A	2.13446e-05	-1.16939e-10	-0.746328	0.000265547	-1.16939e-10	-0.745475
233341089	chr2:233341089:T:C	0.00188734	3.89712	-0.16132	0.000353119	-0.301324	-0.159138
233341132	chr2:233341132:G:A	1.76781e-05	-1.16939e-10	-0.9348	0.00021952	-1.16939e-10	-0.935827
233341265	chr2:233341265:T:A	2.42687e-05	-1.16939e-10	-0.617936	0.000301885	-1.16939e-10	-0.617223
233341378	chr2:233341378:G:A	3.30236e-05	-1.16939e-10	-0.309902	0.00041394	-1.16939e-10	-0.301547
233341836	chr2:233341836:A:G	0.000999519	4.04484	-0.94469	0.000133243	-0.491979	-0.943113
233342258	chr2:233342258:T:C	2.38094e-05	-1.16939e-10	-0.637045	0.000296161	-1.16939e-10	-0.636364
233342315	chr2:233342315:C:T	2.01594e-05	-1.16939e-10	-0.803454	0.000251192	-1.16939e-10	-0.801049
233342550	chr2:233342550:TA:T	1.57909e-05	-1.16939e-10	-1.04769	0.000197098	-1.16939e-10	-1.04357
233342676	chr2:233342676:T:G	0.0134263	6.6403	-0.942457	0.000523497	0.880167	-0.946905
233343261	chr2:233343261:G:T	0.00215931	4.7232	-0.852784	0.000296923	0.214329	-0.848124
233343372	chr2:233343372:G:A	1.76135e-05	-1.16939e-10	-0.938461	0.000218884	-1.16939e-10	-0.938724
233343378	chr2:233343378:C:T	1.66023e-05	-1.16939e-10	-0.997582	0.000203356	-1.16939e-10	-1.01231
233343971	chr2:233343971:A:G	1.43553e-05	-1.14301	-2.2556e-10	0.000300101	-0.623148	-2.2556e-10
233344257	chr2:233344257:G:A	1.03703e-05	-1.08509	-0.383092	8.04174e-05	-1.54667	-0.393366
233344264	chr2:233344264:G:A	0.020855	7.23416	-1.09593	0.000254415	0.305661	-1.09396
233344339	chr2:233344339:T:G	4.22999e-06	-1.24519	-1.11974	4.00623e-05	-1.51534	-1.12149
233344438	chr2:233344438:T:C	1.47329e-05	-1.16939e-10	-1.11704	0.000183025	-1.16939e-10	-1.11765
233344723	chr2:233344723:G:A	1.42738e-05	-1.16939e-10	-1.1487	0.000177389	-1.16939e-10	-1.14892
233344951	chr2:233344951:A:C	0.0613759	8.15789	-0.940239	0.00047751	0.793111	-0.951793
233345419	chr2:233345419:A:G	6.84814e-06	-1.50131	-0.381834	7.79247e-05	-1.58589	-0.385636
233345585	chr2:233345585:G:A	4.62416e-06	-1.15194	-1.12389	4.17905e-05	-1.46906	-1.12554
233346000	chr2:233346000:A:G	1.44666e-05	-1.16939e-10	-1.13528	0.000180067	-1.16939e-10	-1.13394
233346054	chr2:233346054:G:T	1.71239e-05	-1.16939e-10	-0.966652	0.000214484	-1.16939e-10	-0.959031
233346061	chr2:233346061:G:A	3.68928e-06	-1.39503	-1.10667	3.82226e-05	-1.57511	-1.10873
233346499	chr2:233346499:A:C	0.124214	9.06669	-1.14406	0.000131811	-0.301014	-1.14488
233346578	chr2:233346578:G:A	1.80508e-05	-1.16939e-10	-0.913935	0.00021996	-1.16939e-10	-0.933824
233346901	chr2:233346901:G:A	0.0186323	7.11218	-1.08665	0.000244617	0.256907	-1.08448
233346902	chr2:233346902:T:C	5.05574e-06	-1.59041	-0.596192	7.17229e-05	-1.46178	-0.592681
233347237	chr2:233347237:C:T	1.45618e-05	-1.16939e-10	-1.12872	0.000181291	-1.16939e-10	-1.12716
233347393	chr2:233347393:T:C	7.80006e-06	-0.629067	-1.12393	4.4653e-05	-1.40506	-1.12329
233347497	chr2:233347497:T:C	1.42876e-05	-1.16939e-10	-1.14774	0.000177716	-1.16939e-10	-1.14708
233347874	chr2:233347874:G:A	4.82962e-06	-1.21056	-1.0218	4.48616e-05	-1.49831	-1.02537
233347880	chr2:233347880:G:A	0.0128878	6.73723	-1.08032	0.000206392	0.0803941	-1.07788
233347977	chr2:233347977:C:T	9.30432e-06	-1.57665	-2.2556e-10	0.00011489	-1.58329	-2.2556e-10
233348203	chr2:233348203:G:A	0.0159948	6.89866	-1.02576	0.000234296	0.151778	-1.02246
233348527	chr2:233348527:G:A	1.45163e-05	-1.16939e-10	-1.13185	0.000180299	-1.16939e-10	-1.13265
233348599	chr2:233348599:T:A	1.43265e-05	-1.16939e-10	-1.14502	0.0001781	-1.16939e-10	-1.14493
233348623	chr2:233348623:A:C	1.65647e-05	-1.16939e-10	-0.999851	0.000207313	-1.16939e-10	-0.993038
233348806	chr2:233348806:C:T	0.0120993	6.74472	-1.15094	0.000219252	0.214088	-1.15114
233348808	chr2:233348808:A:G	0.0125729	6.78361	-1.15143	0.000199864	0.121845	-1.15147
233349165	chr2:233349165:G:A	1.91787e-05	-1.16939e-10	-0.853324	0.000238578	-1.16939e-10	-0.852572
233349455	chr2:233349455:C:T	0.0121743	6.75143	-1.15147	0.000197121	0.10802	-1.15147
233349969	chr2:233349969:A:G	1.70092e-05	-0.973368	-2.2556e-10	0.000164846	-1.22226	-2.2556e-10
233350355	chr2:233350355:G:T	0.0157688	7.01008	-1.15142	0.000219612	0.215894	-1.1513
233350824	chr2:233350824:A:G	0.000410961	3.28468	-1.07331	0.000203378	0.0581368	-1.07034
233351143	chr2:233351143:T:A	1.62365e-05	-1.16939e-10	-1.01986	0.000201506	-1.16939e-10	-1.02145
233352088	chr2:233352088:C:T	1.87584e-05	-1.16939e-10	-0.875485	0.000233916	-1.16939e-10	-0.872306
233352156	chr2:233352156:T:C	1.42748e-05	-1.16939e-10	-1.14863	0.000177324	-1.16939e-10	-1.14929
233352801	chr2:233352801:CCT:C	1.81764e-05	-1.16939e-10	-0.907003	0.000227863	-1.16939e-10	-0.898524
233353560	chr2:233353560:AC:A	3.45899e-06	-1.43219	-1.13396	3.71286e-05	-1.57737	-1.13551
233353746	chr2:233353746:A:G	1.42355e-05	-1.16939e-10	-1.15139	0.00017697	-1.16939e-10	-1.15129
233354017	chr2:233354017:A:G	1.6373e-05	-1.16939e-10	-1.01149	0.000203682	-1.16939e-10	-1.01071
233354274	chr2:233354274:C:T	1.46649e-05	-1.16939e-10	-1.12167	0.000182385	-1.16939e-10	-1.12115
233354365	chr2:233354365:C:T	0.0375948	7.87656	-1.14906	7.06246e-05	-0.921756	-1.14813
233354497	chr2:233354497:G:A	1.43557e-05	-1.16939e-10	-1.14298	0.000178437	-1.16939e-10	-1.14303
233354803	chr2:233354803:C:T	0.000199904	2.63183	-1.14112	0.000132364	-0.301432	-1.14028
233355619	chr2:233355619:C:T	1.47165e-05	-1.16939e-10	-1.11816	0.000183029	-1.16939e-10	-1.11763
233355820	chr2:233355820:A:C	1.75072e-05	-1.16939e-10	-0.944511	0.000218286	-1.16939e-10	-0.941463
233355832	chr2:233355832:G:A	1.72955e-05	-1.16939e-10	-0.956678	0.000215035	-1.16939e-10	-0.956468
233355844	chr2:233355844:A:G	0.0187138	7.17848	-1.14859	5.89651e-05	-1.10087	-1.14945
233356007	chr2:233356007:A:G	1.65007e-05	-1.16939e-10	-1.00372	0.000205275	-1.16939e-10	-1.00292
233356202	chr2:233356202:C:G	2.967e-06	-1.57207	-1.14751	4.29873e-05	-1.41894	-1.14743
233356533	chr2:233356533:T:A	1.50285e-05	-1.16939e-10	-1.09718	0.000186307	-1.16939e-10	-1.09987
233356757	chr2:233356757:T:C	6.87632e-06	-1.58443	-0.294616	9.1013e-05	-1.51932	-0.296948
233356914	chr2:233356914:C:CT	1.624e-05	-1.01965	-2.2556e-10	0.000360861	-0.438775	-2.2556e-10
233357159	chr2:233357159:C:T	6.83283e-06	-1.55624	-0.329146	8.40414e-05	-1.56441	-0.33155
233357167	chr2:233357167:G:A	1.47163e-05	-1.16939e-10	-1.11817	0.000183026	-1.16939e-10	-1.11764
233357275	chr2:233357275:A:G	0.062612	8.34729	-1.1097	8.20251e-05	-0.806925	-1.11332
233357295	chr2:233357295:T:G	1.50195e-05	-1.16939e-10	-1.09778	0.000186199	-1.16939e-10	-1.10045
233357450	chr2:233357450:G:C	1.50589e-05	-1.16939e-10	-1.09516	0.000187617	-1.16939e-10	-1.09286
233357604	chr2:233357604:C:G	1.42351e-05	-1.16939e-10	-1.15141	0.000176941	-1.16939e-10	-1.15145
233357694	chr2:233357694:G:A	7.8638e-06	-1.5839	-0.160958	0.000103785	-1.52124	-0.163711
233357700	chr2:233357700:T:G	9.22375e-06	-1.58534	-2.2556e-10	0.000116036	-1.57336	-2.2556e-10
233357763	chr2:233357763:C:T	4.74058e-06	-1.12292	-1.12805	4.44717e-05	-1.40658	-1.12583
233357864	chr2:233357864:A:C	1.50214e-05	-1.16939e-10	-1.09765	0.000186222	-1.16939e-10	-1.10033
233358196	chr2:233358196:C:T	0.068576	8.44701	-1.11844	8.37131e-05	-0.778248	-1.12162
233358221	chr2:233358221:A:G	1.52456e-05	-1.16939e-10	-1.08283	0.000189992	-1.16939e-10	-1.08028
233358581	chr2:233358581:A:G	1.49205e-05	-1.16939e-10	-1.10439	0.000186063	-1.16939e-10	-1.10119
233358799	chr2:233358799:G:A	1.47029e-05	-1.16939e-10	-1.11908	0.000183083	-1.16939e-10	-1.11733
233358866	chr2:233358866:C:T	7.01407e-06	-1.59023	-0.268975	9.99275e-05	-1.45723	-0.265591
233358919	chr2:233358919:A:G	7.92391e-06	-1.5826	-0.154636	0.000104085	-1.52477	-0.157291
233358973	chr2:233358973:G:A	0.0641628	8.37682	-1.11477	8.21131e-05	-0.801018	-1.11815
233359228	chr2:233359228:T:G	9.20533e-06	-1.58734	-2.2556e-10	0.000118192	-1.55495	-2.2556e-10
233359662	chr2:233359662:A:C	0.000257922	2.89591	-1.15038	0.000155788	-0.128137	-1.15063
233359715	chr2:233359715:T:C	9.08094e-05	0.701638	-2.2556e-10	0.000131923	-1.44505	-2.2556e-10
233359740	chr2:233359740:A:C	1.42466e-05	-1.16939e-10	-1.15061	0.000177023	-1.16939e-10	-1.15099
233359975	chr2:233359975:G:A	1.42795e-05	-1.16939e-10	-1.1483	0.000177463	-1.16939e-10	-1.1485
233360039	chr2:233360039:C:T	1.44328e-05	-1.16939e-10	-1.13762	0.000179627	-1.16939e-10	-1.13639
233360068	chr2:233360068:A:G	0.00213356	4.41025	-0.551829	0.000136576	-0.86802	-0.542369
233360280	chr2:233360280:TC:T	1.50216e-05	-1.16939e-10	-1.09764	0.000186224	-1.16939e-10	-1.10032
233360281	chr2:233360281:C:T	3.18688e-06	-1.54493	-1.10315	4.87073e-05	-1.34224	-1.0992
233360411	chr2:233360411:T:G	1.50284e-05	-1.16939e-10	-1.09719	0.000186306	-1.16939e-10	-1.09988
233360521	chr2:233360521:G:T	1.47213e-05	-1.16939e-10	-1.11783	0.000183089	-1.16939e-10	-1.1173
233361037	chr2:233361037:TGGCAGCCCTAG:T	0.000158474	2.35529	-1.09683	0.000122817	-0.422059	-1.09451
233361064	chr2:233361064:A:C	6.99172e-06	-1.59053	-0.271867	9.8359e-05	-1.4702	-0.26844
233361281	chr2:233361281:C:T	0.0330626	7.71911	-1.12008	6.81194e-05	-0.982887	-1.12312
233361430	chr2:233361430:G:A	1.42523e-05	-1.16939e-10	-1.1502	0.000177508	-1.16939e-10	-1.14825
233361690	chr2:233361690:A:G	9.18205e-06	-1.58987	-2.2556e-10	0.000115554	-1.57753	-2.2556e-10
233361793	chr2:233361793:A:G	1.56408e-05	-1.16939e-10	-1.05724	0.000194997	-1.16939e-10	-1.05428
233361864	chr2:233361864:C:G	3.58933e-06	-1.37882	-1.15034	3.7157e-05	-1.56175	-1.15036
233362213	chr2:233362213:A:G	3.56704e-06	-1.3843	-1.15109	3.70885e-05	-1.56319	-1.15077
233362389	chr2:233362389:G:A	1.55331e-05	-1.16939e-10	-1.06415	0.000192455	-1.16939e-10	-1.0674
233362393	chr2:233362393:G:A	1.43045e-05	-1.16939e-10	-1.14655	0.000178423	-1.16939e-10	-1.14311
233363119	chr2:233363119:A:G	1.49574e-05	-1.16939e-10	-1.10192	0.000185449	-1.16939e-10	-1.10449
233363803	chr2:233363803:C:T	1.52727e-05	-1.16939e-10	-1.08106	0.00019033	-1.16939e-10	-1.07851
233363838	chr2:233363838:A:G	8.4869e-06	-0.527885	-1.14072	0.000109719	-0.48852	-1.14083
233364042	chr2:233364042:A:G	9.12351e-06	-1.57188	-0.0243931	0.000115978	-1.54676	-0.0271056
233364091	chr2:233364091:A:G	0.0327793	7.70089	-1.11046	6.83883e-05	-0.988094	-1.11397
233364596	chr2:233364596:G:A	2.99799e-06	-1.58988	-1.1193	4.36791e-05	-1.43054	-1.11986
233364879	chr2:233364879:G:A	1.52283e-05	-1.16939e-10	-1.08397	0.000188732	-1.16939e-10	-1.08694
233364893	chr2:233364893:G:T	1.58999e-05	-1.16939e-10	-1.04081	0.000197783	-1.16939e-10	-1.0401
233365018	chr2:233365018:G:A	7.8871e-06	-1.57911	-0.16279	0.000102706	-1.53319	-0.1622
233365259	chr2:233365259:T:C	1.50218e-05	-1.16939e-10	-1.09762	0.000186227	-1.16939e-10	-1.1003
233366651	chr2:233366651:C:A	2.01348e-05	-1.16939e-10	-0.804675	0.000250749	-1.16939e-10	-0.802816
233366980	chr2:233366980:A:C	9.85298e-05	-1.16939e-10	0.783234	0.00117099	-1.16939e-10	0.738336
233367191	chr2:233367191:T:C	1.43257e-05	-1.16939e-10	-1.14507	0.000178018	-1.16939e-10	-1.14538
233367389	chr2:233367389:C:T	1.74775e-05	-1.16939e-10	-0.946212	0.000217457	-1.16939e-10	-0.945267
233367570	chr2:233367570:T:C	9.49585e-06	-1.57754	0.0212717	0.000144565	-1.37893	0.0253935
233367579	chr2:233367579:A:G	1.50819e-05	-1.16939e-10	-1.09363	0.000186955	-1.16939e-10	-1.0964
233367910	chr2:233367910:T:C	1.5146e-05	-1.16939e-10	-1.08939	0.000187818	-1.16939e-10	-1.09179
233368065	chr2:233368065:A:C	1.77649e-05	-1.16939e-10	-0.929898	0.000216632	-1.16939e-10	-0.949067
233368168	chr2:233368168:A:T	1.47071e-05	-1.16939e-10	-1.11879	0.000183095	-1.16939e-10	-1.11726
233368357	chr2:233368357:A:G	1.6771e-05	-1.16939e-10	-0.987476	0.000209202	-1.16939e-10	-0.983969
233368528	chr2:233368528:G:A	1.80803e-05	-1.16939e-10	-0.912303	0.000224972	-1.16939e-10	-0.911293
233368992	chr2:233368992:G:A	1.13392e-05	-1.37886	-2.2556e-10	0.000119506	-1.5439	-2.2556e-10
233369098	chr2:233369098:G:C	1.4138e-05	-1.15826	-2.2556e-10	0.000144535	-1.35375	-2.2556e-10
233369202	chr2:233369202:T:C	1.69118e-05	-1.16939e-10	-0.979111	0.000210031	-1.16939e-10	-0.980014
233369473	chr2:233369473:C:T	1.53836e-05	-1.16939e-10	-1.07382	0.00019061	-1.16939e-10	-1.07704
233369903	chr2:233369903:C:T	0.186022	9.39433	-1.06783	0.000124567	-0.432204	-1.07022
233370376	chr2:233370376:G:A	2.02533e-05	-1.16939e-10	-0.798809	0.000252408	-1.16939e-10	-0.79622
233370419	chr2:233370419:G:A	1.43707e-05	-1.16939e-10	-1.14193	0.000178792	-1.16939e-10	-1.14104
233370649	chr2:233370649:G:C	4.95681e-06	-1.39848	-0.807879	5.06332e-05	-1.58972	-0.812939
233370985	chr2:233370985:C:T	1.56518e-05	-1.16939e-10	-1.05654	0.000193844	-1.16939e-10	-1.06021
233371548	chr2:233371548:A:C	1.80031e-05	-1.16939e-10	-0.91658	0.000219409	-1.16939e-10	-0.936331
233371797	chr2:233371797:C:G	1.72501e-05	-1.16939e-10	-0.95931	0.000214515	-1.16939e-10	-0.95889
233372051	chr2:233372051:T:TCTCA	4.79408e-06	-1.22783	-1.01191	4.65422e-05	-1.48154	-1.00537
233372083	chr2:233372083:A:G	4.89408e-06	-1.35481	-0.864285	4.78488e-05	-1.59021	-0.869012
233372268	chr2:233372268:G:A	1.46091e-05	-1.16939e-10	-1.12548	0.000181868	-1.16939e-10	-1.12399
233372275	chr2:233372275:T:C	1.42343e-05	-1.16939e-10	-1.15147	0.000176952	-1.16939e-10	-1.15139
233372793	chr2:233372793:G:C	4.97162e-06	-1.36201	-0.841368	4.8938e-05	-1.59042	-0.84629
233373002	chr2:233373002:C:T	3.74605e-06	-1.49725	-0.989173	4.3199e-05	-1.57933	-0.982125
233373258	chr2:233373258:C:T	3.739e-06	-1.48708	-1.00123	4.28294e-05	-1.57562	-0.994427
233373267	chr2:233373267:G:A	1.59114e-05	-1.16939e-10	-1.04009	0.000197025	-1.16939e-10	-1.04393
233373320	chr2:233373320:T:C	1.52974e-05	-1.16939e-10	-1.07945	0.00018957	-1.16939e-10	-1.08251
233373632	chr2:233373632:C:T	1.62077e-05	-1.02164	-2.2556e-10	0.000357242	-0.448855	-2.2556e-10
233373841	chr2:233373841:TA:T	3.15125e-06	-1.51609	-1.14323	4.98761e-05	-1.2746	-1.14313
233373844	chr2:233373844:T:C	1.5226e-05	-1.16939e-10	-1.08412	0.000188696	-1.16939e-10	-1.08713
233373907	chr2:233373907:T:G	1.42406e-05	-1.16939e-10	-1.15103	0.000177074	-1.16939e-10	-1.1507
233374133	chr2:233374133:C:T	1.46789e-05	-1.16939e-10	-1.12072	0.000182761	-1.16939e-10	-1.11909
233374305	chr2:233374305:A:C	5.68388e-06	-1.33492	-0.73457	5.47e-05	-1.58949	-0.735911
233374312	chr2:233374312:A:G	0.0187975	7.0277	-0.99335	6.71624e-05	-1.11416	-1.00599
233374642	chr2:233374642:T:C	4.84402e-06	-1.37383	-0.855553	4.84343e-05	-1.59047	-0.856587
233374827	chr2:233374827:A:C	1.53322e-05	-1.16939e-10	-1.07717	0.000189987	-1.16939e-10	-1.08031
233374871	chr2:233374871:G:A	4.61424e-05	-1.16939e-10	0.0246071	0.000572899	-1.16939e-10	0.0234412
233375031	chr2:233375031:T:C	2.11711e-05	-1.16939e-10	-0.754486	0.000267314	-1.16939e-10	-0.738844
233375061	chr2:233375061:C:T	1.68904e-05	-1.16939e-10	-0.980377	0.000211376	-1.16939e-10	-0.973631
233375524	chr2:233375524:G:A	1.76997e-05	-1.16939e-10	-0.933579	0.000220228	-1.16939e-10	-0.932604
233375753	chr2:233375753:G:A	3.1669e-06	-1.51065	-1.14372	5.04441e-05	-1.2626	-1.1438
233375874	chr2:233375874:C:A	1.45564e-05	-1.16939e-10	-1.12909	0.000181194	-1.16939e-10	-1.1277
233375888	chr2:233375888:TGTC:T	1.45549e-05	-1.16939e-10	-1.1292	0.000181174	-1.16939e-10	-1.12781
233376026	chr2:233376026:C:T	1.42913e-05	-1.16939e-10	-1.14747	0.000177751	-1.16939e-10	-1.14689
233376059	chr2:233376059:G:A	1.4529e-05	-1.16939e-10	-1.13098	0.000180661	-1.16939e-10	-1.13065
233376399	chr2:233376399:C:T	1.45324e-05	-1.16939e-10	-1.13075	0.000180885	-1.16939e-10	-1.12941
233376597	chr2:233376597:A:G	0.0303688	7.4427	-0.928653	7.96625e-05	-1.00564	-0.943831
233376610	chr2:233376610:T:C	0.000132031	2.21521	-1.13929	0.000116789	-0.42658	-1.14032
233376941	chr2:233376941:C:T	1.54003e-05	-1.16939e-10	-1.07274	0.000190813	-1.16939e-10	-1.07597
233376996	chr2:233376996:A:G	1.35548e-05	-1.20038	-2.2556e-10	0.00027658	-0.704767	-2.2556e-10
233377207	chr2:233377207:C:T	5.57646e-06	-1.34566	-0.742914	5.39961e-05	-1.58971	-0.748641
233377530	chr2:233377530:C:T	1.43818e-05	-1.16939e-10	-1.14116	0.000178696	-1.16939e-10	-1.14158
233377898	chr2:233377898:C:T	1.43198e-05	-1.16939e-10	-1.14548	0.000177943	-1.16939e-10	-1.1458
233378049	chr2:233378049:C:T	1.51937e-05	-1.16939e-10	-1.08624	0.000189399	-1.16939e-10	-1.08341
233378121	chr2:233378121:TC:T	5.16573e-06	-1.38806	-0.77702	5.44719e-05	-1.56192	-0.76766
233378178	chr2:233378178:C:T	1.42888e-05	-1.14765	-2.2556e-10	0.000298418	-0.628774	-2.2556e-10
233378373	chr2:233378373:C:G	1.91214e-05	-1.16939e-10	-0.856316	0.000237423	-1.16939e-10	-0.857426
233378530	chr2:233378530:G:A	1.64516e-05	-1.16939e-10	-1.0067	0.000204662	-1.16939e-10	-1.00591
233379402	chr2:233379402:T:C	6.89394e-06	-1.56394	-0.312542	8.6701e-05	-1.55654	-0.308259
233379698	chr2:233379698:T:C	1.64339e-05	-1.16939e-10	-1.00778	0.000204445	-1.16939e-10	-1.00697
233379955	chr2:233379955:G:A	1.48382e-05	-1.16939e-10	-1.10992	0.000184303	-1.16939e-10	-1.11068
233380949	chr2:233380949:A:G	1.86258e-05	-1.16939e-10	-0.882577	0.000231283	-1.16939e-10	-0.883624
233381140	chr2:233381140:C:T	1.4247e-05	-1.16939e-10	-1.15058	0.00017705	-1.16939e-10	-1.15084
233381315	chr2:233381315:A:T	1.57647e-05	-1.16939e-10	-1.04935	0.000195621	-1.16939e-10	-1.05109
233381912	chr2:233381912:A:G	1.54542e-05	-1.16939e-10	-1.06924	0.000191936	-1.16939e-10	-1.0701
233382105	chr2:233382105:G:A	9.75747e-06	-1.38857	-0.140523	9.98584e-05	-1.58122	-0.142295
233382960	chr2:233382960:G:A	0.000143679	2.29958	-1.13912	0.000123752	-0.368646	-1.14034
233383016	chr2:233383016:G:A	1.50674e-05	-1.16939e-10	-1.09459	0.000187106	-1.16939e-10	-1.09559
233383109	chr2:233383109:C:T	6.96129e-06	-1.55431	-0.312448	8.59053e-05	-1.56353	-0.310488
233383821	chr2:233383821:A:G	1.54424e-05	-1.16939e-10	-1.07001	0.000192348	-1.16939e-10	-1.06796
233384049	chr2:233384049:TAAC:T	1.70567e-05	-1.16939e-10	-0.970583	0.000211728	-1.16939e-10	-0.971963
233384318	chr2:233384318:C:T	6.1729e-06	-1.32474	-0.662214	5.85359e-05	-1.58837	-0.669261
233384632	chr2:233384632:C:T	1.71693e-05	-1.16939e-10	-0.964001	0.000213156	-1.16939e-10	-0.965244
233384684	chr2:233384684:C:A	1.75437e-05	-1.16939e-10	-0.942431	0.000214058	-1.16939e-10	-0.961022
233384853	chr2:233384853:C:T	1.42451e-05	-1.16939e-10	-1.15071	0.000177031	-1.16939e-10	-1.15094
233384865	chr2:233384865:G:C	2.66908e-05	-0.522807	-2.2556e-10	0.000262816	-0.755812	-2.2556e-10
233384975	chr2:233384975:C:T	1.4921e-05	-1.16939e-10	-1.10436	0.000185599	-1.16939e-10	-1.10368
233385101	chr2:233385101:T:C	4.56473e-06	-1.2122	-1.07656	4.36905e-05	-1.47835	-1.07179
233385238	chr2:233385238:G:A	1.42455e-05	-1.16939e-10	-1.15068	0.000177028	-1.16939e-10	-1.15096
233385915	chr2:233385915:T:TTC	1.10702e-05	-0.251831	-1.15103	0.00014746	-0.182696	-1.15101
233386013	chr2:233386013:A:AAG	1.42368e-05	-1.16939e-10	-1.15129	0.000176951	-1.16939e-10	-1.1514
233386126	chr2:233386126:T:C	1.38225e-05	-1.18083	-2.2556e-10	0.000283378	-0.680484	-2.2556e-10
233386145	chr2:233386145:G:C	3.74273e-06	-1.44883	-1.03848	6.26995e-05	-1.14927	-1.03964
233386453	chr2:233386453:G:A	1.76168e-05	-1.16939e-10	-0.938269	0.000219494	-1.16939e-10	-0.935945
233387524	chr2:233387524:C:T	1.5115e-05	-1.16939e-10	-1.09144	0.000188371	-1.16939e-10	-1.08885
233387575	chr2:233387575:C:T	6.22348e-06	-1.53912	-0.439671	7.48013e-05	-1.57433	-0.438108
233387591	chr2:233387591:A:G	1.4244e-05	-1.16939e-10	-1.15079	0.00017702	-1.16939e-10	-1.15101
233387798	chr2:233387798:G:A	0.00140442	4.5625	-1.12224	0.000209022	0.139754	-1.12458
233387799	chr2:233387799:C:G	1.42989e-05	-1.16939e-10	-1.14694	0.000177847	-1.16939e-10	-1.14635
233387915	chr2:233387915:G:GC	1.54527e-05	-1.16939e-10	-1.06934	0.000191918	-1.16939e-10	-1.0702
233388004	chr2:233388004:G:A	0.000126029	2.07905	-1.04967	8.45252e-05	-0.844073	-1.04615
233388033	chr2:233388033:C:A	1.43017e-05	-1.16939e-10	-1.14675	0.000177861	-1.16939e-10	-1.14627
233388610	chr2:233388610:A:G	1.42455e-05	-1.16939e-10	-1.15068	0.000177035	-1.16939e-10	-1.15092
233389314	chr2:233389314:G:A	1.42404e-05	-1.16939e-10	-1.15104	0.000176983	-1.16939e-10	-1.15121
233389640	chr2:233389640:G:C	1.53289e-05	-1.16939e-10	-1.07738	0.000190375	-1.16939e-10	-1.07827
233390185	chr2:233390185:A:T	2.69292e-05	-1.16939e-10	-0.513913	0.000337825	-1.16939e-10	-0.504739
233390933	chr2:233390933:G:A	1.52272e-05	-1.16939e-10	-1.08404	0.000189633	-1.16939e-10	-1.08218
233391273	chr2:233391273:G:A	0.000967679	4.14747	-1.0797	0.000151047	-0.22405	-1.08562
233391606	chr2:233391606:A:G	5.58006e-05	0.214659	-2.2556e-10	0.000178774	-1.14115	-2.2556e-10
233392197	chr2:233392197:G:A	1.61548e-05	-1.16939e-10	-1.02491	0.000202046	-1.16939e-10	-1.01877
233392271	chr2:233392271:C:T	1.73158e-05	-1.16939e-10	-0.955507	0.000214279	-1.16939e-10	-0.959988
233392480	chr2:233392480:C:T	1.64206e-05	-1.16939e-10	-1.00859	0.000201018	-1.16939e-10	-1.02387
233392914	chr2:233392914:T:G	1.64442e-05	-1.16939e-10	-1.00715	0.000201291	-1.16939e-10	-1.02252
233393303	chr2:233393303:C:T	6.76632e-06	-1.49075	-0.40442	7.61162e-05	-1.58905	-0.40596
233393400	chr2:233393400:G:A	1.70839e-05	-1.16939e-10	-0.968991	0.000213951	-1.16939e-10	-0.961519
233393927	chr2:233393927:T:C	1.42357e-05	-1.16939e-10	-1.15137	0.000176977	-1.16939e-10	-1.15125
233394444	chr2:233394444:A:G	1.61755e-05	-1.16939e-10	-1.02363	0.000201592	-1.16939e-10	-1.02102
233394957	chr2:233394957:G:A	6.169e-06	-1.22422	-0.763363	5.37432e-05	-1.57366	-0.769392
233395015	chr2:233395015:T:C	1.42522e-05	-1.16939e-10	-1.15021	0.000177225	-1.16939e-10	-1.14985
233395362	chr2:233395362:G:A	1.60885e-05	-1.02902	-2.2556e-10	0.000156188	-1.27621	-2.2556e-10
233395515	chr2:233395515:C:T	6.1896e-06	-1.26255	-0.721701	5.5707e-05	-1.58209	-0.725074
233395552	chr2:233395552:A:G	0.000109272	2.00906	-1.12235	0.000106985	-0.53071	-1.12387
233396071	chr2:233396071:A:G	1.42434e-05	-1.16939e-10	-1.15083	0.000177012	-1.16939e-10	-1.15105
233396414	chr2:233396414:T:G	1.55955e-05	-1.16939e-10	-1.06014	0.000194147	-1.16939e-10	-1.05865
233398055	chr2:233398055:T:G	1.44055e-05	-1.16939e-10	-1.13952	0.000178793	-1.16939e-10	-1.14104
233398356	chr2:233398356:A:G	0.000317053	3.03066	-1.07872	0.00021246	0.104517	-1.07303
233398440	chr2:233398440:C:T	1.4457e-05	-1.16939e-10	-1.13594	0.000179492	-1.16939e-10	-1.13714
233398552	chr2:233398552:C:A	1.43284e-05	-1.16939e-10	-1.14488	0.000177971	-1.16939e-10	-1.14565
233398689	chr2:233398689:A:G	1.53905e-05	-1.16939e-10	-1.07337	0.000192161	-1.16939e-10	-1.06894
233399122	chr2:233399122:G:A	1.44141e-05	-1.16939e-10	-1.13892	0.000178976	-1.16939e-10	-1.14002
233399513	chr2:233399513:G:T	1.49663e-05	-1.16939e-10	-1.10133	0.000186408	-1.16939e-10	-1.09933
233399599	chr2:233399599:C:T	1.50971e-05	-1.16939e-10	-1.09262	0.00018745	-1.16939e-10	-1.09376
233399704	chr2:233399704:G:C	1.43857e-05	-1.16939e-10	-1.14089	0.000178645	-1.16939e-10	-1.14187
233399757	chr2:233399757:C:T	1.03286e-05	-1.4722	-2.2556e-10	0.00014261	-1.36716	-2.2556e-10
233399944	chr2:233399944:A:G	1.43837e-05	-1.16939e-10	-1.14103	0.000178621	-1.16939e-10	-1.142
233399966	chr2:233399966:G:A	9.23076e-06	-1.58458	-2.2556e-10	0.000114759	-1.58443	-2.2556e-10
233400136	chr2:233400136:T:G	0.00115002	3.97876	-0.738349	0.000231698	-0.135357	-0.746478
233400493	chr2:233400493:C:T	1.42471e-05	-1.16939e-10	-1.15057	0.000177139	-1.16939e-10	-1.15033
233400546	chr2:233400546:T:G	4.08806e-05	-0.0964684	-2.2556e-10	0.000123488	-1.51112	-2.2556e-10
233400613	chr2:233400613:C:T	1.45604e-05	-1.16939e-10	-1.12882	0.000180917	-1.16939e-10	-1.12923
233401351	chr2:233401351:A:G	1.60221e-05	-1.16939e-10	-1.03316	0.000199749	-1.16939e-10	-1.03021
233401789	chr2:233401789:G:A	6.30138e-06	-1.21101	-0.755346	6.07652e-05	-1.47712	-0.743129
233402108	chr2:233402108:G:A	5.93052e-06	-1.19052	-0.836493	5.66078e-05	-1.46549	-0.825633
233402124	chr2:233402124:A:G	1.43741e-05	-1.16939e-10	-1.1417	0.000178625	-1.16939e-10	-1.14198
233402179	chr2:233402179:T:C	1.43469e-05	-1.16939e-10	-1.14359	0.000178188	-1.16939e-10	-1.14443
233402625	chr2:233402625:T:G	5.71346e-05	0.238284	-2.2556e-10	0.00012065	-1.53438	-2.2556e-10
233402668	chr2:233402668:A:G	1.42345e-05	-1.16939e-10	-1.15146	0.000176941	-1.16939e-10	-1.15145
233402905	chr2:233402905:C:G	1.54288e-05	-1.16939e-10	-1.07089	0.000192215	-1.16939e-10	-1.06865
233402919	chr2:233402919:A:G	1.4728e-05	-1.16939e-10	-1.11738	0.000183659	-1.16939e-10	-1.11419
233403104	chr2:233403104:G:A	1.4236e-05	-1.16939e-10	-1.15135	0.000176938	-1.16939e-10	-1.15147
233403371	chr2:233403371:C:A	1.51043e-05	-1.09214	-2.2556e-10	0.000319182	-0.561506	-2.2556e-10
233403889	chr2:233403889:C:T	9.66299e-06	-1.53882	-2.2556e-10	0.000130058	-1.45928	-2.2556e-10
233404263	chr2:233404263:A:G	1.46816e-05	-1.16939e-10	-1.12053	0.000182399	-1.16939e-10	-1.12107
233404512	chr2:233404512:A:G	5.08309e-06	-1.29261	-0.888601	5.08362e-05	-1.51944	-0.879223
233404542	chr2:233404542:T:C	3.69839e-06	-1.45489	-1.04434	4.15449e-05	-1.56143	-1.03907
233405137	chr2:233405137:A:C	1.55227e-05	-1.16939e-10	-1.06482	0.000193406	-1.16939e-10	-1.06248
233405191	chr2:233405191:G:A	1.62285e-05	-1.16939e-10	-1.02036	0.000202153	-1.16939e-10	-1.01824
233405458	chr2:233405458:C:T	1.43262e-05	-1.16939e-10	-1.14503	0.000177835	-1.16939e-10	-1.14641
233405602	chr2:233405602:G:A	1.37157e-05	-1.18858	-2.2556e-10	0.000115428	-1.57862	-2.2556e-10
233405973	chr2:233405973:G:A	1.4328e-05	-1.16939e-10	-1.14491	0.000177855	-1.16939e-10	-1.1463
233406070	chr2:233406070:T:G	1.44161e-05	-1.16939e-10	-1.13878	0.000178846	-1.16939e-10	-1.14074
233406186	chr2:233406186:TAAAC:T	1.56304e-05	-1.16939e-10	-1.05791	0.00019464	-1.16939e-10	-1.05612
233406433	chr2:233406433:G:C	3.54174e-06	-1.40097	-1.14153	3.65864e-05	-1.58725	-1.14034
233406595	chr2:233406595:A:G	1.42654e-05	-1.16939e-10	-1.14929	0.000177245	-1.16939e-10	-1.14973
233406707	chr2:233406707:A:T	2.10193e-05	-1.16939e-10	-0.761684	0.000262866	-1.16939e-10	-0.755623
233406717	chr2:233406717:C:T	0.000155205	2.05832	-0.820697	0.000171885	-0.360448	-0.819996
233406748	chr2:233406748:A:C	4.20933e-05	-0.0672352	-2.2556e-10	0.000300334	-0.622373	-2.2556e-10
233406979	chr2:233406979:G:A	1.44097e-05	-1.16939e-10	-1.13922	0.00017929	-1.16939e-10	-1.13826
233407130	chr2:233407130:T:C	1.52571e-05	-1.16939e-10	-1.08208	0.000189416	-1.16939e-10	-1.08332
233407146	chr2:233407146:C:T	4.60819e-06	-1.26664	-1.01264	4.53722e-05	-1.50568	-1.00669
233407226	chr2:233407226:T:C	1.4297e-05	-1.16939e-10	-1.14708	0.000177517	-1.16939e-10	-1.1482
233407386	chr2:233407386:A:G	6.35593e-06	-1.59048	-0.367253	8.95663e-05	-1.46808	-0.364213
233407658	chr2:233407658:T:C	1.42803e-05	-1.16939e-10	-1.14824	0.000177341	-1.16939e-10	-1.14919
233408136	chr2:233408136:G:A	6.04442e-06	-1.27929	-0.728698	5.99663e-05	-1.51783	-0.71566
233408178	chr2:233408178:G:GACT	1.70173e-05	-1.16939e-10	-0.972896	0.000212203	-1.16939e-10	-0.969725
233408242	chr2:233408242:A:G	1.44362e-05	-1.16939e-10	-1.13739	0.000179632	-1.16939e-10	-1.13636
233409209	chr2:233409209:A:G	1.4528e-05	-1.16939e-10	-1.13105	0.000180779	-1.16939e-10	-1.12999
233410079	chr2:233410079:C:G	3.44127e-05	-1.16939e-10	-0.268699	0.000433982	-1.16939e-10	-0.254264
233410208	chr2:233410208:AGAGGGGGATTGGCTTCCACCCCATTCTTT:A	1.50268e-05	-1.16939e-10	-1.09729	0.000186585	-1.16939e-10	-1.09838
233410294	chr2:233410294:C:T	1.54473e-05	-1.16939e-10	-1.06969	0.000192456	-1.16939e-10	-1.0674
233410638	chr2:233410638:C:T	1.44583e-05	-1.16939e-10	-1.13586	0.00017989	-1.16939e-10	-1.13492
233410716	chr2:233410716:C:A	1.54765e-05	-1.16939e-10	-1.0678	0.000193276	-1.16939e-10	-1.06315
233410836	chr2:233410836:AC:A	4.07294e-06	-1.28989	-1.11287	4.04887e-05	-1.51661	-1.10964
233411049	chr2:233411049:A:G	2.4015e-05	-1.16939e-10	-0.628447	0.000300686	-1.16939e-10	-0.621201
233411573	chr2:233411573:G:A	9.20206e-06	-1.5877	-2.2556e-10	0.000122844	-1.51636	-2.2556e-10
233411745	chr2:233411745:C:T	1.4287e-05	-1.16939e-10	-1.14778	0.000177411	-1.16939e-10	-1.1488
233412216	chr2:233412216:C:T	1.46875e-05	-1.16939e-10	-1.12013	0.000183133	-1.16939e-10	-1.11706
233412337	chr2:233412337:T:C	1.47989e-05	-1.16939e-10	-1.11257	0.000184585	-1.16939e-10	-1.10916
233412622	chr2:233412622:G:A	4.72394e-06	-1.28795	-0.966531	4.7095e-05	-1.51666	-0.958445
233413413	chr2:233413413:T:C	1.43454e-05	-1.16939e-10	-1.1437	0.000178048	-1.16939e-10	-1.14522
233413779	chr2:233413779:T:G	1.43851e-05	-1.16939e-10	-1.14093	0.000179016	-1.16939e-10	-1.13979
233414121	chr2:233414121:T:C	1.45767e-05	-1.16939e-10	-1.1277	0.000181047	-1.16939e-10	-1.12851
233414235	chr2:233414235:G:A	1.43321e-05	-1.16939e-10	-1.14463	0.000177899	-1.16939e-10	-1.14605
233414615	chr2:233414615:A:G	0.000186383	2.0879	-0.667222	0.000205034	-0.337752	-0.66634
233414859	chr2:233414859:G:A	1.46094e-05	-1.16939e-10	-1.12546	0.000182113	-1.16939e-10	-1.12264
233414918	chr2:233414918:G:A	0.00016317	1.98063	-0.692964	0.000187925	-0.399089	-0.692138
233414935	chr2:233414935:G:C	5.22001e-06	-1.28727	-0.867358	5.20842e-05	-1.51676	-0.857649
233415546	chr2:233415546:G:C	0.000168405	2.38547	-1.06622	0.00016158	-0.174668	-1.0676
233416377	chr2:233416377:C:T	3.72834e-06	-1.5865	-0.904663	5.4158e-05	-1.42956	-0.905801
233416464	chr2:233416464:CA:C	4.95629e-06	-1.33599	-0.870482	5.09273e-05	-1.53613	-0.860739
233416712	chr2:233416712:A:G	1.54811e-05	-1.16939e-10	-1.06751	0.000192881	-1.16939e-10	-1.0652
233417117	chr2:233417117:C:T	1.44789e-05	-1.16939e-10	-1.13443	0.00018039	-1.16939e-10	-1.13215
233417425	chr2:233417425:T:C	1.19405e-05	-1.32719	-2.2556e-10	0.000185653	-1.10339	-2.2556e-10
233417855	chr2:233417855:C:T	1.56049e-05	-1.16939e-10	-1.05954	0.000194452	-1.16939e-10	-1.05708
233418997	chr2:233418997:C:T	1.55782e-05	-1.16939e-10	-1.06125	0.000194106	-1.16939e-10	-1.05886
233419082	chr2:233419082:A:G	1.43556e-05	-1.16939e-10	-1.14299	0.000178164	-1.16939e-10	-1.14456
233419231	chr2:233419231:C:T	1.29546e-05	-1.24568	-2.2556e-10	0.000140579	-1.3815	-2.2556e-10
233419503	chr2:233419503:G:A	1.57282e-05	-1.16939e-10	-1.05167	0.000195999	-1.16939e-10	-1.04916
233419586	chr2:233419586:T:TA	5.88125e-06	-1.12854	-0.906819	6.08815e-05	-1.31089	-0.907453
233419656	chr2:233419656:C:T	0.00523748	5.51442	-0.75795	7.7381e-05	-1.21652	-0.76201
233420249	chr2:233420249:T:C	1.51675e-05	-1.16939e-10	-1.08797	0.000188279	-1.16939e-10	-1.08934
233420277	chr2:233420277:T:C	1.57125e-05	-1.16939e-10	-1.05267	0.000194965	-1.16939e-10	-1.05445
233420431	chr2:233420431:G:A	1.53248e-05	-1.16939e-10	-1.07765	0.000189759	-1.16939e-10	-1.08151
233420773	chr2:233420773:G:T	7.14772e-06	-1.56691	-0.273427	9.01985e-05	-1.55105	-0.274205
233421170	chr2:233421170:G:C	5.12253e-06	-1.1262	-1.04727	8.17163e-05	-0.881015	-1.043
233421480	chr2:233421480:G:T	1.42429e-05	-1.16939e-10	-1.15086	0.000176939	-1.16939e-10	-1.15146
233422406	chr2:233422406:G:A	3.2871e-06	-1.5656	-1.05152	4.06332e-05	-1.57274	-1.04994
233422499	chr2:233422499:A:G	1.57135e-05	-1.16939e-10	-1.05261	0.000195773	-1.16939e-10	-1.05031
233422916	chr2:233422916:C:T	0.000256329	2.59831	-0.858978	0.000228946	-0.0354188	-0.858361
233423103	chr2:233423103:TTATTACTGAGTAG:T	1.50859e-05	-1.09336	-2.2556e-10	0.000318521	-0.56358	-2.2556e-10
233423158	chr2:233423158:T:C	1.51797e-05	-1.16939e-10	-1.08717	0.00018907	-1.16939e-10	-1.08515
233423164	chr2:233423164:G:A	6.93381e-06	-1.51173	-0.358981	8.01473e-05	-1.58678	-0.356625
233423443	chr2:233423443:C:T	3.29218e-06	-1.50717	-1.10841	3.77947e-05	-1.59014	-1.10496
233423550	chr2:233423550:G:T	1.03288e-05	-1.47219	-2.2556e-10	0.000116649	-1.5681	-2.2556e-10
233423697	chr2:233423697:G:A	9.96615e-06	-1.58954	0.0816092	0.000136835	-1.49701	0.0885163
233423793	chr2:233423793:G:A	3.45586e-06	-1.54959	-1.01746	4.9373e-05	-1.40449	-1.02338
233424169	chr2:233424169:G:A	1.42531e-05	-1.16939e-10	-1.15015	0.000177183	-1.16939e-10	-1.15008
233424198	chr2:233424198:G:A	1.70014e-05	-1.16939e-10	-0.973828	0.000211092	-1.16939e-10	-0.974973
233424858	chr2:233424858:A:G	1.92945e-05	-1.16939e-10	-0.847306	0.000241036	-1.16939e-10	-0.842319
233424893	chr2:233424893:C:T	1.66687e-05	-1.16939e-10	-0.993592	0.000207609	-1.16939e-10	-0.991613
233425061	chr2:233425061:A:G	1.03735e-05	-1.0958	-0.372071	0.000107017	-1.29608	-0.358195
233425635	chr2:233425635:C:T	1.51184e-05	-1.16939e-10	-1.09121	0.000187267	-1.16939e-10	-1.09473
233425866	chr2:233425866:A:G	0.00855341	6.39736	-1.1504	6.9836e-05	-0.9304	-1.15072
233426432	chr2:233426432:A:G	1.17767e-05	-1.341	-2.2556e-10	0.000125213	-1.49725	-2.2556e-10
233426589	chr2:233426589:C:A	3.12326e-05	-1.16939e-10	-0.365663	0.000392539	-1.16939e-10	-0.354631
233426600	chr2:233426600:C:T	1.83348e-05	-1.16939e-10	-0.898322	0.000229649	-1.16939e-10	-0.890717
233426689	chr2:233426689:A:G	1.62935e-05	-1.16939e-10	-1.01636	0.000203149	-1.16939e-10	-1.01333
233427497	chr2:233427497:C:T	7.76227e-06	-0.777491	-0.980359	7.63225e-05	-1.0173	-0.974997
233427498	chr2:233427498:G:A	1.92844e-05	-1.16939e-10	-0.847826	0.000240977	-1.16939e-10	-0.842566
233429153	chr2:233429153:G:C	1.82326e-05	-1.16939e-10	-0.903913	0.000228002	-1.16939e-10	-0.897914
233429316	chr2:233429316:C:T	1.49694e-05	-1.16939e-10	-1.10111	0.000185994	-1.16939e-10	-1.10155
233429533	chr2:233429533:T:C	9.28993e-06	-1.57819	-2.2556e-10	0.000115277	-1.57993	-2.2556e-10
233429581	chr2:233429581:G:A	5.46319e-06	-1.06795	-1.04114	4.50362e-05	-1.47829	-1.04151
233429756	chr2:233429756:G:A	1.1161e-05	-1.46517	0.0704713	0.000123598	-1.58966	0.0794288
233429815	chr2:233429815:C:T	1.91648e-05	-1.16939e-10	-0.854051	0.000239112	-1.16939e-10	-0.850335
233429875	chr2:233429875:G:A	7.01142e-06	-0.944768	-0.914817	6.90925e-05	-1.18682	-0.905003
233430055	chr2:233430055:C:T	1.50029e-05	-1.16939e-10	-1.09888	0.000187315	-1.16939e-10	-1.09448
233430289	chr2:233430289:G:A	3.8491e-06	-1.31188	-1.1474	3.88936e-05	-1.51998	-1.14646
233430431	chr2:233430431:C:T	1.44617e-05	-1.16939e-10	-1.13562	0.000179912	-1.16939e-10	-1.1348
233431146	chr2:233431146:A:G	2.49209e-05	-0.591417	-2.2556e-10	0.000202691	-1.01559	-2.2556e-10
233431195	chr2:233431195:T:G	1.57926e-05	-1.16939e-10	-1.04758	0.000195953	-1.16939e-10	-1.04939
233431352	chr2:233431352:C:T	1.51353e-05	-1.16939e-10	-1.0901	0.000189028	-1.16939e-10	-1.08537
233431353	chr2:233431353:A:G	4.84321e-06	-1.13192	-1.09763	4.13349e-05	-1.50712	-1.09844
233431488	chr2:233431488:A:G	1.83399e-05	-1.16939e-10	-0.898048	0.000229015	-1.16939e-10	-0.893478
233431892	chr2:233431892:C:T	1.61434e-05	-1.16939e-10	-1.02561	0.000202025	-1.16939e-10	-1.01888
233432110	chr2:233432110:TGCCAGGCGTGGTGGCTCATGCCTGTAATCCCAGCACTTTGGGAGGCCAAGGTGGGCGGATCACGAGGTCAGGAGATCGTGACCATCCTGGCTAACACGGTGAAACCTCGTCTCTATTAAAAATACAAAAAATTA:T	1.55672e-05	-1.16939e-10	-1.06196	0.000193913	-1.16939e-10	-1.05986
233432118	chr2:233432118:G:A	9.19218e-06	-1.58877	-2.2556e-10	0.0001172	-1.56339	-2.2556e-10
233432654	chr2:233432654:G:A	4.57335e-06	-1.15255	-1.13433	4.31623e-05	-1.42623	-1.13607
233432946	chr2:233432946:A:G	1.46383e-05	-1.16939e-10	-1.12348	0.000181843	-1.16939e-10	-1.12412
233432961	chr2:233432961:G:A	5.58538e-06	-0.968674	-1.1183	5.49293e-05	-1.20652	-1.1147
233433164	chr2:233433164:A:G	1.48616e-05	-1.16939e-10	-1.10834	0.000185475	-1.16939e-10	-1.10435
233434646	chr2:233434646:C:T	1.42871e-05	-1.16939e-10	-1.14777	0.000177765	-1.16939e-10	-1.1468
233434744	chr2:233434744:T:C	1.58646e-05	-1.16939e-10	-1.04303	0.000198386	-1.16939e-10	-1.03706
233434912	chr2:233434912:G:C	1.4798e-05	-1.16939e-10	-1.11264	0.00018443	-1.16939e-10	-1.11
233434998	chr2:233434998:G:A	1.43845e-05	-1.16939e-10	-1.14097	0.000179091	-1.16939e-10	-1.13938
233435388	chr2:233435388:C:T	1.61029e-05	-1.16939e-10	-1.02813	0.000200762	-1.16939e-10	-1.02515
233435658	chr2:233435658:C:T	2.64338e-05	-1.16939e-10	-0.532483	0.000331705	-1.16939e-10	-0.523021
233436118	chr2:233436118:A:G	1.44858e-05	-1.16939e-10	-1.13396	0.000180302	-1.16939e-10	-1.13263
233436554	chr2:233436554:G:A	4.51307e-06	-1.19514	-1.10501	4.73057e-05	-1.3699	-1.10073
233436681	chr2:233436681:A:G	1.71174e-05	-1.16939e-10	-0.967028	0.000213554	-1.16939e-10	-0.96338
233437068	chr2:233437068:G:A	1.61687e-05	-1.16939e-10	-1.02405	0.000201396	-1.16939e-10	-1.022
233437180	chr2:233437180:C:G	1.94335e-05	-1.16939e-10	-0.840126	0.000243227	-1.16939e-10	-0.833273
233437237	chr2:233437237:C:T	1.54491e-05	-1.16939e-10	-1.06958	0.000192068	-1.16939e-10	-1.06942
233437358	chr2:233437358:G:A	1.24645e-05	-1.28424	-2.2556e-10	0.0001351	-1.42125	-2.2556e-10
233437769	chr2:233437769:C:T	1.98971e-05	-1.16939e-10	-0.816549	0.000248693	-1.16939e-10	-0.811047
233437818	chr2:233437818:C:T	1.53573e-05	-1.16939e-10	-1.07553	0.000191149	-1.16939e-10	-1.07421
233437842	chr2:233437842:A:G	1.44065e-05	-1.16939e-10	-1.13944	0.000178939	-1.16939e-10	-1.14022
233438014	chr2:233438014:G:A	3.47321e-06	-1.48499	-1.07705	7.20357e-05	-0.975373	-1.07473
233438398	chr2:233438398:A:G	4.31839e-06	-1.28205	-1.06219	4.31931e-05	-1.5062	-1.05539
233439428	chr2:233439428:G:A	0.000139841	1.06979	0.0635949	0.000605049	0.0174234	0.060619
233440083	chr2:233440083:C:T	1.44403e-05	-1.16939e-10	-1.1371	0.000179909	-1.16939e-10	-1.13481
233440098	chr2:233440098:G:A	1.91013e-05	-1.16939e-10	-0.857368	0.000239034	-1.16939e-10	-0.850662
233440139	chr2:233440139:C:T	1.46624e-05	-1.16939e-10	-1.12184	0.000182851	-1.16939e-10	-1.1186
233440317	chr2:233440317:G:A	1.87229e-05	-1.16939e-10	-0.877379	0.000234242	-1.16939e-10	-0.870911
233440683	chr2:233440683:C:G	1.55371e-05	-1.16939e-10	-1.06389	0.000194219	-1.16939e-10	-1.05828
233441166	chr2:233441166:GAGCAGA:G	9.37606e-06	-0.852647	-0.716318	0.000166725	-0.499455	-0.711465
233441330	chr2:233441330:C:T	1.42532e-05	-1.16939e-10	-1.15014	0.000177246	-1.16939e-10	-1.14973
233441484	chr2:233441484:A:G	1.43899e-05	-1.16939e-10	-1.1406	0.000179157	-1.16939e-10	-1.139
233441613	chr2:233441613:C:G	4.66098e-06	-1.19597	-1.07193	4.83336e-05	-1.38046	-1.06868
233443004	chr2:233443004:G:A	1.57242e-05	-1.16939e-10	-1.05193	0.000196301	-1.16939e-10	-1.04762
233443088	chr2:233443088:G:A	2.68835e-05	-0.515613	-2.2556e-10	0.000218546	-0.940272	-2.2556e-10
233443391	chr2:233443391:A:G	1.50366e-05	-1.16939e-10	-1.09664	0.000186713	-1.16939e-10	-1.09769
233443699	chr2:233443699:C:T	1.42532e-05	-1.16939e-10	-1.15014	0.000177246	-1.16939e-10	-1.14973
233444014	chr2:233444014:C:T	1.54248e-05	-1.16939e-10	-1.07115	0.000191447	-1.16939e-10	-1.07266
233444560	chr2:233444560:G:A	3.71545e-06	-1.35675	-1.13787	3.84955e-05	-1.5373	-1.13943
233445599	chr2:233445599:G:A	4.40382e-06	-1.23414	-1.09051	3.9241e-05	-1.56622	-1.09133
233445601	chr2:233445601:A:G	1.53551e-05	-1.16939e-10	-1.07568	0.000191782	-1.16939e-10	-1.07091
233446164	chr2:233446164:A:G	1.42508e-05	-1.16939e-10	-1.15031	0.000177114	-1.16939e-10	-1.15048
233446262	chr2:233446262:T:C	1.587e-05	-1.16939e-10	-1.04269	0.000198394	-1.16939e-10	-1.03701
233446656	chr2:233446656:T:C	2.00132e-05	-1.16939e-10	-0.810732	0.00025131	-1.16939e-10	-0.800579
233447252	chr2:233447252:G:C	0.000186454	0.559379	0.861681	0.00200871	0.412211	0.865768
233447598	chr2:233447598:C:T	1.02574e-05	-1.47913	-2.2556e-10	0.000115444	-1.57848	-2.2556e-10
233448161	chr2:233448161:G:A	1.2512e-05	-1.28044	-2.2556e-10	0.000132375	-1.44163	-2.2556e-10
233448385	chr2:233448385:C:T	1.63726e-05	-1.16939e-10	-1.01151	0.000203344	-1.16939e-10	-1.01237
233448850	chr2:233448850:C:T	5.53085e-06	-1.50213	-0.594656	6.35054e-05	-1.59045	-0.585697
233449063	chr2:233449063:C:A	1.50836e-05	-1.16939e-10	-1.09351	0.000187383	-1.16939e-10	-1.09411
233449447	chr2:233449447:C:T	1.42653e-05	-1.16939e-10	-1.1493	0.000177459	-1.16939e-10	-1.14853
233449468	chr2:233449468:T:C	1.44654e-05	-1.16939e-10	-1.13536	0.000180212	-1.16939e-10	-1.13313
233449640	chr2:233449640:C:T	0.000188677	2.37481	-0.941902	0.000243887	0.11088	-0.941444
233450351	chr2:233450351:C:T	1.64859e-05	-1.16939e-10	-1.00462	0.000205822	-1.16939e-10	-1.00025
233450360	chr2:233450360:C:T	2.01571e-05	-1.16939e-10	-0.803566	0.000251978	-1.16939e-10	-0.797927
233450729	chr2:233450729:A:G	4.26004e-06	-1.52051	-0.837333	4.97957e-05	-1.58881	-0.83053
233450753	chr2:233450753:C:T	1.4248e-05	-1.16939e-10	-1.15051	0.000177227	-1.16939e-10	-1.14984
233450917	chr2:233450917:T:TA	1.42723e-05	-1.16939e-10	-1.14881	0.000177559	-1.16939e-10	-1.14796
233451292	chr2:233451292:TGAG:T	4.31008e-06	-1.4736	-0.872565	4.80287e-05	-1.58925	-0.866222
233451361	chr2:233451361:G:A	4.26743e-06	-1.48412	-0.871993	4.80147e-05	-1.59013	-0.86563
233451392	chr2:233451392:G:A	1.45657e-05	-1.16939e-10	-1.12845	0.00018133	-1.16939e-10	-1.12695
233451441	chr2:233451441:G:A	1.42553e-05	-1.16939e-10	-1.15	0.000177305	-1.16939e-10	-1.1494
233451809	chr2:233451809:T:C	2.05469e-05	-1.16939e-10	-0.784414	0.000257109	-1.16939e-10	-0.77777
233452683	chr2:233452683:G:T	1.70546e-05	-1.16939e-10	-0.970705	0.000213019	-1.16939e-10	-0.965885
233452902	chr2:233452902:T:C	4.46344e-06	-1.50438	-0.806826	5.15312e-05	-1.5901	-0.794982
233453346	chr2:233453346:T:C	2.53994e-05	-1.16939e-10	-0.5724	0.000314594	-1.16939e-10	-0.575985
233453593	chr2:233453593:G:A	1.50593e-05	-1.16939e-10	-1.09513	0.000187416	-1.16939e-10	-1.09394
233453641	chr2:233453641:C:G	1.62093e-05	-1.16939e-10	-1.02154	0.000202073	-1.16939e-10	-1.01864
233454170	chr2:233454170:C:T	3.48166e-06	-1.40869	-1.15093	3.71465e-05	-1.5619	-1.15049
233454358	chr2:233454358:GAA:G	1.46511e-05	-1.16939e-10	-1.12261	0.00018273	-1.16939e-10	-1.11926
233454531	chr2:233454531:C:G	1.45602e-05	-1.16939e-10	-1.12883	0.000180804	-1.16939e-10	-1.12986
233454883	chr2:233454883:A:G	1.55761e-05	-1.16939e-10	-1.06139	0.000194111	-1.16939e-10	-1.05884
233455061	chr2:233455061:C:T	1.4274e-05	-1.16939e-10	-1.14868	0.000177298	-1.16939e-10	-1.14944
233455591	chr2:233455591:T:A	0.00105016	4.022	-0.87242	0.000227874	-0.0315197	-0.866957
233455780	chr2:233455780:T:G	0.000191896	2.59692	-1.14709	0.000144746	-0.205029	-1.14726
233455952	chr2:233455952:A:T	2.08481e-05	-1.16939e-10	-0.769863	0.000260464	-1.16939e-10	-0.764802
233456025	chr2:233456025:G:A	1.69898e-05	-1.16939e-10	-0.974514	0.000211963	-1.16939e-10	-0.970858
233456034	chr2:233456034:C:T	1.50836e-05	-1.16939e-10	-1.09351	0.000187383	-1.16939e-10	-1.09411
233456717	chr2:233456717:C:T	1.42763e-05	-1.16939e-10	-1.14853	0.000177634	-1.16939e-10	-1.14754
233456801	chr2:233456801:T:G	1.42406e-05	-1.16939e-10	-1.15103	0.000177012	-1.16939e-10	-1.15105
233456820	chr2:233456820:C:G	1.72572e-05	-1.16939e-10	-0.958897	0.000215348	-1.16939e-10	-0.955014
233456851	chr2:233456851:A:G	1.42602e-05	-1.16939e-10	-1.14965	0.000177252	-1.16939e-10	-1.1497
233457569	chr2:233457569:G:A	1.46581e-05	-1.16939e-10	-1.12213	0.000182084	-1.16939e-10	-1.1228
233457852	chr2:233457852:T:A	1.46668e-05	-1.16939e-10	-1.12154	0.000182099	-1.16939e-10	-1.12272
233457905	chr2:233457905:T:C	1.76704e-05	-1.16939e-10	-0.935237	0.000220558	-1.16939e-10	-0.931106
233457937	chr2:233457937:G:A	1.98475e-05	-1.16939e-10	-0.819046	0.000246223	-1.16939e-10	-0.821029
233458078	chr2:233458078:A:G	1.43587e-05	-1.16939e-10	-1.14277	0.000178506	-1.16939e-10	-1.14265
233458376	chr2:233458376:A:G	4.08242e-06	-1.24901	-1.15143	6.22594e-05	-1.04453	-1.15143
233458466	chr2:233458466:G:A	3.46615e-06	-1.41591	-1.14817	3.71603e-05	-1.56482	-1.14721
233458502	chr2:233458502:A:T	1.45733e-05	-1.16939e-10	-1.12793	0.000181632	-1.16939e-10	-1.12528
233458680	chr2:233458680:C:T	1.41378e-05	-1.15827	-2.2556e-10	0.000114548	-1.58627	-2.2556e-10
233458787	chr2:233458787:C:T	4.6209e-06	-1.13469	-1.14184	3.97584e-05	-1.50209	-1.14235
233459038	chr2:233459038:T:A	1.50351e-05	-1.16939e-10	-1.09674	0.000186611	-1.16939e-10	-1.09824
233459212	chr2:233459212:C:T	9.32879e-06	-1.57402	-2.2556e-10	0.00011435	-1.588	-2.2556e-10
233460097	chr2:233460097:C:T	1.42661e-05	-1.16939e-10	-1.14924	0.000177476	-1.16939e-10	-1.14843
233460723	chr2:233460723:T:C	1.7581e-05	-1.16939e-10	-0.940306	0.00021781	-1.16939e-10	-0.943647
233460841	chr2:233460841:G:A	3.73906e-05	0.811794	-0.9975	9.72974e-05	-0.75924	-0.990256
233460865	chr2:233460865:C:T	0.00041686	2.5114	-0.285778	0.000242068	-0.56399	-0.274058
233460900	chr2:233460900:A:G	2.30373e-05	-1.16939e-10	-0.670012	0.000288249	-1.16939e-10	-0.663445
233460934	chr2:233460934:C:T	1.49255e-05	-1.16939e-10	-1.10405	0.000185256	-1.16939e-10	-1.10553
233461261	chr2:233461261:T:C	4.78554e-06	-1.10669	-1.13484	4.53605e-05	-1.37865	-1.13398
233461530	chr2:233461530:C:CT	1.50735e-05	-1.16939e-10	-1.09419	0.000187062	-1.16939e-10	-1.09583
233461728	chr2:233461728:C:T	4.46153e-06	-1.18094	-1.13069	3.9529e-05	-1.51908	-1.13116
233461779	chr2:233461779:A:G	3.6017e-06	-1.38828	-1.13744	3.72445e-05	-1.57181	-1.13795
233461867	chr2:233461867:G:A	1.54147e-05	-1.16939e-10	-1.0718	0.000191633	-1.16939e-10	-1.07169
233462194	chr2:233462194:G:A	3.06728e-05	-1.16939e-10	-0.383748	0.000385935	-1.16939e-10	-0.371598
233462507	chr2:233462507:G:A	1.61318e-05	-1.16939e-10	-1.02633	0.000200871	-1.16939e-10	-1.0246
233462705	chr2:233462705:G:A	4.11707e-06	-1.4932	-0.898779	4.66611e-05	-1.59044	-0.893915
233462920	chr2:233462920:G:A	3.54612e-06	-1.39942	-1.14185	5.07081e-05	-1.25953	-1.14165
233463217	chr2:233463217:C:T	3.20467e-06	-1.56947	-1.07304	4.23633e-05	-1.50666	-1.07433
233463783	chr2:233463783:G:A	3.15567e-06	-1.57596	-1.08196	4.04544e-05	-1.54463	-1.08246
233463905	chr2:233463905:C:T	1.53243e-05	-1.16939e-10	-1.07769	0.000189652	-1.16939e-10	-1.08208
233464036	chr2:233464036:G:A	1.42564e-05	-1.16939e-10	-1.14992	0.000177142	-1.16939e-10	-1.15032
233464115	chr2:233464115:C:T	3.70008e-06	-1.3473	-1.15147	5.58879e-05	-1.15245	-1.15147
233464121	chr2:233464121:T:C	2.98346e-06	-1.58112	-1.13292	3.93571e-05	-1.52303	-1.13156
233464339	chr2:233464339:A:C	3.0147e-06	-1.55699	-1.14664	3.71759e-05	-1.56461	-1.14699
233464658	chr2:233464658:C:T	1.42839e-05	-1.16939e-10	-1.14799	0.000177764	-1.16939e-10	-1.14681
233464891	chr2:233464891:G:A	3.23066e-06	-1.54501	-1.08943	3.89488e-05	-1.57477	-1.09025
233464953	chr2:233464953:C:T	1.4812e-05	-1.16939e-10	-1.11169	0.000183894	-1.16939e-10	-1.11291
233465055	chr2:233465055:C:T	1.11843e-05	-1.39261	-2.2556e-10	0.000122885	-1.51602	-2.2556e-10
233465071	chr2:233465071:T:C	1.68192e-05	-1.16939e-10	-0.984602	0.000209491	-1.16939e-10	-0.982588
233465079	chr2:233465079:G:A	3.1797e-06	-1.58037	-1.06997	4.0687e-05	-1.55302	-1.06834
233465224	chr2:233465224:G:A	3.25826e-06	-1.54243	-1.0835	3.91209e-05	-1.57626	-1.08435
233465599	chr2:233465599:T:A	3.90432e-06	-1.29358	-1.15146	5.99201e-05	-1.08278	-1.15148
233465732	chr2:233465732:C:T	1.43094e-05	-1.16939e-10	-1.14621	0.000178127	-1.16939e-10	-1.14477
233465883	chr2:233465883:GATT:G	1.42869e-05	-1.16939e-10	-1.14778	0.000177809	-1.16939e-10	-1.14656
233465895	chr2:233465895:T:C	2.05881e-05	-0.782411	-2.2556e-10	0.000376416	-0.396572	-2.2556e-10
233465926	chr2:233465926:T:C	1.46889e-05	-1.16939e-10	-1.12003	0.000182919	-1.16939e-10	-1.11822
233465927	chr2:233465927:A:G	1.42611e-05	-1.16939e-10	-1.14959	0.00017743	-1.16939e-10	-1.14869
233466081	chr2:233466081:T:C	2.28306e-05	-1.16939e-10	-0.679022	0.000283578	-1.16939e-10	-0.679779
233466609	chr2:233466609:C:T	1.54405e-05	-1.16939e-10	-1.07013	0.0001921	-1.16939e-10	-1.06925
233467042	chr2:233467042:T:C	1.54149e-05	-1.16939e-10	-1.07179	0.000191545	-1.16939e-10	-1.07214
233467298	chr2:233467298:C:T	0.000265656	2.9255	-1.15043	0.000111625	-0.462056	-1.15007
233467531	chr2:233467531:T:C	0.000568165	3.28685	-0.751567	0.000291225	0.0948344	-0.748008
233467956	chr2:233467956:A:G	1.82195e-05	-1.16939e-10	-0.904635	0.000227501	-1.16939e-10	-0.900113
233467961	chr2:233467961:C:G	1.44189e-05	-1.16939e-10	-1.13858	0.000179546	-1.16939e-10	-1.13684
233468052	chr2:233468052:C:T	1.51674e-05	-1.16939e-10	-1.08798	0.000188941	-1.16939e-10	-1.08583
233468417	chr2:233468417:C:T	1.44141e-05	-1.16939e-10	-1.13892	0.000179036	-1.16939e-10	-1.13968
233468568	chr2:233468568:G:A	1.66757e-05	-1.16939e-10	-0.99317	0.000207239	-1.16939e-10	-0.993393
233468643	chr2:233468643:C:T	3.73076e-06	-1.35843	-1.13208	5.30612e-05	-1.22461	-1.13121
233468799	chr2:233468799:C:T	1.62463e-05	-1.16939e-10	-1.01926	0.000201969	-1.16939e-10	-1.01916
233468800	chr2:233468800:A:G	3.98891e-06	-1.29394	-1.12966	6.09003e-05	-1.08721	-1.13082
233468902	chr2:233468902:G:A	1.44819e-05	-1.16939e-10	-1.13422	0.000179855	-1.16939e-10	-1.13512
233469296	chr2:233469296:G:A	1.43664e-05	-1.16939e-10	-1.14223	0.000178847	-1.16939e-10	-1.14074
233469305	chr2:233469305:C:T	1.48696e-05	-1.16939e-10	-1.1078	0.00018467	-1.16939e-10	-1.1087
233470099	chr2:233470099:G:A	3.0296e-06	-1.5504	-1.14829	4.0203e-05	-1.4843	-1.14903
233470392	chr2:233470392:G:A	1.76477e-05	-1.16939e-10	-0.93652	0.00022028	-1.16939e-10	-0.932367
233470440	chr2:233470440:C:T	3.08971e-06	-1.5847	-1.09435	4.12476e-05	-1.51699	-1.09069
233470625	chr2:233470625:T:C	1.42345e-05	-1.16939e-10	-1.15145	0.000176955	-1.16939e-10	-1.15137
233470731	chr2:233470731:G:A	1.97841e-05	-1.16939e-10	-0.822249	0.000245912	-1.16939e-10	-0.822296
233471207	chr2:233471207:C:T	1.53352e-05	-1.16939e-10	-1.07697	0.000190396	-1.16939e-10	-1.07816
233471371	chr2:233471371:C:G	1.43066e-05	-1.16939e-10	-1.14641	0.000177978	-1.16939e-10	-1.14561
233471477	chr2:233471477:A:G	1.17292e-05	-0.200219	-1.14483	4.08428e-05	-1.47336	-1.14417
233471494	chr2:233471494:T:C	4.18338e-06	-1.23075	-1.14525	6.47955e-05	-1.01021	-1.14582
233471537	chr2:233471537:G:T	1.60201e-05	-1.03328	-2.2556e-10	0.000206348	-0.997702	-2.2556e-10
233472020	chr2:233472020:C:T	3.2897e-06	-1.51119	-1.10514	3.7902e-05	-1.58766	-1.10461
233472124	chr2:233472124:T:G	1.42594e-05	-1.16939e-10	-1.14971	0.00017733	-1.16939e-10	-1.14925
233472390	chr2:233472390:A:T	3.56293e-06	-1.58424	-0.952304	4.66013e-05	-1.5361	-0.949541
233472585	chr2:233472585:A:G	6.48787e-06	-1.35514	-0.582054	6.54322e-05	-1.57766	-0.56859
233472784	chr2:233472784:C:T	3.88275e-06	-1.30169	-1.14889	4.76015e-05	-1.31515	-1.14926
233472819	chr2:233472819:A:G	2.02255e-05	-1.16939e-10	-0.80018	0.000252365	-1.16939e-10	-0.796391
233473235	chr2:233473235:G:A	1.49066e-05	-1.16939e-10	-1.10532	0.000185457	-1.16939e-10	-1.10444
233473399	chr2:233473399:A:C	2.13208e-05	-1.16939e-10	-0.747439	0.000266813	-1.16939e-10	-0.740719
233473409	chr2:233473409:C:T	1.42351e-05	-1.16939e-10	-1.15142	0.000176982	-1.16939e-10	-1.15122
233473419	chr2:233473419:A:G	5.42627e-06	-1.31908	-0.796794	5.51868e-05	-1.5313	-0.785239
233474238	chr2:233474238:A:G	2.40423e-05	-1.16939e-10	-0.627311	0.000301154	-1.16939e-10	-0.619646
233474248	chr2:233474248:C:T	1.4241e-05	-1.16939e-10	-1.151	0.000177031	-1.16939e-10	-1.15094
233474266	chr2:233474266:G:A	4.42731e-06	-1.57053	-0.748797	5.46789e-05	-1.58982	-0.735967
233474322	chr2:233474322:T:C	1.51974e-05	-1.16939e-10	-1.086	0.00018911	-1.16939e-10	-1.08494
233474781	chr2:233474781:A:G	1.43923e-05	-1.16939e-10	-1.14043	0.000179087	-1.16939e-10	-1.1394
233475103	chr2:233475103:A:G	1.43867e-05	-1.16939e-10	-1.14082	0.000179681	-1.16939e-10	-1.13608
233475136	chr2:233475136:A:G	2.61529e-05	-1.16939e-10	-0.543163	0.000327824	-1.16939e-10	-0.534791
233475149	chr2:233475149:A:G	1.51819e-05	-1.16939e-10	-1.08702	0.000189619	-1.16939e-10	-1.08225
233475169	chr2:233475169:T:C	1.57648e-05	-1.16939e-10	-1.04934	0.000195628	-1.16939e-10	-1.05105
233475239	chr2:233475239:T:C	5.20956e-06	-1.56082	-0.595814	6.42056e-05	-1.58649	-0.578689
233475850	chr2:233475850:A:G	4.1305e-06	-1.5901	-0.798622	5.30655e-05	-1.57037	-0.785373
233475872	chr2:233475872:C:T	1.53884e-05	-1.16939e-10	-1.07351	0.000191033	-1.16939e-10	-1.07482
233475936	chr2:233475936:G:T	1.45234e-05	-1.16939e-10	-1.13136	0.000180783	-1.16939e-10	-1.12997
233476046	chr2:233476046:G:A	1.43964e-05	-1.16939e-10	-1.14015	0.000179144	-1.16939e-10	-1.13908
233476052	chr2:233476052:G:A	1.55292e-05	-1.16939e-10	-1.0644	0.000193269	-1.16939e-10	-1.06318
233476205	chr2:233476205:C:T	2.759e-05	-1.16939e-10	-0.48967	0.000346799	-1.16939e-10	-0.478523
233476317	chr2:233476317:G:A	2.79589e-05	-1.16939e-10	-0.476388	0.000351482	-1.16939e-10	-0.46511
233476332	chr2:233476332:G:A	2.72005e-05	-1.16939e-10	-0.503889	0.000341064	-1.16939e-10	-0.495199
233476630	chr2:233476630:T:C	3.6243e-05	-1.16939e-10	-0.216878	0.000452024	-1.16939e-10	-0.213532
233476902	chr2:233476902:A:G	4.58202e-06	-1.58889	-0.696099	5.91328e-05	-1.56494	-0.682545
233476939	chr2:233476939:G:A	9.84516e-06	-1.52014	-2.2556e-10	0.000114958	-1.5827	-2.2556e-10
233476954	chr2:233476954:A:G	4.52165e-06	-1.59053	-0.707721	5.77481e-05	-1.57683	-0.694348
233476964	chr2:233476964:G:C	4.50855e-06	-1.59052	-0.710626	5.75649e-05	-1.57707	-0.697288
233477013	chr2:233477013:C:G	3.64065e-06	-1.54583	-0.969129	4.97104e-05	-1.45502	-0.96603
233477037	chr2:233477037:C:T	4.72109e-06	-1.56643	-0.688652	6.30394e-05	-1.50813	-0.675375
233477043	chr2:233477043:A:G	5.08282e-06	-1.59053	-0.590732	6.50833e-05	-1.57592	-0.575683
233477063	chr2:233477063:A:G	1.27179e-05	-1.52754	0.263418	0.000187306	-1.38934	0.294817
233477097	chr2:233477097:T:C	1.43032e-05	-1.16939e-10	-1.14664	0.000178035	-1.16939e-10	-1.14529
233477228	chr2:233477228:G:T	9.67685e-06	-1.53739	-2.2556e-10	0.000114396	-1.5876	-2.2556e-10
233477372	chr2:233477372:A:G	3.81137e-06	-1.57431	-0.894827	5.1037e-05	-1.50686	-0.887853
233477488	chr2:233477488:A:G	3.57095e-06	-1.57211	-0.962185	4.79093e-05	-1.50192	-0.95604
233477719	chr2:233477719:A:G	4.43004e-06	-1.58903	-0.72969	5.71062e-05	-1.5657	-0.716658
233477797	chr2:233477797:C:T	2.60186e-05	-1.16939e-10	-0.548313	0.000326147	-1.16939e-10	-0.539919
233477865	chr2:233477865:G:A	2.61708e-05	-1.16939e-10	-0.54248	0.000328052	-1.16939e-10	-0.534097
233477926	chr2:233477926:A:G	3.96988e-06	-1.57643	-0.851962	5.19666e-05	-1.53493	-0.841739
233477987	chr2:233477987:C:G	2.98803e-06	-1.58364	-1.12887	3.9966e-05	-1.51082	-1.12842
233478011	chr2:233478011:G:A	1.43648e-05	-1.16939e-10	-1.14234	0.000178728	-1.16939e-10	-1.1414
233478061	chr2:233478061:C:T	3.73107e-05	-0.187845	-2.2556e-10	0.000458938	-0.198353	-2.2556e-10
233478123	chr2:233478123:C:T	1.43182e-05	-1.16939e-10	-1.14559	0.000178242	-1.16939e-10	-1.14413
233478548	chr2:233478548:A:G	1.52519e-05	-1.16939e-10	-1.08242	0.000189794	-1.16939e-10	-1.08133
233478790	chr2:233478790:C:T	3.00292e-06	-1.58951	-1.11803	3.9383e-05	-1.53643	-1.1175
233478820	chr2:233478820:AGAAAG:A	1.43133e-05	-1.16939e-10	-1.14594	0.000177715	-1.16939e-10	-1.14709
233478824	chr2:233478824:A:G	4.68373e-06	-1.59053	-0.672506	5.9816e-05	-1.57553	-0.660459
233478876	chr2:233478876:C:T	1.5164e-05	-1.16939e-10	-1.0882	0.000188688	-1.16939e-10	-1.08717
233479049	chr2:233479049:C:G	1.55312e-05	-1.16939e-10	-1.06427	0.000192734	-1.16939e-10	-1.06596
233479175	chr2:233479175:A:G	3.34767e-06	-1.55851	-1.04035	4.54776e-05	-1.47327	-1.03678
233479391	chr2:233479391:C:T	1.81069e-05	-1.16939e-10	-0.910832	0.000224886	-1.16939e-10	-0.911674
233479401	chr2:233479401:A:G	2.69357e-05	-0.513671	-2.2556e-10	0.000224236	-0.914567	-2.2556e-10
233479957	chr2:233479957:T:C	1.54526e-05	-1.16939e-10	-1.06935	0.000192312	-1.16939e-10	-1.06815
233480043	chr2:233480043:G:A	5.28112e-06	-1.54306	-0.599931	7.49839e-05	-1.42694	-0.583056
233480108	chr2:233480108:C:T	2.37429e-05	-0.367747	-0.272096	0.000161273	-0.968789	-0.275379
233480114	chr2:233480114:C:T	1.52519e-05	-1.16939e-10	-1.08242	0.000189794	-1.16939e-10	-1.08133
233480225	chr2:233480225:A:G	4.60676e-06	-1.59034	-0.689257	5.86861e-05	-1.57948	-0.675589
233480245	chr2:233480245:C:T	3.31323e-05	-1.16939e-10	-0.306616	0.000417027	-1.16939e-10	-0.294116
233480355	chr2:233480355:G:A	1.5494e-05	-1.16939e-10	-1.06667	0.000192278	-1.16939e-10	-1.06833
233480384	chr2:233480384:C:T	1.44074e-05	-1.16939e-10	-1.13938	0.000179162	-1.16939e-10	-1.13898
233480502	chr2:233480502:T:C	1.45688e-05	-1.16939e-10	-1.12824	0.00018117	-1.16939e-10	-1.12783
233480810	chr2:233480810:A:T	1.1362e-05	-1.37685	-2.2556e-10	0.000120708	-1.5339	-2.2556e-10
233481270	chr2:233481270:AATC:A	1.55603e-05	-1.0624	-2.2556e-10	0.000166701	-1.21106	-2.2556e-10
233481276	chr2:233481276:C:T	1.51891e-05	-1.16939e-10	-1.08655	0.000188727	-1.16939e-10	-1.08697
233481389	chr2:233481389:CAAA:C	1.43048e-05	-1.16939e-10	-1.14653	0.000178059	-1.16939e-10	-1.14515
233481823	chr2:233481823:C:A	7.00923e-06	-1.45847	-0.40143	7.73006e-05	-1.59028	-0.389289
233481851	chr2:233481851:T:C	4.7047e-06	-1.59011	-0.668454	5.98581e-05	-1.58081	-0.654482
233481964	chr2:233481964:G:T	9.23968e-06	-1.58362	-2.2556e-10	0.000118359	-1.55354	-2.2556e-10
233481968	chr2:233481968:G:A	5.43313e-06	-1.52391	-0.590695	7.83077e-05	-1.39301	-0.573608
233482276	chr2:233482276:G:A	1.46299e-05	-1.16939e-10	-1.12406	0.000182152	-1.16939e-10	-1.12243
233482318	chr2:233482318:T:G	1.46721e-05	-1.16939e-10	-1.12118	0.000182872	-1.16939e-10	-1.11848
233482735	chr2:233482735:T:C	4.22842e-06	-1.5867	-0.778602	5.50345e-05	-1.55262	-0.766686
233482813	chr2:233482813:C:T	1.52746e-05	-1.16939e-10	-1.08093	0.000190073	-1.16939e-10	-1.07986
233482843	chr2:233482843:G:A	1.42383e-05	-1.16939e-10	-1.15119	0.00017698	-1.16939e-10	-1.15123
233482892	chr2:233482892:A:T	1.44557e-05	-1.16939e-10	-1.13604	0.00017991	-1.16939e-10	-1.13481
233483055	chr2:233483055:T:A	2.85226e-05	-0.456427	-2.2556e-10	0.000271569	-0.72305	-2.2556e-10
233483081	chr2:233483081:CCT:C	1.79541e-05	-0.919308	-2.2556e-10	0.000118854	-1.54937	-2.2556e-10
233483227	chr2:233483227:C:T	9.85565e-06	-1.51908	-2.2556e-10	0.000178607	-1.14208	-2.2556e-10
233483363	chr2:233483363:T:G	5.79678e-06	-1.1399	-0.909918	9.69404e-05	-0.850027	-0.903144
233483426	chr2:233483426:G:A	2.98224e-05	-1.16939e-10	-0.411866	0.000375098	-1.16939e-10	-0.40008
233483473	chr2:233483473:G:A	3.67615e-06	-1.57754	-0.927713	4.90036e-05	-1.51438	-0.920997
233483518	chr2:233483518:T:C	4.58084e-06	-1.5894	-0.695841	5.80742e-05	-1.58327	-0.682272
233483736	chr2:233483736:C:T	1.44358e-05	-1.16939e-10	-1.13741	0.000179778	-1.16939e-10	-1.13555
233483962	chr2:233483962:G:A	4.56892e-06	-1.57763	-0.710216	5.68212e-05	-1.59051	-0.696853
233484097	chr2:233484097:G:A	5.96364e-06	-1.32415	-0.697296	5.9011e-05	-1.55904	-0.690506
233484339	chr2:233484339:G:A	1.43289e-05	-1.16939e-10	-1.14485	0.000178075	-1.16939e-10	-1.14507
233484714	chr2:233484714:C:T	9.28427e-06	-1.5788	-2.2556e-10	0.000115923	-1.57434	-2.2556e-10
233484807	chr2:233484807:T:G	1.50527e-05	-1.16939e-10	-1.09557	0.000187376	-1.16939e-10	-1.09415
233485647	chr2:233485647:TTAAA:T	4.50246e-06	-1.5886	-0.713897	5.71124e-05	-1.5753	-0.706947
233485922	chr2:233485922:C:T	1.71388e-05	-1.16939e-10	-0.965782	0.000213698	-1.16939e-10	-0.962704
233485923	chr2:233485923:A:G	3.65184e-06	-1.5896	-0.922295	4.73799e-05	-1.55354	-0.915529
233486323	chr2:233486323:C:T	1.52743e-05	-1.16939e-10	-1.08095	0.000190075	-1.16939e-10	-1.07985
233486575	chr2:233486575:G:A	1.44474e-05	-1.16939e-10	-1.13661	0.000180007	-1.16939e-10	-1.13427
233486646	chr2:233486646:A:G	4.56514e-06	-1.58966	-0.699016	5.79295e-05	-1.58252	-0.685516
233486834	chr2:233486834:C:G	3.01394e-06	-1.58246	-1.12141	4.04136e-05	-1.50715	-1.12095
233486896	chr2:233486896:G:A	3.05792e-05	-1.16939e-10	-0.386805	0.000380468	-1.16939e-10	-0.385865
233487008	chr2:233487008:A:G	3.91232e-06	-1.53683	-0.90616	5.35722e-05	-1.4437	-0.902536
233487071	chr2:233487071:C:T	2.93627e-05	-1.16939e-10	-0.427399	0.00036919	-1.16939e-10	-0.415955
233487406	chr2:233487406:A:G	1.5299e-05	-1.16939e-10	-1.07933	0.000190677	-1.16939e-10	-1.07669
233487896	chr2:233487896:G:A	5.01684e-06	-1.53641	-0.657913	6.8531e-05	-1.45529	-0.644693
233488471	chr2:233488471:C:T	3.40601e-05	-1.16939e-10	-0.278999	0.000429247	-1.16939e-10	-0.265235
233488616	chr2:233488616:C:T	3.32848e-05	-1.16939e-10	-0.302025	0.000419576	-1.16939e-10	-0.288024
233489298	chr2:233489298:C:T	1.43553e-05	-1.16939e-10	-1.14301	0.000178488	-1.16939e-10	-1.14275
233489317	chr2:233489317:T:C	1.42355e-05	-1.16939e-10	-1.15139	0.000176937	-1.16939e-10	-1.15147
233489419	chr2:233489419:G:A	1.49451e-05	-1.16939e-10	-1.10274	0.00018609	-1.16939e-10	-1.10104
233489655	chr2:233489655:C:T	1.89131e-05	-1.16939e-10	-0.867272	0.000235176	-1.16939e-10	-0.866933
233489771	chr2:233489771:A:G	4.14525e-06	-1.52656	-0.858601	5.63118e-05	-1.44697	-0.84939
233489938	chr2:233489938:C:T	4.08376e-06	-1.5568	-0.843308	5.47294e-05	-1.49069	-0.834178
233490079	chr2:233490079:T:C	9.39521e-06	-1.56692	-2.2556e-10	0.000114321	-1.58826	-2.2556e-10
233490201	chr2:233490201:T:TC	3.44284e-06	-1.44206	-1.12876	4.83411e-05	-1.32165	-1.12734
233490475	chr2:233490475:A:G	9.1972e-06	-1.58823	-2.2556e-10	0.000121078	-1.53083	-2.2556e-10
233490689	chr2:233490689:G:A	1.43984e-05	-1.16939e-10	-1.14001	0.000178779	-1.16939e-10	-1.14112
233491277	chr2:233491277:G:A	1.43524e-05	-1.16939e-10	-1.14321	0.000178362	-1.16939e-10	-1.14345
233491620	chr2:233491620:G:C	3.89968e-06	-1.49573	-0.950499	4.37538e-05	-1.59017	-0.958517
233491721	chr2:233491721:C:A	4.12584e-06	-1.56319	-0.82667	5.49596e-05	-1.49964	-0.821025
233491758	chr2:233491758:C:A	1.86346e-05	-1.16939e-10	-0.882103	0.000232768	-1.16939e-10	-0.877228
233491897	chr2:233491897:T:A	1.89733e-05	-1.16939e-10	-0.864091	0.000237008	-1.16939e-10	-0.859173
233491928	chr2:233491928:G:A	2.20655e-05	-1.16939e-10	-0.713109	0.000276646	-1.16939e-10	-0.704529
233492112	chr2:233492112:T:C	1.43522e-05	-1.16939e-10	-1.14322	0.00017836	-1.16939e-10	-1.14346
233492236	chr2:233492236:T:A	2.20475e-05	-1.16939e-10	-0.713924	0.000275884	-1.16939e-10	-0.707287
233492622	chr2:233492622:T:G	1.73532e-05	-1.16939e-10	-0.953349	0.000216626	-1.16939e-10	-0.949093
233492935	chr2:233492935:C:A	1.42445e-05	-1.16939e-10	-1.15075	0.000177055	-1.16939e-10	-1.15081
233493127	chr2:233493127:C:T	2.21581e-05	-1.16939e-10	-0.708921	0.000277279	-1.16939e-10	-0.702244
233493650	chr2:233493650:T:C	3.02664e-05	-1.16939e-10	-0.397086	0.000380783	-1.16939e-10	-0.385039
233493729	chr2:233493729:C:A	1.42658e-05	-1.16939e-10	-1.14926	0.000177346	-1.16939e-10	-1.14917
233493765	chr2:233493765:T:G	1.42695e-05	-1.16939e-10	-1.149	0.000177393	-1.16939e-10	-1.1489
233493968	chr2:233493968:T:C	1.8332e-05	-1.16939e-10	-0.898479	0.000228976	-1.16939e-10	-0.89365
233493982	chr2:233493982:T:C	2.0452e-05	-1.16939e-10	-0.789044	0.000250858	-1.16939e-10	-0.80238
233494494	chr2:233494494:G:C	1.45064e-05	-1.16939e-10	-1.13254	0.000180715	-1.16939e-10	-1.13035
233495493	chr2:233495493:G:A	1.89055e-05	-1.16939e-10	-0.867674	0.00023491	-1.16939e-10	-0.868067
233496715	chr2:233496715:C:CAAT	1.42348e-05	-1.16939e-10	-1.15143	0.000176947	-1.16939e-10	-1.15142
233497044	chr2:233497044:A:T	1.42905e-05	-1.16939e-10	-1.14753	0.000177733	-1.16939e-10	-1.14699
233497093	chr2:233497093:G:A	1.42347e-05	-1.16939e-10	-1.15144	0.000176945	-1.16939e-10	-1.15143
233497375	chr2:233497375:T:C	1.42343e-05	-1.16939e-10	-1.15147	0.000176938	-1.16939e-10	-1.15147
233497399	chr2:233497399:C:T	1.42743e-05	-1.16939e-10	-1.14866	0.000177295	-1.16939e-10	-1.14945
233498514	chr2:233498514:C:T	3.2977e-06	-1.46276	-1.15114	4.56595e-05	-1.35509	-1.15096
233498663	chr2:233498663:G:A	2.88405e-05	-1.16939e-10	-0.445344	0.0003627	-1.16939e-10	-0.433693
233498774	chr2:233498774:G:C	1.31448e-05	-1.2311	-2.2556e-10	0.000212711	-0.967335	-2.2556e-10
233499203	chr2:233499203:C:T	3.10106e-05	-1.16939e-10	-0.372797	0.000390229	-1.16939e-10	-0.360533
233499334	chr2:233499334:T:G	3.1021e-05	-1.16939e-10	-0.372461	0.000390349	-1.16939e-10	-0.360227
233499499	chr2:233499499:C:A	1.42777e-05	-1.16939e-10	-1.14843	0.000177497	-1.16939e-10	-1.14832
233499588	chr2:233499588:T:C	1.55097e-05	-1.16939e-10	-1.06566	0.000193012	-1.16939e-10	-1.06451
233499617	chr2:233499617:T:A	1.06071e-05	-1.4456	-2.2556e-10	0.000157595	-1.26724	-2.2556e-10
233499747	chr2:233499747:A:G	2.65431e-05	-1.16939e-10	-0.528355	0.000332431	-1.16939e-10	-0.520837
233499901	chr2:233499901:C:T	1.43422e-05	-1.16939e-10	-1.14392	0.00017831	-1.16939e-10	-1.14375
233500253	chr2:233500253:T:C	4.51212e-06	-1.55528	-0.745075	6.05033e-05	-1.49015	-0.734424
233500289	chr2:233500289:G:A	1.95615e-05	-1.16939e-10	-0.83356	0.000243223	-1.16939e-10	-0.83329
233500415	chr2:233500415:C:T	3.03567e-05	-1.16939e-10	-0.394108	0.000381927	-1.16939e-10	-0.382037
233500423	chr2:233500423:A:G	1.73573e-05	-1.16939e-10	-0.953111	0.000216679	-1.16939e-10	-0.948852
233500605	chr2:233500605:T:C	1.46415e-05	-1.16939e-10	-1.12326	0.000181874	-1.16939e-10	-1.12395
233501155	chr2:233501155:T:C	1.61901e-05	-1.02273	-2.2556e-10	0.00016306	-1.23315	-2.2556e-10
233501561	chr2:233501561:T:A	9.55491e-06	-1.55007	-2.2556e-10	0.000114135	-1.58988	-2.2556e-10
233501846	chr2:233501846:G:A	2.97842e-05	-1.16939e-10	-0.413146	0.000374668	-1.16939e-10	-0.401227
233501895	chr2:233501895:C:T	7.0449e-06	-1.5383	-0.316526	0.000100648	-1.41985	-0.29579
233502037	chr2:233502037:G:A	1.55159e-05	-1.16939e-10	-1.06526	0.000193091	-1.16939e-10	-1.06411
233502209	chr2:233502209:G:C	1.43083e-05	-1.16939e-10	-1.14629	0.000177822	-1.16939e-10	-1.14648
233502220	chr2:233502220:T:C	2.19486e-05	-1.16939e-10	-0.718424	0.000274567	-1.16939e-10	-0.712074
233502283	chr2:233502283:T:C	3.15527e-05	-1.16939e-10	-0.355465	0.000397082	-1.16939e-10	-0.343126
233502472	chr2:233502472:A:G	1.42649e-05	-1.16939e-10	-1.14932	0.000177335	-1.16939e-10	-1.14923
233502489	chr2:233502489:T:C	1.44248e-05	-1.16939e-10	-1.13818	0.000179082	-1.16939e-10	-1.13942
233502789	chr2:233502789:A:G	1.42644e-05	-1.16939e-10	-1.14936	0.000177328	-1.16939e-10	-1.14927
233502847	chr2:233502847:CA:C	1.43311e-05	-1.16939e-10	-1.14469	0.000177917	-1.16939e-10	-1.14595
233503059	chr2:233503059:G:A	1.42929e-05	-1.16939e-10	-1.14736	0.000177769	-1.16939e-10	-1.14678
233503830	chr2:233503830:A:G	1.61773e-05	-1.16939e-10	-1.02351	0.000201838	-1.16939e-10	-1.0198
233503850	chr2:233503850:T:C	1.6123e-05	-1.16939e-10	-1.02688	0.00020069	-1.16939e-10	-1.02551
233503884	chr2:233503884:C:T	1.4288e-05	-1.16939e-10	-1.14771	0.000177582	-1.16939e-10	-1.14784
233504800	chr2:233504800:C:T	4.67832e-06	-1.25826	-1.00593	7.5169e-05	-1.00405	-1.00348
233505877	chr2:233505877:A:C	1.61619e-05	-1.16939e-10	-1.02447	0.000201176	-1.16939e-10	-1.02309
233505968	chr2:233505968:T:C	4.18726e-06	-1.53495	-0.840131	5.77094e-05	-1.4373	-0.834542
233506008	chr2:233506008:A:G	1.55746e-05	-1.16939e-10	-1.06148	0.000193821	-1.16939e-10	-1.06033
233506156	chr2:233506156:GC:G	1.5668e-05	-1.16939e-10	-1.0555	0.000195352	-1.16939e-10	-1.05246
233506278	chr2:233506278:G:A	1.9537e-05	-1.16939e-10	-0.834816	0.000242939	-1.16939e-10	-0.834459
233506310	chr2:233506310:G:C	1.42531e-05	-1.16939e-10	-1.15015	0.000177165	-1.16939e-10	-1.15018
233506372	chr2:233506372:T:C	7.30119e-05	-1.16939e-10	0.483498	0.0009295	-1.16939e-10	0.507379
233506842	chr2:233506842:T:C	1.42763e-05	-1.16939e-10	-1.14852	0.00017744	-1.16939e-10	-1.14864
233507020	chr2:233507020:T:C	4.13856e-06	-1.56246	-0.824314	5.51609e-05	-1.49834	-0.818673
233507056	chr2:233507056:G:T	1.42617e-05	-1.16939e-10	-1.14954	0.000177262	-1.16939e-10	-1.14964
233507145	chr2:233507145:T:C	1.42767e-05	-1.16939e-10	-1.1485	0.000177455	-1.16939e-10	-1.14855
233507189	chr2:233507189:T:C	1.7348e-05	-1.16939e-10	-0.953647	0.000216561	-1.16939e-10	-0.949395
233507279	chr2:233507279:A:T	1.42571e-05	-1.16939e-10	-1.14987	0.000177206	-1.16939e-10	-1.14996
233507382	chr2:233507382:A:C	1.42701e-05	-1.16939e-10	-1.14896	0.000177364	-1.16939e-10	-1.14906
233507532	chr2:233507532:T:A	1.42638e-05	-1.16939e-10	-1.1494	0.000177288	-1.16939e-10	-1.14949
233507894	chr2:233507894:CCT:C	4.31858e-06	-1.34872	-0.995477	6.72548e-05	-1.12938	-0.989403
233508073	chr2:233508073:C:T	7.53276e-06	-1.29991	-0.487949	7.34991e-05	-1.54933	-0.480669
233508614	chr2:233508614:C:A	2.25803e-05	-1.16939e-10	-0.690046	0.000282326	-1.16939e-10	-0.684206
233508666	chr2:233508666:A:G	1.42616e-05	-1.16939e-10	-1.14956	0.00017726	-1.16939e-10	-1.14965
233508782	chr2:233508782:C:T	1.42589e-05	-1.16939e-10	-1.14975	0.000177228	-1.16939e-10	-1.14983
233509297	chr2:233509297:T:G	1.45075e-05	-1.16939e-10	-1.13246	0.000180729	-1.16939e-10	-1.13027
233509429	chr2:233509429:G:C	1.61454e-05	-1.16939e-10	-1.02549	0.000200971	-1.16939e-10	-1.02411
233509449	chr2:233509449:T:C	2.20069e-05	-1.16939e-10	-0.715767	0.000275301	-1.16939e-10	-0.709402
233509563	chr2:233509563:G:A	1.73544e-05	-1.16939e-10	-0.953281	0.000216641	-1.16939e-10	-0.949024
233509759	chr2:233509759:T:G	1.42561e-05	-1.16939e-10	-1.14994	0.000177194	-1.16939e-10	-1.15002
233509781	chr2:233509781:C:T	1.43486e-05	-1.16939e-10	-1.14348	0.000178324	-1.16939e-10	-1.14367
233509869	chr2:233509869:T:G	9.99636e-05	-1.16939e-10	0.797681	0.00127593	-1.16939e-10	0.824164
233509973	chr2:233509973:C:G	1.48613e-05	-1.16939e-10	-1.10837	0.000185336	-1.16939e-10	-1.1051
233510227	chr2:233510227:G:A	1.42619e-05	-1.16939e-10	-1.14953	0.000177265	-1.16939e-10	-1.14962
233510240	chr2:233510240:TAACA:T	1.73045e-05	-1.16939e-10	-0.95616	0.000216012	-1.16939e-10	-0.951936
233510569	chr2:233510569:A:G	1.61745e-05	-1.16939e-10	-1.02369	0.000201334	-1.16939e-10	-1.0223
233510745	chr2:233510745:C:T	9.18329e-06	-1.58974	-2.2556e-10	0.000118894	-1.54904	-2.2556e-10
233510842	chr2:233510842:T:A	1.42608e-05	-1.16939e-10	-1.14961	0.000177251	-1.16939e-10	-1.1497
233510888	chr2:233510888:T:C	1.42617e-05	-1.16939e-10	-1.14954	0.000177262	-1.16939e-10	-1.14964
233510976	chr2:233510976:CACT:C	1.42997e-05	-1.16939e-10	-1.14689	0.000177568	-1.16939e-10	-1.14792
233511475	chr2:233511475:C:T	1.42617e-05	-1.16939e-10	-1.14954	0.000177262	-1.16939e-10	-1.14964
233511715	chr2:233511715:C:T	1.42906e-05	-1.16939e-10	-1.14752	0.000177614	-1.16939e-10	-1.14765
233511978	chr2:233511978:CT:C	1.42342e-05	-1.16939e-10	-1.15147	0.000176938	-1.16939e-10	-1.15147
233512108	chr2:233512108:A:G	1.72998e-05	-1.16939e-10	-0.956432	0.000215952	-1.16939e-10	-0.95221
233512141	chr2:233512141:C:G	1.4264e-05	-1.16939e-10	-1.14938	0.00017729	-1.16939e-10	-1.14948
233512352	chr2:233512352:G:A	1.42621e-05	-1.16939e-10	-1.14952	0.000177267	-1.16939e-10	-1.14961
233513130	chr2:233513130:T:C	2.95377e-05	-1.16939e-10	-0.421458	0.000371544	-1.16939e-10	-0.409601
233513224	chr2:233513224:C:G	2.00025e-05	-1.16939e-10	-0.811269	0.000250015	-1.16939e-10	-0.805749
233513383	chr2:233513383:A:G	4.11129e-06	-1.54	-0.853387	5.6457e-05	-1.44587	-0.847918
233513464	chr2:233513464:C:G	8.06534e-05	1.54693	-0.963889	0.000141048	-0.416572	-0.961597
233513616	chr2:233513616:T:C	1.61557e-05	-1.16939e-10	-1.02485	0.000201099	-1.16939e-10	-1.02347
233513645	chr2:233513645:C:T	3.15971e-06	-1.57474	-1.0819	4.09555e-05	-1.53201	-1.08277
233513754	chr2:233513754:G:A	1.62138e-05	-1.16939e-10	-1.02126	0.000202301	-1.16939e-10	-1.01751
233514175	chr2:233514175:C:T	1.42586e-05	-1.16939e-10	-1.14976	0.000177225	-1.16939e-10	-1.14985
233514475	chr2:233514475:A:G	4.11413e-06	-1.57266	-0.820033	5.49143e-05	-1.51304	-0.808452
233514520	chr2:233514520:C:CACA	4.43484e-06	-1.51965	-0.797981	6.10604e-05	-1.42731	-0.788091
233514635	chr2:233514635:A:G	1.43578e-05	-1.16939e-10	-1.14283	0.000178618	-1.16939e-10	-1.14202
233514817	chr2:233514817:T:G	2.25941e-05	-1.16939e-10	-0.689436	0.000283346	-1.16939e-10	-0.680599
233514956	chr2:233514956:A:G	1.51132e-05	-1.16939e-10	-1.09156	0.000186089	-1.16939e-10	-1.10104
233515329	chr2:233515329:T:C	4.38566e-06	-1.51632	-0.812462	6.04753e-05	-1.42226	-0.802774
233515647	chr2:233515647:C:T	1.73565e-05	-1.16939e-10	-0.953158	0.000216668	-1.16939e-10	-0.9489
233515896	chr2:233515896:T:C	2.3308e-05	-0.398587	-0.259739	0.000168898	-0.956182	-0.241794
233515984	chr2:233515984:T:C	9.79543e-06	-1.52521	-2.2556e-10	0.000122503	-1.51913	-2.2556e-10
233516183	chr2:233516183:A:AT	2.23611e-05	-1.16939e-10	-0.699802	0.000279732	-1.16939e-10	-0.693436
233516328	chr2:233516328:TA:T	1.55368e-05	-1.16939e-10	-1.06392	0.000192802	-1.16939e-10	-1.06561
233516333	chr2:233516333:A:G	1.55368e-05	-1.16939e-10	-1.06392	0.000192802	-1.16939e-10	-1.06561
233516377	chr2:233516377:A:T	4.42339e-06	-1.5163	-0.80392	6.1003e-05	-1.42222	-0.794124
233516544	chr2:233516544:C:T	2.56999e-05	-1.16939e-10	-0.560638	0.000324541	-1.16939e-10	-0.544856
233516550	chr2:233516550:T:C	1.42795e-05	-1.16939e-10	-1.1483	0.000177592	-1.16939e-10	-1.14778
233516604	chr2:233516604:C:T	1.64994e-05	-1.16939e-10	-1.0038	0.000205413	-1.16939e-10	-1.00224
233516675	chr2:233516675:G:A	2.16944e-05	-1.16939e-10	-0.73007	0.000265836	-1.16939e-10	-0.744389
233517173	chr2:233517173:G:A	1.4276e-05	-1.16939e-10	-1.14854	0.000177545	-1.16939e-10	-1.14804
233517257	chr2:233517257:C:T	1.61334e-05	-1.16939e-10	-1.02623	0.000200821	-1.16939e-10	-1.02486
233517579	chr2:233517579:G:C	1.45031e-05	-1.16939e-10	-1.13277	0.000180434	-1.16939e-10	-1.1319
233517892	chr2:233517892:T:C	3.51309e-06	-1.42708	-1.12355	4.9506e-05	-1.30325	-1.12193
233518152	chr2:233518152:CACCTGT:C	2.22637e-05	-1.16939e-10	-0.704168	0.000277928	-1.16939e-10	-0.699905
233519853	chr2:233519853:T:C	2.29054e-05	-1.16939e-10	-0.67575	0.000286576	-1.16939e-10	-0.669263
233520529	chr2:233520529:A:G	1.7348e-05	-1.16939e-10	-0.953647	0.000216561	-1.16939e-10	-0.949395
233520881	chr2:233520881:G:A	1.7348e-05	-1.16939e-10	-0.953647	0.000216561	-1.16939e-10	-0.949395
233521042	chr2:233521042:G:A	1.52312e-05	-1.16939e-10	-1.08378	0.000190553	-1.16939e-10	-1.07734
233521057	chr2:233521057:G:A	1.47389e-05	-1.16939e-10	-1.11663	0.00018284	-1.16939e-10	-1.11866
233521093	chr2:233521093:T:TTTC	4.68064e-06	-1.5228	-0.740887	6.40371e-05	-1.43766	-0.730142
233521387	chr2:233521387:T:C	4.35279e-06	-1.51539	-0.820915	6.00148e-05	-1.42138	-0.811299
233521871	chr2:233521871:T:C	2.94641e-06	-1.57539	-1.15114	3.83416e-05	-1.52947	-1.15126
233522049	chr2:233522049:C:T	4.25736e-06	-1.5357	-0.822776	5.80568e-05	-1.45265	-0.813198
233522272	chr2:233522272:G:A	1.42735e-05	-1.16939e-10	-1.14872	0.000177286	-1.16939e-10	-1.1495
233523185	chr2:233523185:G:C	1.9323e-05	-1.16939e-10	-0.845827	0.00024101	-1.16939e-10	-0.842428
233523348	chr2:233523348:C:A	1.85376e-05	-1.16939e-10	-0.887323	0.000231837	-1.16939e-10	-0.881232
233523371	chr2:233523371:A:G	4.29287e-06	-1.52457	-0.825597	5.89028e-05	-1.43535	-0.816028
233523540	chr2:233523540:G:A	1.50282e-05	-1.16939e-10	-1.0972	0.00018656	-1.16939e-10	-1.09851
233523919	chr2:233523919:G:A	2.59259e-05	-1.16939e-10	-0.551884	0.000327382	-1.16939e-10	-0.536141
233524099	chr2:233524099:T:C	1.43034e-05	-1.16939e-10	-1.14663	0.000177813	-1.16939e-10	-1.14654
233524240	chr2:233524240:C:T	1.7705e-05	-1.16939e-10	-0.933278	0.000220316	-1.16939e-10	-0.932203
233524478	chr2:233524478:G:A	3.57405e-06	-1.39364	-1.13978	5.12447e-05	-1.25196	-1.1387
233525424	chr2:233525424:G:A	2.22435e-05	-1.16939e-10	-0.705074	0.00027827	-1.16939e-10	-0.698675
233525701	chr2:233525701:G:A	1.777e-05	-1.16939e-10	-0.929615	0.000221296	-1.16939e-10	-0.927765
233525768	chr2:233525768:C:T	3.53089e-06	-1.55628	-0.989289	4.34449e-05	-1.56838	-0.98739
233525975	chr2:233525975:C:T	4.27886e-06	-1.52156	-0.831883	5.8837e-05	-1.43007	-0.822431
233526193	chr2:233526193:T:C	4.0126e-06	-1.57803	-0.839659	5.35144e-05	-1.51549	-0.831824
233526819	chr2:233526819:A:G	1.46806e-05	-1.16939e-10	-1.1206	0.000182135	-1.16939e-10	-1.12252
233527243	chr2:233527243:G:T	3.05525e-05	-1.16939e-10	-0.387679	0.000384335	-1.16939e-10	-0.375752
233527423	chr2:233527423:C:T	4.04436e-05	-1.16939e-10	-0.107215	0.000504646	-1.16939e-10	-0.103411
233527858	chr2:233527858:GATTAT:G	4.31454e-06	-1.52178	-0.823355	5.93015e-05	-1.43083	-0.813802
233527904	chr2:233527904:ATTATG:A	1.5864e-05	-1.16939e-10	-1.04307	0.000198172	-1.16939e-10	-1.03813
233528032	chr2:233528032:G:A	1.46129e-05	-1.16939e-10	-1.12522	0.000182111	-1.16939e-10	-1.12265
233528047	chr2:233528047:T:C	9.36635e-06	-1.57	-2.2556e-10	0.000114441	-1.58721	-2.2556e-10
233528059	chr2:233528059:A:G	4.3934e-06	-1.51711	-0.809907	6.05382e-05	-1.42385	-0.800144
233528064	chr2:233528064:T:C	4.86218e-06	-1.50676	-0.718882	6.70669e-05	-1.41373	-0.707849
233528103	chr2:233528103:T:C	2.93356e-05	-1.16939e-10	-0.428323	0.000368951	-1.16939e-10	-0.416603
233528151	chr2:233528151:G:C	1.43861e-05	-1.16939e-10	-1.14086	0.000179108	-1.16939e-10	-1.13928
233528534	chr2:233528534:T:C	4.26723e-06	-1.51963	-0.83653	5.87241e-05	-1.42719	-0.827226
233528933	chr2:233528933:G:A	1.53547e-05	-1.16939e-10	-1.07571	0.000190995	-1.16939e-10	-1.07502
233529087	chr2:233529087:C:A	2.08264e-05	-1.16939e-10	-0.770902	0.000260489	-1.16939e-10	-0.764705
233529600	chr2:233529600:C:CT	3.18034e-06	-1.51224	-1.1379	4.39016e-05	-1.40792	-1.13739
233529708	chr2:233529708:C:T	6.95542e-06	-1.52979	-0.337809	0.000100223	-1.40251	-0.317362
233529720	chr2:233529720:A:G	1.62602e-05	-1.16939e-10	-1.0184	0.000201988	-1.16939e-10	-1.01906
233529904	chr2:233529904:A:C	1.45385e-05	-1.16939e-10	-1.13032	0.000181143	-1.16939e-10	-1.12798
233530157	chr2:233530157:T:G	1.42479e-05	-1.16939e-10	-1.15051	0.00017703	-1.16939e-10	-1.15095
233530567	chr2:233530567:T:C	4.41547e-06	-1.52284	-0.799168	6.07056e-05	-1.43197	-0.789265
233531018	chr2:233531018:G:A	1.73448e-05	-1.16939e-10	-0.953832	0.000216521	-1.16939e-10	-0.949582
233531168	chr2:233531168:A:G	1.58367e-05	-1.16939e-10	-1.04479	0.000197524	-1.16939e-10	-1.04141
233531293	chr2:233531293:C:T	4.17465e-06	-1.52763	-0.850469	5.71731e-05	-1.43985	-0.841337
233531313	chr2:233531313:T:A	4.34267e-06	-1.50488	-0.833758	6.0173e-05	-1.40569	-0.824353
233531386	chr2:233531386:A:T	4.27317e-06	-1.5394	-0.815372	5.81525e-05	-1.45849	-0.805709
233531476	chr2:233531476:G:A	3.16494e-06	-1.51598	-1.13901	4.35794e-05	-1.41414	-1.13855
233531747	chr2:233531747:T:C	7.7784e-06	-1.56836	-0.187417	0.000103836	-1.51617	-0.168284
233531871	chr2:233531871:C:T	4.06712e-06	-1.57669	-0.827495	5.43472e-05	-1.51233	-0.819544
233531895	chr2:233531895:G:C	3.06325e-05	-1.16939e-10	-0.385063	0.000385382	-1.16939e-10	-0.373034
233532003	chr2:233532003:C:G	4.38248e-06	-1.52369	-0.805821	6.01878e-05	-1.43378	-0.796015
233532261	chr2:233532261:T:C	1.43035e-05	-1.16939e-10	-1.14662	0.000177764	-1.16939e-10	-1.14681
233532436	chr2:233532436:T:C	1.61201e-05	-1.16939e-10	-1.02706	0.000200654	-1.16939e-10	-1.02569
233532455	chr2:233532455:G:C	3.26487e-05	-0.321318	-2.2556e-10	0.000114578	-1.58601	-2.2556e-10
233532491	chr2:233532491:G:A	1.42769e-05	-1.16939e-10	-1.14848	0.000177627	-1.16939e-10	-1.14758
233532533	chr2:233532533:T:A	4.25592e-06	-1.52918	-0.829632	5.82549e-05	-1.44228	-0.820163
233533086	chr2:233533086:TAAAG:T	2.12324e-05	-1.16939e-10	-0.751595	0.0002656	-1.16939e-10	-0.745277
233533143	chr2:233533143:G:A	1.86561e-05	-1.16939e-10	-0.880951	0.000231975	-1.16939e-10	-0.880639
233533165	chr2:233533165:T:C	1.44434e-05	-1.16939e-10	-1.13689	0.000180517	-1.16939e-10	-1.13144
233533171	chr2:233533171:T:C	4.25983e-06	-1.5283	-0.829599	5.8336e-05	-1.44092	-0.820132
233533659	chr2:233533659:T:G	1.47756e-05	-1.16939e-10	-1.11415	0.00018422	-1.16939e-10	-1.11114
233534354	chr2:233534354:T:C	6.86389e-06	-1.53251	-0.348344	9.86464e-05	-1.40768	-0.328042
233534448	chr2:233534448:T:C	1.8403e-05	-1.16939e-10	-0.894613	0.000228817	-1.16939e-10	-0.894346
233534676	chr2:233534676:G:A	3.35011e-06	-1.44826	-1.14988	4.73163e-05	-1.32067	-1.14974
233535443	chr2:233535443:C:T	2.9827e-05	-1.16939e-10	-0.411712	0.000375138	-1.16939e-10	-0.399974
233535639	chr2:233535639:T:C	1.6123e-05	-1.16939e-10	-1.02688	0.00020069	-1.16939e-10	-1.02551
233536633	chr2:233536633:A:G	1.47939e-05	-1.16939e-10	-1.11291	0.000183843	-1.16939e-10	-1.11319
233536908	chr2:233536908:C:G	1.62716e-05	-1.16939e-10	-1.0177	0.000202549	-1.16939e-10	-1.01628
233537002	chr2:233537002:G:A	1.83563e-05	-1.16939e-10	-0.897154	0.000228244	-1.16939e-10	-0.896851
233537021	chr2:233537021:T:C	8.25665e-06	-1.5712	-0.124904	0.000110048	-1.52119	-0.105168
233537865	chr2:233537865:C:T	4.40595e-06	-1.51403	-0.810137	6.08013e-05	-1.41923	-0.800422
233538121	chr2:233538121:A:G	1.43123e-05	-1.16939e-10	-1.14601	0.000177851	-1.16939e-10	-1.14632
233538181	chr2:233538181:A:G	1.4733e-05	-1.16939e-10	-1.11703	0.000183673	-1.16939e-10	-1.11411
233538511	chr2:233538511:C:T	1.60905e-05	-1.16939e-10	-1.02889	0.000200283	-1.16939e-10	-1.02754
233538817	chr2:233538817:G:C	4.5441e-06	-1.51191	-0.781388	6.28067e-05	-1.41591	-0.771299
233538992	chr2:233538992:A:C	1.50874e-05	-1.16939e-10	-1.09327	0.000187929	-1.16939e-10	-1.0912
233539227	chr2:233539227:G:T	8.40027e-06	-1.55591	-0.122956	0.000114573	-1.4845	-0.101553
233539353	chr2:233539353:A:C	1.76551e-05	-1.16939e-10	-0.9361	0.000220435	-1.16939e-10	-0.931665
233540080	chr2:233540080:G:A	1.63659e-05	-1.16939e-10	-1.01193	0.000203744	-1.16939e-10	-1.0104
233540104	chr2:233540104:G:A	3.61892e-06	-1.4302	-1.09075	5.09931e-05	-1.30887	-1.08671
233540115	chr2:233540115:C:T	1.59553e-05	-1.16939e-10	-1.03733	0.000198634	-1.16939e-10	-1.0358
233540126	chr2:233540126:A:G	1.54971e-05	-1.16939e-10	-1.06647	0.000192857	-1.16939e-10	-1.06532
233540140	chr2:233540140:C:A	2.26263e-05	-1.16939e-10	-0.688013	0.00028425	-1.16939e-10	-0.677412
233540284	chr2:233540284:G:A	1.5916e-05	-1.16939e-10	-1.0398	0.000197461	-1.16939e-10	-1.04173
233540297	chr2:233540297:C:A	4.54449e-06	-1.51421	-0.779002	6.27434e-05	-1.41936	-0.768852
233540434	chr2:233540434:AT:A	1.73514e-05	-1.16939e-10	-0.953449	0.000216604	-1.16939e-10	-0.949196
233540515	chr2:233540515:T:C	1.50694e-05	-1.16939e-10	-1.09446	0.000187717	-1.16939e-10	-1.09233
233541107	chr2:233541107:G:A	4.25418e-06	-1.36406	-0.99516	6.03861e-05	-1.23732	-0.989193
233541437	chr2:233541437:A:AG	1.10259e-05	-1.40688	-2.2556e-10	0.00013871	-1.39488	-2.2556e-10
233541573	chr2:233541573:G:A	1.48336e-05	-1.16939e-10	-1.11023	0.000184976	-1.16939e-10	-1.10704
233541574	chr2:233541574:G:T	3.23946e-06	-1.50548	-1.12624	4.48803e-05	-1.3977	-1.12557
233541685	chr2:233541685:T:C	1.57341e-05	-1.16939e-10	-1.05129	0.000196224	-1.16939e-10	-1.04801
233541759	chr2:233541759:A:T	2.08264e-05	-1.16939e-10	-0.770902	0.000260489	-1.16939e-10	-0.764705
233541916	chr2:233541916:C:A	1.42348e-05	-1.16939e-10	-1.15143	0.000176974	-1.16939e-10	-1.15127
233542176	chr2:233542176:T:C	4.07761e-06	-1.52668	-0.874931	5.5641e-05	-1.44105	-0.867299
233542180	chr2:233542180:A:G	2.61854e-05	-1.16939e-10	-0.541924	0.000328226	-1.16939e-10	-0.533564
233542398	chr2:233542398:A:T	1.73614e-05	-1.16939e-10	-0.952875	0.00021673	-1.16939e-10	-0.948613
233543074	chr2:233543074:C:T	7.2346e-06	-1.53146	-0.296793	0.000104107	-1.40599	-0.275863
233543236	chr2:233543236:A:C	1.70704e-05	-1.16939e-10	-0.96978	0.000213058	-1.16939e-10	-0.965703
233543369	chr2:233543369:C:T	1.67753e-05	-1.16939e-10	-0.987216	0.000209334	-1.16939e-10	-0.983339
233543514	chr2:233543514:G:A	4.56056e-06	-1.51722	-0.772455	6.28747e-05	-1.42391	-0.762212
233543831	chr2:233543831:T:C	1.71126e-05	-1.16939e-10	-0.967309	0.000211743	-1.16939e-10	-0.971895
233544519	chr2:233544519:G:C	4.813e-06	-1.50155	-0.734251	6.6895e-05	-1.40064	-0.723504
233544705	chr2:233544705:A:T	1.73599e-05	-1.16939e-10	-0.952965	0.000216711	-1.16939e-10	-0.948704
233544930	chr2:233544930:C:G	2.13428e-05	-1.16939e-10	-0.746408	0.000266993	-1.16939e-10	-0.740046
233544931	chr2:233544931:C:T	2.13121e-05	-1.16939e-10	-0.747852	0.000266605	-1.16939e-10	-0.7415
233545049	chr2:233545049:A:C	1.56267e-05	-1.16939e-10	-1.05814	0.000194861	-1.16939e-10	-1.05498
233545099	chr2:233545099:A:G	2.13208e-05	-1.16939e-10	-0.747442	0.000266712	-1.16939e-10	-0.741098
233545242	chr2:233545242:G:A	4.03445e-06	-1.52461	-0.887646	5.51069e-05	-1.43783	-0.880159
233545524	chr2:233545524:C:A	3.03249e-05	-1.16939e-10	-0.395156	0.000381491	-1.16939e-10	-0.38318
233545578	chr2:233545578:T:C	2.69524e-05	-1.16939e-10	-0.513052	0.000337739	-1.16939e-10	-0.504994
233545712	chr2:233545712:C:T	2.71953e-05	-1.16939e-10	-0.504081	0.000338624	-1.16939e-10	-0.502378
233545880	chr2:233545880:A:G	1.48839e-05	-1.16939e-10	-1.10684	0.0001856	-1.16939e-10	-1.10367
233546035	chr2:233546035:T:C	1.81409e-05	-1.16939e-10	-0.908957	0.000223033	-1.16939e-10	-0.919946
233546144	chr2:233546144:C:G	4.77821e-05	-1.16939e-10	0.0595272	0.000602666	-1.16939e-10	0.0740956
233546254	chr2:233546254:C:G	4.77222e-06	-1.5449	-0.699411	6.45388e-05	-1.47183	-0.68817
233546512	chr2:233546512:T:C	4.90672e-06	-1.54628	-0.670239	6.63338e-05	-1.4739	-0.658668
233546567	chr2:233546567:T:A	1.71938e-05	-1.16939e-10	-0.962575	0.000214615	-1.16939e-10	-0.958422
233546698	chr2:233546698:T:C	1.66686e-05	-1.16939e-10	-0.993601	0.000207986	-1.16939e-10	-0.989799
233547192	chr2:233547192:A:G	1.73364e-05	-1.16939e-10	-0.954316	0.000216415	-1.16939e-10	-0.950071
233547252	chr2:233547252:A:G	4.31237e-06	-1.56943	-0.776203	5.73398e-05	-1.50954	-0.768737
233547367	chr2:233547367:T:C	1.43015e-05	-1.16939e-10	-1.14676	0.000177727	-1.16939e-10	-1.14702
233547395	chr2:233547395:T:C	1.584e-05	-1.16939e-10	-1.04459	0.000197153	-1.16939e-10	-1.04329
233547520	chr2:233547520:C:T	1.62927e-05	-1.16939e-10	-1.01641	0.000202594	-1.16939e-10	-1.01606
233547543	chr2:233547543:T:C	2.31216e-05	-1.16939e-10	-0.666359	0.000289417	-1.16939e-10	-0.6594
233547840	chr2:233547840:A:G	1.42357e-05	-1.16939e-10	-1.15137	0.000176959	-1.16939e-10	-1.15135
233547990	chr2:233547990:T:C	1.62555e-05	-1.16939e-10	-1.01869	0.000202833	-1.16939e-10	-1.01489
233548106	chr2:233548106:C:G	4.6771e-06	-1.54051	-0.723939	6.34326e-05	-1.46422	-0.71307
233548335	chr2:233548335:G:A	1.55238e-05	-1.16939e-10	-1.06475	0.000193189	-1.16939e-10	-1.0636
233548408	chr2:233548408:T:A	1.7348e-05	-1.16939e-10	-0.953647	0.000216561	-1.16939e-10	-0.949395
233548419	chr2:233548419:T:C	1.42348e-05	-1.16939e-10	-1.15144	0.000176946	-1.16939e-10	-1.15142
233548466	chr2:233548466:T:C	1.73324e-05	-1.16939e-10	-0.954549	0.000216364	-1.16939e-10	-0.950306
233548507	chr2:233548507:T:C	1.55218e-05	-1.16939e-10	-1.06488	0.000193165	-1.16939e-10	-1.06373
233548654	chr2:233548654:A:G	1.46569e-05	-1.16939e-10	-1.12222	0.000182144	-1.16939e-10	-1.12247
233548666	chr2:233548666:A:G	1.70371e-05	-1.16939e-10	-0.971733	0.000212637	-1.16939e-10	-0.967679
233548720	chr2:233548720:T:G	1.13633e-05	-1.37673	-2.2556e-10	0.000175	-1.16248	-2.2556e-10
233548789	chr2:233548789:C:T	1.42608e-05	-1.16939e-10	-1.14961	0.000177284	-1.16939e-10	-1.14951
233548986	chr2:233548986:T:C	1.72639e-05	-1.16939e-10	-0.958508	0.0002125	-1.16939e-10	-0.968327
233549254	chr2:233549254:T:A	2.94484e-06	-1.57585	-1.15122	3.83921e-05	-1.5281	-1.15132
233549419	chr2:233549419:C:T	1.75115e-05	-1.16939e-10	-0.944266	0.000216619	-1.16939e-10	-0.949127
233549470	chr2:233549470:G:A	1.69103e-05	-1.16939e-10	-0.9792	0.000211108	-1.16939e-10	-0.974899
233549654	chr2:233549654:T:C	1.48023e-05	-1.16939e-10	-1.11234	0.000185614	-1.16939e-10	-1.1036
233549674	chr2:233549674:A:C	9.49943e-05	-1.16939e-10	0.746692	0.00121249	-1.16939e-10	0.77316
233549966	chr2:233549966:A:G	1.42423e-05	-1.16939e-10	-1.15091	0.000177046	-1.16939e-10	-1.15086
233550350	chr2:233550350:T:C	1.43052e-05	-1.16939e-10	-1.1465	0.000177627	-1.16939e-10	-1.14758
233550563	chr2:233550563:T:C	1.59033e-05	-1.16939e-10	-1.0406	0.000197304	-1.16939e-10	-1.04252
233550946	chr2:233550946:T:A	1.42348e-05	-1.16939e-10	-1.15144	0.000176946	-1.16939e-10	-1.15142
233551400	chr2:233551400:A:G	1.42348e-05	-1.16939e-10	-1.15144	0.000176946	-1.16939e-10	-1.15142
233551502	chr2:233551502:C:T	1.42357e-05	-1.16939e-10	-1.15137	0.000176938	-1.16939e-10	-1.15147
233551662	chr2:233551662:A:C	3.09884e-05	-1.16939e-10	-0.373513	0.000390482	-1.16939e-10	-0.359885
233551726	chr2:233551726:T:A	9.25697e-06	-1.58175	-2.2556e-10	0.000116366	-1.57052	-2.2556e-10
233552130	chr2:233552130:T:C	1.46576e-05	-1.16939e-10	-1.12217	0.000182642	-1.16939e-10	-1.11974
233552322	chr2:233552322:A:T	9.48261e-06	-1.48919	-0.0684781	0.000108059	-1.59	-0.0545924
233552515	chr2:233552515:G:A	1.42435e-05	-1.16939e-10	-1.15082	0.000177062	-1.16939e-10	-1.15077
233552587	chr2:233552587:C:T	1.54227e-05	-1.16939e-10	-1.07128	0.000191923	-1.16939e-10	-1.07017
233552668	chr2:233552668:G:A	1.62146e-05	-1.16939e-10	-1.02121	0.000202314	-1.16939e-10	-1.01745
233552698	chr2:233552698:A:AAT	1.43063e-05	-1.16939e-10	-1.14643	0.00017786	-1.16939e-10	-1.14627
233552749	chr2:233552749:C:T	4.82393e-06	-1.53595	-0.697587	6.55771e-05	-1.45763	-0.686409
233552755	chr2:233552755:T:C	1.42557e-05	-1.16939e-10	-1.14997	0.000177218	-1.16939e-10	-1.14989
233553107	chr2:233553107:C:G	1.67873e-05	-1.16939e-10	-0.986501	0.000209	-1.16939e-10	-0.984931
233553391	chr2:233553391:G:C	1.43034e-05	-1.16939e-10	-1.14663	0.000177607	-1.16939e-10	-1.14769
233553467	chr2:233553467:C:G	1.55097e-05	-1.16939e-10	-1.06566	0.000193012	-1.16939e-10	-1.06451
233553605	chr2:233553605:A:C	1.33197e-05	-1.21788	-2.2556e-10	0.000134739	-1.42393	-2.2556e-10
233553836	chr2:233553836:CCTGA:C	2.90997e-06	-1.58778	-1.1512	3.991e-05	-1.48934	-1.1513
233553973	chr2:233553973:A:T	2.99895e-06	-1.58694	-1.12192	4.07727e-05	-1.49676	-1.1225
233554151	chr2:233554151:T:C	1.42344e-05	-1.16939e-10	-1.15147	0.000176958	-1.16939e-10	-1.15135
233554599	chr2:233554599:T:A	1.87477e-05	-1.16939e-10	-0.876054	0.000232936	-1.16939e-10	-0.876502
233554784	chr2:233554784:C:A	1.55266e-05	-1.16939e-10	-1.06457	0.000193225	-1.16939e-10	-1.06341
233555016	chr2:233555016:C:T	1.73409e-05	-1.16939e-10	-0.954056	0.000216472	-1.16939e-10	-0.949809
233555063	chr2:233555063:C:T	0.000110623	1.9043	-1.0053	0.000171794	-0.17769	-1.00328
233555246	chr2:233555246:A:C	1.73397e-05	-1.16939e-10	-0.954129	0.000216456	-1.16939e-10	-0.949882
233555341	chr2:233555341:T:C	9.78599e-06	-1.52617	-2.2556e-10	0.000115763	-1.57572	-2.2556e-10
233555423	chr2:233555423:A:C	1.46417e-05	-1.16939e-10	-1.12325	0.000182485	-1.16939e-10	-1.1206
233555488	chr2:233555488:C:T	1.4235e-05	-1.16939e-10	-1.15142	0.000176949	-1.16939e-10	-1.15141
233555598	chr2:233555598:C:T	8.47644e-06	-1.55978	-0.110051	0.000115555	-1.47302	-0.104503
233555617	chr2:233555617:C:T	9.9617e-06	-1.50838	-2.2556e-10	0.000116977	-1.56529	-2.2556e-10
233555852	chr2:233555852:T:C	6.0929e-05	0.509381	-0.206797	0.000679886	0.385449	-0.190792
233555930	chr2:233555930:T:C	2.96216e-06	-1.5894	-1.13181	3.72425e-05	-1.57828	-1.13154
233556064	chr2:233556064:T:C	1.42342e-05	-1.16939e-10	-1.15147	0.000176937	-1.16939e-10	-1.15148
233556295	chr2:233556295:AT:A	2.91633e-06	-1.58551	-1.15129	3.9439e-05	-1.50114	-1.15137
233556323	chr2:233556323:G:A	1.73232e-05	-1.16939e-10	-0.955076	0.000216249	-1.16939e-10	-0.950838
233556409	chr2:233556409:T:C	1.5223e-05	-1.16939e-10	-1.08432	0.000189422	-1.16939e-10	-1.08329
233556488	chr2:233556488:T:C	1.42727e-05	-1.16939e-10	-1.14878	0.000177434	-1.16939e-10	-1.14867
233556758	chr2:233556758:A:G	1.46643e-05	-1.16939e-10	-1.12171	0.000182729	-1.16939e-10	-1.11926
233556821	chr2:233556821:A:G	1.53608e-05	-1.16939e-10	-1.07531	0.000191472	-1.16939e-10	-1.07253
233556926	chr2:233556926:A:T	1.425e-05	-1.16939e-10	-1.15037	0.000177145	-1.16939e-10	-1.1503
233557124	chr2:233557124:T:C	1.42496e-05	-1.16939e-10	-1.1504	0.00017714	-1.16939e-10	-1.15033
233557225	chr2:233557225:G:T	3.10879e-05	-1.16939e-10	-0.370307	0.000391163	-1.16939e-10	-0.358144
233557422	chr2:233557422:A:C	1.42517e-05	-1.16939e-10	-1.15025	0.000177167	-1.16939e-10	-1.15018
233557583	chr2:233557583:A:G	1.44092e-05	-1.16939e-10	-1.13926	0.000179428	-1.16939e-10	-1.13749
233557942	chr2:233557942:C:A	0.000212756	2.63177	-1.07875	0.000325047	0.535347	-1.07865
233558197	chr2:233558197:A:G	6.23522e-06	-0.879363	-1.09755	0.000112535	-0.507956	-1.09604
233558620	chr2:233558620:A:T	1.73544e-05	-1.16939e-10	-0.953278	0.000215776	-1.16939e-10	-0.953026
233558771	chr2:233558771:C:T	1.42657e-05	-1.16939e-10	-1.14927	0.000177203	-1.16939e-10	-1.14997
233558880	chr2:233558880:A:AT	1.42597e-05	-1.16939e-10	-1.14969	0.000177269	-1.16939e-10	-1.1496
233558999	chr2:233558999:A:G	1.73577e-05	-1.16939e-10	-0.95309	0.000216684	-1.16939e-10	-0.94883
233559051	chr2:233559051:C:G	1.52425e-05	-1.16939e-10	-1.08304	0.000189666	-1.16939e-10	-1.082
233559062	chr2:233559062:G:A	1.7348e-05	-1.16939e-10	-0.953647	0.000216561	-1.16939e-10	-0.949395
233559204	chr2:233559204:C:T	3.03573e-05	-1.16939e-10	-0.394089	0.000381861	-1.16939e-10	-0.382212
233559614	chr2:233559614:C:A	1.7171e-05	-1.16939e-10	-0.963906	0.000211377	-1.16939e-10	-0.973627
233559681	chr2:233559681:G:T	1.52343e-05	-1.16939e-10	-1.08358	0.000189563	-1.16939e-10	-1.08255
233559804	chr2:233559804:C:A	1.47651e-05	-1.16939e-10	-1.11486	0.000184033	-1.16939e-10	-1.11215
233560288	chr2:233560288:T:C	1.42684e-05	-1.16939e-10	-1.14908	0.000177353	-1.16939e-10	-1.14912
233560367	chr2:233560367:C:T	1.7348e-05	-1.16939e-10	-0.953647	0.000216561	-1.16939e-10	-0.949395
233560562	chr2:233560562:C:T	1.73536e-05	-1.16939e-10	-0.953327	0.000216631	-1.16939e-10	-0.949071
233560587	chr2:233560587:A:G	1.7348e-05	-1.16939e-10	-0.953647	0.000216561	-1.16939e-10	-0.949395
233560791	chr2:233560791:T:C	1.42992e-05	-1.16939e-10	-1.14692	0.000177812	-1.16939e-10	-1.14654
233560807	chr2:233560807:T:G	1.2453e-05	-1.28516	-2.2556e-10	0.000114131	-1.58992	-2.2556e-10
233561011	chr2:233561011:T:C	2.10069e-05	-1.16939e-10	-0.762273	0.000262748	-1.16939e-10	-0.756073
233561018	chr2:233561018:T:C	9.78052e-06	-1.55633	0.0296021	0.000132654	-1.4751	0.0355812
233561079	chr2:233561079:G:A	1.7334e-05	-1.16939e-10	-0.954454	0.000216384	-1.16939e-10	-0.950211
233561148	chr2:233561148:T:C	1.52317e-05	-1.16939e-10	-1.08375	0.00018953	-1.16939e-10	-1.08272
233561255	chr2:233561255:G:A	1.64738e-05	-1.16939e-10	-1.00535	0.000205084	-1.16939e-10	-1.00385
233562332	chr2:233562332:T:C	1.42575e-05	-1.16939e-10	-1.14984	0.000177257	-1.16939e-10	-1.14967
233563186	chr2:233563186:C:G	1.73569e-05	-1.16939e-10	-0.953132	0.000216674	-1.16939e-10	-0.948875
233563499	chr2:233563499:C:T	1.73589e-05	-1.16939e-10	-0.953022	0.000213626	-1.16939e-10	-0.963041
233563700	chr2:233563700:C:T	2.24424e-05	-1.16939e-10	-0.696172	0.000280847	-1.16939e-10	-0.689456
233563750	chr2:233563750:G:A	1.42489e-05	-1.16939e-10	-1.15045	0.000177131	-1.16939e-10	-1.15038
233563921	chr2:233563921:C:G	1.68472e-05	-1.16939e-10	-0.982942	0.000207493	-1.16939e-10	-0.992169
233564371	chr2:233564371:G:A	4.82403e-06	-1.53302	-0.700492	6.56735e-05	-1.45326	-0.689315
233564616	chr2:233564616:T:A	1.52303e-05	-1.16939e-10	-1.08384	0.000189513	-1.16939e-10	-1.08281
233565576	chr2:233565576:T:TA	1.71599e-05	-1.16939e-10	-0.964547	0.00021124	-1.16939e-10	-0.974275
233565694	chr2:233565694:T:C	1.84391e-05	-1.16939e-10	-0.892652	0.000229795	-1.16939e-10	-0.890081
233565792	chr2:233565792:C:G	2.13006e-05	-1.16939e-10	-0.74839	0.000266447	-1.16939e-10	-0.742092
233565828	chr2:233565828:G:A	1.43212e-05	-1.16939e-10	-1.14539	0.000177961	-1.16939e-10	-1.1457
233565958	chr2:233565958:T:C	4.82033e-06	-1.55848	-0.675798	6.46221e-05	-1.4943	-0.664407
233566344	chr2:233566344:T:C	2.91852e-05	-0.433465	-2.2556e-10	0.000137474	-1.40383	-2.2556e-10
233566474	chr2:233566474:G:A	1.47376e-05	-1.16939e-10	-1.11672	0.000183729	-1.16939e-10	-1.1138
233566582	chr2:233566582:CCTGGGCAGCCTCTCGCCTCGCCCTCCTCAGA:C	1.69106e-05	-1.16939e-10	-0.979185	0.000208269	-1.16939e-10	-0.988439
233566589	chr2:233566589:A:C	1.44222e-05	-1.16939e-10	-1.13836	0.000179087	-1.16939e-10	-1.1394
233566651	chr2:233566651:C:T	1.7348e-05	-1.16939e-10	-0.953647	0.000216561	-1.16939e-10	-0.949395
233567278	chr2:233567278:TAA:T	2.97879e-05	-1.16939e-10	-0.413024	0.000372545	-1.16939e-10	-0.406909
233567349	chr2:233567349:T:C	1.46271e-05	-1.16939e-10	-1.12425	0.000182088	-1.16939e-10	-1.12278
233568814	chr2:233568814:T:C	1.6364e-05	-1.16939e-10	-1.01204	0.000201778	-1.16939e-10	-1.0201
233568815	chr2:233568815:C:G	1.7348e-05	-1.16939e-10	-0.953647	0.000216561	-1.16939e-10	-0.949395
233568817	chr2:233568817:C:T	2.46188e-05	-1.16939e-10	-0.603616	0.000308449	-1.16939e-10	-0.595711
233568858	chr2:233568858:G:A	5.16684e-06	-1.53313	-0.631731	7.03932e-05	-1.45336	-0.619809
233568877	chr2:233568877:T:C	1.42459e-05	-1.16939e-10	-1.15065	0.000177011	-1.16939e-10	-1.15105
233570592	chr2:233570592:C:T	2.1758e-05	-1.16939e-10	-0.727141	0.000272243	-1.16939e-10	-0.720572
233570594	chr2:233570594:G:A	2.17223e-05	-1.16939e-10	-0.728787	0.000271789	-1.16939e-10	-0.72224
233570731	chr2:233570731:G:A	4.3662e-06	-1.27472	-1.05851	0.000126605	-0.426678	-1.05952
233570827	chr2:233570827:C:A	4.82586e-06	-1.54218	-0.690959	6.68366e-05	-1.4351	-0.689916
233571077	chr2:233571077:A:G	1.72022e-05	-1.16939e-10	-0.96209	0.000214313	-1.16939e-10	-0.95983
233571386	chr2:233571386:A:G	0.000209653	2.68415	-1.14582	0.000297791	0.514588	-1.14547
233571617	chr2:233571617:T:C	1.46619e-05	-1.16939e-10	-1.12187	0.000182748	-1.16939e-10	-1.11916
233571848	chr2:233571848:A:G	4.88426e-05	-1.16939e-10	0.081479	0.000620203	-1.16939e-10	0.102778
233571959	chr2:233571959:A:G	1.55787e-05	-1.16939e-10	-1.06122	0.000194174	-1.16939e-10	-1.05851
233572779	chr2:233572779:G:A	8.69105e-06	-1.5155	-0.129329	9.97583e-05	-1.58969	-0.134826
233572967	chr2:233572967:G:T	6.03329e-06	-1.54819	-0.461641	7.30263e-05	-1.59012	-0.446328
233573604	chr2:233573604:C:T	3.9374e-06	-1.37248	-1.06412	5.32786e-05	-1.28772	-1.06402
233573874	chr2:233573874:G:A	2.84456e-05	-0.45913	-2.2556e-10	0.000289847	-0.657913	-2.2556e-10
233573964	chr2:233573964:C:T	5.46406e-06	-1.58408	-0.524851	6.92707e-05	-1.57909	-0.510151
233574205	chr2:233574205:T:G	1.7058e-05	-1.16939e-10	-0.970505	0.000212781	-1.16939e-10	-0.967006
233574225	chr2:233574225:A:G	1.42569e-05	-1.16939e-10	-1.14988	0.000177116	-1.16939e-10	-1.15046
233574735	chr2:233574735:C:A	2.26798e-05	-1.20216	0.516509	0.000278064	-1.23829	0.538874
233574811	chr2:233574811:C:T	1.42759e-05	-1.16939e-10	-1.14855	0.000177443	-1.16939e-10	-1.14862
233575017	chr2:233575017:C:A	1.4277e-05	-1.16939e-10	-1.14848	0.000177634	-1.16939e-10	-1.14754
233575027	chr2:233575027:C:T	4.83356e-06	-1.51146	-0.720077	5.69773e-05	-1.58265	-0.701962
233575126	chr2:233575126:T:C	2.10449e-05	-1.16939e-10	-0.760468	0.00026314	-1.16939e-10	-0.75458
233575669	chr2:233575669:G:A	1.69362e-05	-1.16939e-10	-0.977674	0.000211245	-1.16939e-10	-0.974247
233576528	chr2:233576528:G:A	1.57261e-05	-1.16939e-10	-1.05181	0.000196008	-1.16939e-10	-1.04911
233576551	chr2:233576551:G:A	1.49478e-05	-1.16939e-10	-1.10256	0.000186649	-1.16939e-10	-1.09804
233576820	chr2:233576820:GCT:G	5.41193e-06	-1.58129	-0.537232	6.81946e-05	-1.58223	-0.522668
233577005	chr2:233577005:T:C	0.000150427	1.42287	-0.216516	0.000143892	-1.13658	-0.221624
233577135	chr2:233577135:C:T	4.5083e-05	0.872426	-0.871046	6.40284e-05	-1.30501	-0.862933
233577497	chr2:233577497:G:A	1.78179e-05	-1.53708	0.610163	0.000223821	-1.54911	0.632692
233577524	chr2:233577524:G:A	3.42047e-06	-1.5375	-1.03985	4.07927e-05	-1.58264	-1.03612
233577817	chr2:233577817:T:A	3.07444e-06	-1.55978	-1.12422	3.78e-05	-1.57078	-1.12418
233580048	chr2:233580048:AG:A	1.37659e-05	-1.18493	-2.2556e-10	0.000217289	-0.946041	-2.2556e-10
233580710	chr2:233580710:T:A	1.93281e-05	-0.282626	-0.56294	0.000258223	-0.206872	-0.566571
233580746	chr2:233580746:C:T	5.02936e-06	-1.57787	-0.613958	6.29245e-05	-1.58496	-0.600373
233580754	chr2:233580754:C:T	5.12532e-06	-1.05944	-1.11349	7.35466e-05	-0.916227	-1.11312
233580889	chr2:233580889:A:T	1.42794e-05	-1.16939e-10	-1.14831	0.000177486	-1.16939e-10	-1.14837
233580912	chr2:233580912:T:C	9.24089e-06	-1.58349	-2.2556e-10	0.000114371	-1.58782	-2.2556e-10
233580937	chr2:233580937:T:C	1.42751e-05	-1.16939e-10	-1.14861	0.000177433	-1.16939e-10	-1.14867
233581010	chr2:233581010:G:A	4.60321e-06	-1.58587	-0.694495	5.89496e-05	-1.57471	-0.675873
233581412	chr2:233581412:T:C	5.12947e-05	0.130463	-2.2556e-10	0.000392678	-0.354277	-2.2556e-10
233581865	chr2:233581865:A:C	5.36163e-06	-1.58815	-0.539708	6.87563e-05	-1.5715	-0.5252
233582431	chr2:233582431:C:G	1.4426e-05	-1.16939e-10	-1.13809	0.000179755	-1.16939e-10	-1.13567
233582519	chr2:233582519:A:C	1.45547e-05	-1.16939e-10	-1.12921	0.000181121	-1.16939e-10	-1.1281
233582677	chr2:233582677:G:A	2.77668e-05	-1.16939e-10	-0.483285	0.00034822	-1.16939e-10	-0.474433
233582983	chr2:233582983:G:A	1.81939e-05	-1.16939e-10	-0.906041	0.00022661	-1.16939e-10	-0.904037
233583079	chr2:233583079:C:G	5.86809e-06	-1.39631	-0.641283	6.5201e-05	-1.52779	-0.621999
233583256	chr2:233583256:G:A	5.85536e-06	-1.55265	-0.487116	7.11518e-05	-1.59047	-0.471985
233583394	chr2:233583394:T:A	3.74043e-06	-1.37182	-1.1161	5.107e-05	-1.27734	-1.11673
233583414	chr2:233583414:T:C	8.42149e-06	-0.859704	-0.816634	0.000141923	-0.559245	-0.81274
233583431	chr2:233583431:C:G	2.44207e-05	-1.16939e-10	-0.611692	0.000305631	-1.16939e-10	-0.604888
233583627	chr2:233583627:C:A	1.52552e-05	-1.16939e-10	-1.0822	0.000190692	-1.16939e-10	-1.07661
233584402	chr2:233584402:A:G	6.99264e-06	-1.51826	-0.344003	8.36604e-05	-1.58512	-0.315386
233585013	chr2:233585013:G:A	1.43512e-05	-1.16939e-10	-1.14329	0.000178982	-1.16939e-10	-1.13998
233585017	chr2:233585017:G:GTGTCTGTGCA	2.73301e-05	-1.16939e-10	-0.499136	0.000341535	-1.16939e-10	-0.493818
233585023	chr2:233585023:A:G	1.73848e-05	-1.16939e-10	-0.95153	0.000217313	-1.16939e-10	-0.945931
233585230	chr2:233585230:T:A	3.50569e-06	-1.40288	-1.14986	3.85248e-05	-1.52782	-1.14814
233585487	chr2:233585487:A:G	3.48203e-05	-1.16939e-10	-0.256925	0.000437298	-1.16939e-10	-0.246652
233585527	chr2:233585527:G:A	3.28612e-06	-1.46932	-1.14809	3.72736e-05	-1.56201	-1.14697
233585669	chr2:233585669:A:C	3.55624e-06	-1.39153	-1.14689	3.90003e-05	-1.51807	-1.14563
233585948	chr2:233585948:G:A	1.42343e-05	-1.16939e-10	-1.15147	0.000176994	-1.16939e-10	-1.15115
233586193	chr2:233586193:T:C	4.25177e-05	-1.16939e-10	-0.057204	0.000534503	-1.16939e-10	-0.0459313
233586196	chr2:233586196:T:C	4.33573e-05	-1.16939e-10	-0.0376506	0.000545097	-1.16939e-10	-0.0263033
233586279	chr2:233586279:G:A	5.7737e-06	-1.42005	-0.633764	6.11659e-05	-1.57655	-0.637132
233587096	chr2:233587096:C:T	3.04101e-06	-1.58843	-1.1065	3.8674e-05	-1.56521	-1.1069
233587314	chr2:233587314:G:A	9.79635e-05	0.77747	-2.2556e-10	0.000757433	0.302668	-2.2556e-10
233587699	chr2:233587699:T:A	0.000145976	-1.16939e-10	1.17632	0.00185754	-1.16939e-10	1.19974
233587888	chr2:233587888:C:T	5.52088e-06	-0.990795	-1.10779	9.1837e-05	-0.706032	-1.10122
233588041	chr2:233588041:G:C	2.1405e-05	-1.16939e-10	-0.743498	0.000266838	-1.16939e-10	-0.740624
233588079	chr2:233588079:T:C	3.60918e-05	-1.16939e-10	-0.22106	0.000453384	-1.16939e-10	-0.210528
233588208	chr2:233588208:C:T	1.71499e-05	-1.16939e-10	-0.96513	0.000213173	-1.16939e-10	-0.965165
233588299	chr2:233588299:A:G	4.58619e-06	-1.37268	-0.911397	6.17471e-05	-1.30217	-0.902053
233588600	chr2:233588600:A:G	3.83263e-06	-1.40373	-1.05984	4.23703e-05	-1.53061	-1.05021
233588998	chr2:233588998:C:G	1.58223e-05	-1.16939e-10	-1.0457	0.000197224	-1.16939e-10	-1.04293
233589112	chr2:233589112:G:A	1.98567e-05	-1.16939e-10	-0.818585	0.000248601	-1.16939e-10	-0.81142
233589113	chr2:233589113:G:C	0.000161077	-1.16939e-10	1.27476	0.00205121	-1.16939e-10	1.29892
233589594	chr2:233589594:T:G	3.98584e-05	-1.16939e-10	-0.121791	0.000500856	-1.16939e-10	-0.110949
233590172	chr2:233590172:G:T	3.37248e-06	-1.48221	-1.10927	3.86248e-05	-1.56809	-1.10528
233590203	chr2:233590203:T:C	1.68998e-05	-1.16939e-10	-0.979826	0.000211182	-1.16939e-10	-0.974549
233590522	chr2:233590522:C:G	1.5891e-05	-1.16939e-10	-1.04137	0.000198093	-1.16939e-10	-1.03853
233590680	chr2:233590680:C:T	3.72656e-06	-1.43947	-1.05217	4.18946e-05	-1.54995	-1.04216
233590733	chr2:233590733:C:T	1.53699e-05	-1.16939e-10	-1.07471	0.000191509	-1.16939e-10	-1.07233
233590774	chr2:233590774:AGG:A	1.04156e-05	-1.46382	-2.2556e-10	0.000142	-1.37144	-2.2556e-10
233590777	chr2:233590777:G:GATAT	1.04489e-05	-1.46063	-2.2556e-10	0.000142608	-1.36717	-2.2556e-10
233591011	chr2:233591011:T:C	1.56542e-05	-1.16939e-10	-1.05639	0.000193974	-1.16939e-10	-1.05954
233591418	chr2:233591418:A:C	1.04408e-05	-1.46141	-2.2556e-10	0.000120118	-1.5388	-2.2556e-10
233591644	chr2:233591644:G:A	2.94427e-06	-1.58993	-1.13734	3.85598e-05	-1.53765	-1.13741
233591658	chr2:233591658:C:T	1.69719e-05	-1.16939e-10	-0.975566	0.000212088	-1.16939e-10	-0.970269
233592229	chr2:233592229:G:A	1.6393e-05	-1.16939e-10	-1.01027	0.000204042	-1.16939e-10	-1.00894
233592951	chr2:233592951:T:A	3.17049e-05	-1.16939e-10	-0.350655	0.000405361	-1.16939e-10	-0.32249
233593025	chr2:233593025:C:T	1.54857e-05	-1.16939e-10	-1.06721	0.00019267	-1.16939e-10	-1.06629
233593094	chr2:233593094:T:C	4.75532e-06	-1.56094	-0.686924	6.78857e-05	-1.44521	-0.664233
233593475	chr2:233593475:T:C	5.028e-06	-1.53795	-0.654155	6.07556e-05	-1.58928	-0.631127
233593481	chr2:233593481:G:A	9.81379e-06	-1.52334	-2.2556e-10	0.000114592	-1.58589	-2.2556e-10
233594605	chr2:233594605:C:A	1.99703e-05	-1.16939e-10	-0.812879	0.000250759	-1.16939e-10	-0.802775
233594722	chr2:233594722:G:T	1.56859e-05	-1.16939e-10	-1.05436	0.000194014	-1.16939e-10	-1.05934
233594882	chr2:233594882:G:C	7.619e-06	-1.39192	-0.384557	8.23159e-05	-1.53267	-0.384035
233595052	chr2:233595052:C:G	2.13441e-05	-1.16939e-10	-0.746348	0.000267742	-1.16939e-10	-0.737242
233595499	chr2:233595499:G:A	1.48507e-05	-1.16939e-10	-1.10908	0.000184284	-1.16939e-10	-1.11079
233595682	chr2:233595682:G:A	1.47976e-05	-1.16939e-10	-1.11266	0.000183632	-1.16939e-10	-1.11433
233595694	chr2:233595694:A:T	3.63701e-06	-1.47388	-1.04208	4.06839e-05	-1.58561	-1.03583
233595877	chr2:233595877:C:G	3.41367e-06	-1.57782	-1.00152	4.63431e-05	-1.49724	-0.993952
233596169	chr2:233596169:A:G	1.52688e-05	-1.16939e-10	-1.08131	0.000189628	-1.16939e-10	-1.0822
233596639	chr2:233596639:T:C	3.16979e-06	-1.58758	-1.06588	4.16285e-05	-1.53819	-1.06029
233597269	chr2:233597269:C:T	5.77961e-06	-0.903892	-1.1489	5.49566e-05	-1.17174	-1.14899
233597577	chr2:233597577:A:G	3.3504e-06	-1.45132	-1.14673	3.84789e-05	-1.53096	-1.14619
233597775	chr2:233597775:TTG:T	1.71139e-05	-1.16939e-10	-0.967237	0.000213729	-1.16939e-10	-0.962558
233598019	chr2:233598019:T:C	3.91494e-05	-1.16939e-10	-0.13974	0.000493494	-1.16939e-10	-0.125758
233598275	chr2:233598275:A:T	2.91078e-05	-0.646912	0.210794	0.000304051	-0.859345	0.249274
233599222	chr2:233599222:C:T	3.26133e-05	-1.16939e-10	-0.322404	0.000405183	-1.16939e-10	-0.322929
233599527	chr2:233599527:A:G	3.54749e-05	-1.16939e-10	-0.238299	0.000440763	-1.16939e-10	-0.238761
233599910	chr2:233599910:C:T	1.93169e-05	-1.16939e-10	-0.846146	0.000241505	-1.16939e-10	-0.840377
233600046	chr2:233600046:A:C	3.15759e-06	-1.50989	-1.14742	3.7093e-05	-1.56691	-1.14693
233600317	chr2:233600317:C:T	7.18891e-06	-0.958375	-0.876209	6.17725e-05	-1.33322	-0.870585
233600491	chr2:233600491:A:G	1.99476e-05	-1.16939e-10	-0.814014	0.000251015	-1.16939e-10	-0.801753
233600525	chr2:233600525:G:A	1.69413e-05	-1.16939e-10	-0.977373	0.000211406	-1.16939e-10	-0.973485
233600768	chr2:233600768:C:T	4.64435e-05	-1.16939e-10	0.0311119	0.000585559	-1.16939e-10	0.0452999
233601211	chr2:233601211:T:C	3.22189e-06	-1.49064	-1.14652	3.67282e-05	-1.57693	-1.14679
233601265	chr2:233601265:C:T	8.33154e-06	-0.86555	-0.821527	6.9352e-05	-1.27274	-0.815332
233601476	chr2:233601476:C:A	1.43194e-05	-1.16939e-10	-1.14551	0.000178184	-1.16939e-10	-1.14445
233601757	chr2:233601757:T:A	1.00116e-05	-1.50338	-2.2556e-10	0.000125209	-1.49729	-2.2556e-10
233601800	chr2:233601800:A:G	6.26307e-06	-0.822445	-1.15001	5.85448e-05	-1.10739	-1.15009
233601983	chr2:233601983:TTC:T	4.83445e-06	-1.15809	-1.07327	4.88761e-05	-1.36545	-1.07252
233602042	chr2:233602042:C:G	5.9179e-06	-0.961411	-1.06773	5.02814e-05	-1.34158	-1.06806
233602199	chr2:233602199:TC:T	2.25659e-05	-1.16939e-10	-0.690685	0.000283296	-1.16939e-10	-0.680774
233602278	chr2:233602278:A:G	2.24806e-05	-1.16939e-10	-0.694471	0.000282214	-1.16939e-10	-0.684603
233602806	chr2:233602806:C:G	1.44123e-05	-1.16939e-10	-1.13905	0.000179336	-1.16939e-10	-1.13801
233602936	chr2:233602936:C:G	2.70087e-05	-1.16939e-10	-0.510967	0.00033899	-1.16939e-10	-0.501296
233603218	chr2:233603218:C:A	3.18028e-06	-1.4988	-1.15135	3.65421e-05	-1.57739	-1.15142
233603237	chr2:233603237:C:T	6.08648e-06	-0.944697	-1.05636	5.13531e-05	-1.33185	-1.05669
233603447	chr2:233603447:A:C	4.20595e-06	-1.51672	-0.853903	4.90844e-05	-1.58631	-0.84742
233604173	chr2:233604173:G:A	1.69644e-05	-1.16939e-10	-0.976007	0.00021103	-1.16939e-10	-0.975266
233604317	chr2:233604317:C:A	2.25659e-05	-1.16939e-10	-0.690685	0.000283296	-1.16939e-10	-0.680774
233604330	chr2:233604330:T:C	7.18736e-05	-0.644175	1.11196	0.000745585	-0.886842	1.17374
233604726	chr2:233604726:G:A	3.28655e-06	-1.50449	-1.1128	3.80257e-05	-1.57646	-1.11254
233605074	chr2:233605074:A:C	8.31324e-05	-0.628226	1.24154	0.000843736	-0.861378	1.27195
233605091	chr2:233605091:C:A	1.90152e-05	-1.16939e-10	-0.861889	0.000237559	-1.16939e-10	-0.856853
233605303	chr2:233605303:G:A	4.39566e-05	-1.16939e-10	-0.0239227	0.000553765	-1.16939e-10	-0.0105279
233605334	chr2:233605334:T:C	1.32973e-05	-0.408381	-0.811182	0.000135505	-0.614269	-0.80399
233605627	chr2:233605627:C:T	5.79599e-06	-1.03509	-1.01486	5.05928e-05	-1.38794	-1.01552
233605867	chr2:233605867:C:T	5.77856e-06	-0.904052	-1.14892	5.50179e-05	-1.17083	-1.14878
233605951	chr2:233605951:A:G	1.89118e-05	-1.16939e-10	-0.86734	0.000236259	-1.16939e-10	-0.86234
233606023	chr2:233606023:A:T	1.42626e-05	-1.16939e-10	-1.14948	0.000177402	-1.16939e-10	-1.14885
233606452	chr2:233606452:G:T	1.89906e-05	-1.16939e-10	-0.863182	0.000237248	-1.16939e-10	-0.85816
233606630	chr2:233606630:T:A	3.23763e-06	-1.50335	-1.12893	3.96867e-05	-1.5174	-1.12885
233606764	chr2:233606764:G:A	1.42749e-05	-1.16939e-10	-1.14862	0.000177575	-1.16939e-10	-1.14787
233606892	chr2:233606892:T:C	3.81594e-06	-1.51917	-0.948767	5.41271e-05	-1.39093	-0.945002
233607135	chr2:233607135:T:C	1.62514e-05	-1.16939e-10	-1.01895	0.000203073	-1.16939e-10	-1.0137
233607724	chr2:233607724:A:G	5.52726e-06	-0.945959	-1.15147	5.2911e-05	-1.20718	-1.15148
233607794	chr2:233607794:G:A	1.62559e-05	-1.16939e-10	-1.01867	0.000202626	-1.16939e-10	-1.01591
233607871	chr2:233607871:T:C	3.06423e-06	-1.58984	-1.09749	3.80186e-05	-1.59052	-1.09868
233607880	chr2:233607880:C:A	1.81707e-05	-1.16939e-10	-0.907312	0.000227528	-1.16939e-10	-0.899995
233607902	chr2:233607902:A:C	5.27706e-06	-1.05017	-1.09359	4.63887e-05	-1.39619	-1.09402
233608054	chr2:233608054:A:G	1.88343e-05	-1.16939e-10	-0.871444	0.000235471	-1.16939e-10	-0.86568
233608068	chr2:233608068:G:A	3.7089e-06	-1.50403	-0.992358	4.26655e-05	-1.58054	-0.993335
233608153	chr2:233608153:T:A	7.45723e-06	-1.58358	-0.214359	9.32677e-05	-1.58655	-0.205242
233608246	chr2:233608246:G:T	1.91707e-05	-1.16939e-10	-0.853744	0.000239715	-1.16939e-10	-0.847818
233608339	chr2:233608339:C:G	3.89853e-06	-1.52561	-0.92092	5.00805e-05	-1.49856	-0.915072
233608693	chr2:233608693:A:C	3.15818e-06	-1.58938	-1.06775	3.91548e-05	-1.59052	-1.06923
233608838	chr2:233608838:A:G	1.54019e-05	-1.16939e-10	-1.07264	0.000191761	-1.16939e-10	-1.07102
233608851	chr2:233608851:G:C	4.36459e-06	-1.55589	-0.777711	5.5862e-05	-1.53629	-0.768094
233609365	chr2:233609365:G:A	5.36112e-06	-1.03381	-1.09415	4.68434e-05	-1.38588	-1.09458
233609520	chr2:233609520:A:G	3.43783e-06	-1.5791	-0.993186	4.35011e-05	-1.56696	-0.987518
233609671	chr2:233609671:C:T	1.78511e-05	-0.925058	-2.2556e-10	0.000117658	-1.55949	-2.2556e-10
233609818	chr2:233609818:C:T	8.92818e-06	-0.839774	-0.778138	8.36604e-05	-1.12194	-0.778563
233609868	chr2:233609868:T:C	7.85248e-06	-0.787961	-0.958334	7.28631e-05	-1.07992	-0.958767
233610217	chr2:233610217:T:G	2.08519e-05	-1.16939e-10	-0.769681	0.000261491	-1.16939e-10	-0.760866
233610312	chr2:233610312:C:T	3.82286e-06	-1.31916	-1.14697	4.04101e-05	-1.48247	-1.14572
233610342	chr2:233610342:T:G	3.13508e-05	-1.16939e-10	-0.361884	0.00039434	-1.16939e-10	-0.350053
233610691	chr2:233610691:A:G	8.83521e-06	-0.807734	-0.820646	8.22663e-05	-1.09627	-0.82104
233611052	chr2:233611052:G:T	3.06893e-05	-1.16939e-10	-0.383211	0.000388491	-1.16939e-10	-0.364997
233611381	chr2:233611381:T:G	3.40766e-05	-1.16939e-10	-0.278515	0.000428919	-1.16939e-10	-0.266001
233611722	chr2:233611722:G:T	2.10132e-05	-1.16939e-10	-0.761976	0.000260848	-1.16939e-10	-0.76333
233611811	chr2:233611811:A:C	3.2923e-05	-1.16939e-10	-0.312954	0.000417105	-1.16939e-10	-0.29393
233611879	chr2:233611879:T:C	5.25172e-06	-1.05926	-1.08931	4.63658e-05	-1.40093	-1.08978
233612023	chr2:233612023:T:G	9.40677e-06	-0.801594	-0.7641	9.4543e-05	-1.02981	-0.748405
233612493	chr2:233612493:G:A	9.75317e-06	-1.52953	-2.2556e-10	0.000115863	-1.57486	-2.2556e-10
233613362	chr2:233613362:A:G	1.46214e-05	-1.16939e-10	-1.12464	0.000181911	-1.16939e-10	-1.12375
233613550	chr2:233613550:C:T	1.4618e-05	-1.16939e-10	-1.12487	0.000181867	-1.16939e-10	-1.12399
233613973	chr2:233613973:A:C	6.21307e-06	-0.886461	-1.09401	5.95111e-05	-1.14772	-1.09339
233614082	chr2:233614082:T:C	2.95814e-06	-1.5719	-1.15066	3.6869e-05	-1.56901	-1.15089
233614118	chr2:233614118:T:A	9.17752e-06	-1.59037	-2.2556e-10	0.000198081	-1.03859	-2.2556e-10
233614120	chr2:233614120:A:G	9.17766e-06	-1.59035	-2.2556e-10	0.000197889	-1.03956	-2.2556e-10
233615581	chr2:233615581:C:T	1.60403e-05	-1.16939e-10	-1.03202	0.000199561	-1.16939e-10	-1.03115
233615583	chr2:233615583:G:A	6.04973e-06	-1.05863	-0.948478	5.32971e-05	-1.40214	-0.949249
233615598	chr2:233615598:C:G	1.49769e-05	-1.16939e-10	-1.10061	0.000186427	-1.16939e-10	-1.09923
233615813	chr2:233615813:A:G	2.18831e-05	-1.16939e-10	-0.721412	0.000273964	-1.16939e-10	-0.714271
233615829	chr2:233615829:G:A	3.70703e-06	-1.42506	-1.07183	4.06822e-05	-1.54622	-1.07526
233615871	chr2:233615871:A:C	1.58041e-05	-1.16939e-10	-1.04686	0.000196612	-1.16939e-10	-1.04603
233616250	chr2:233616250:A:G	3.2588e-05	-1.16939e-10	-0.323182	0.000410018	-1.16939e-10	-0.311066
233616709	chr2:233616709:C:T	8.06112e-05	-0.812362	1.39487	0.000864993	-1.02511	1.46057
233616985	chr2:233616985:G:A	3.09434e-06	-1.59034	-1.08721	3.84766e-05	-1.5887	-1.08852
233617114	chr2:233617114:C:T	3.10588e-06	-1.53728	-1.13655	3.82065e-05	-1.54776	-1.1365
233617178	chr2:233617178:G:A	4.95809e-06	-1.39994	-0.806167	5.34731e-05	-1.53553	-0.812563
233617400	chr2:233617400:G:A	1.87271e-05	-1.16939e-10	-0.877156	0.000238003	-1.16939e-10	-0.854985
233617620	chr2:233617620:G:T	1.48965e-05	-1.16939e-10	-1.106	0.000185409	-1.16939e-10	-1.1047
233617689	chr2:233617689:C:A	2.09026e-05	-1.16939e-10	-0.76725	0.000261589	-1.16939e-10	-0.760494
233618148	chr2:233618148:T:G	2.06296e-05	-0.7804	-2.2556e-10	0.000274627	-0.711852	-2.2556e-10
233618537	chr2:233618537:G:A	9.4561e-06	-1.56047	-2.2556e-10	0.000114268	-1.58872	-2.2556e-10
233618751	chr2:233618751:G:A	9.11378e-05	-0.882071	1.58732	0.000985504	-1.09408	1.65996
233618971	chr2:233618971:A:C	6.52584e-06	-0.779881	-1.15148	6.05613e-05	-1.07214	-1.15147
233619147	chr2:233619147:AT:A	1.4987e-05	-1.16939e-10	-1.09994	0.000186554	-1.16939e-10	-1.09855
233619471	chr2:233619471:T:C	9.24794e-06	-1.58272	-2.2556e-10	0.000145957	-1.34396	-2.2556e-10
233619506	chr2:233619506:G:A	2.11647e-05	-1.16939e-10	-0.754792	0.000265457	-1.16939e-10	-0.745816
233619818	chr2:233619818:C:T	3.16217e-06	-1.5905	-1.06536	3.92676e-05	-1.58999	-1.06688
233620152	chr2:233620152:G:A	1.64329e-05	-1.00784	-2.2556e-10	0.000176153	-1.15591	-2.2556e-10
233620166	chr2:233620166:C:T	9.29558e-06	-1.57759	-2.2556e-10	0.000114581	-1.58599	-2.2556e-10
233620469	chr2:233620469:AT:A	4.14577e-06	-1.52913	-0.855907	4.86203e-05	-1.5886	-0.854625
233620997	chr2:233620997:C:T	7.21238e-06	-0.683691	-1.14764	7.7203e-05	-0.833862	-1.14697
233621070	chr2:233621070:A:G	3.79918e-05	-1.16939e-10	-0.169754	0.000478337	-1.16939e-10	-0.156952
233621514	chr2:233621514:T:G	5.38716e-06	-1.03722	-1.08588	4.71064e-05	-1.3885	-1.08636
233621794	chr2:233621794:A:G	1.44211e-05	-1.16939e-10	-1.13843	0.00017929	-1.16939e-10	-1.13826
233622933	chr2:233622933:T:C	9.65347e-06	-1.53981	-2.2556e-10	0.000119121	-1.54713	-2.2556e-10
233623106	chr2:233623106:C:T	8.29309e-06	-0.816299	-0.875403	7.7321e-05	-1.1035	-0.875805
233624945	chr2:233624945:A:G	1.57861e-05	-1.16939e-10	-1.04799	0.000196388	-1.16939e-10	-1.04718
233625205	chr2:233625205:T:G	1.78034e-05	-1.16939e-10	-0.927734	0.000222835	-1.16939e-10	-0.920835
233625979	chr2:233625979:T:C	7.20759e-06	-0.685432	-1.14656	6.55626e-05	-0.997568	-1.14669
233626002	chr2:233626002:G:A	6.45007e-05	-0.801058	1.16061	0.000670202	-1.01029	1.19061
233626183	chr2:233626183:G:A	3.81115e-06	-1.37906	-1.09014	4.09655e-05	-1.52143	-1.0931
233626223	chr2:233626223:C:T	8.16759e-05	-0.763249	1.35888	0.000869696	-0.983259	1.42414
233627042	chr2:233627042:C:T	1.48157e-05	-1.16939e-10	-1.11144	0.000184062	-1.16939e-10	-1.11199
233627204	chr2:233627204:C:T	1.02916e-05	-1.4758	-2.2556e-10	0.000120233	-1.53783	-2.2556e-10
233627991	chr2:233627991:A:G	3.40083e-06	-1.58125	-1.00185	4.5832e-05	-1.50787	-0.994419
233628801	chr2:233628801:G:T	8.43011e-05	-0.874999	1.50227	0.000888315	-1.06981	1.53187
233629845	chr2:233629845:C:A	8.75592e-06	-0.799345	-0.83805	8.13457e-05	-1.09008	-0.838484
233630465	chr2:233630465:T:C	4.29226e-06	-1.20133	-1.14898	4.01714e-05	-1.485	-1.14912
233630504	chr2:233630504:G:C	8.5127e-06	-0.828141	-0.837425	7.95523e-05	-1.11299	-0.837861
233631190	chr2:233631190:A:C	8.75162e-06	-0.81447	-0.823416	8.15647e-05	-1.10198	-0.823891
233631275	chr2:233631275:A:G	5.97792e-06	-0.867962	-1.15109	5.65352e-05	-1.14137	-1.15103
233631468	chr2:233631468:G:A	2.11262e-05	-1.16939e-10	-0.756611	0.000264395	-1.16939e-10	-0.749825
233632134	chr2:233632134:C:T	2.26936e-05	-1.16939e-10	-0.68504	0.000280406	-1.16939e-10	-0.691029
233632465	chr2:233632465:G:A	1.54392e-05	-1.16939e-10	-1.07022	0.000192705	-1.16939e-10	-1.06611
233632623	chr2:233632623:C:G	1.84319e-05	-1.16939e-10	-0.893044	0.000229875	-1.16939e-10	-0.889733
233632743	chr2:233632743:G:T	3.0901e-06	-1.59051	-1.08841	3.83824e-05	-1.58996	-1.08971
233633001	chr2:233633001:G:A	1.9761e-05	-1.16939e-10	-0.823413	0.00024719	-1.16939e-10	-0.817111
233633176	chr2:233633176:G:T	7.28606e-06	-1.45922	-0.36194	8.13976e-05	-1.56861	-0.359312
233633239	chr2:233633239:C:T	1.62335e-05	-1.16939e-10	-1.02005	0.000201537	-1.16939e-10	-1.02129
233633962	chr2:233633962:C:T	3.09701e-05	-1.16939e-10	-0.374104	0.000390464	-1.16939e-10	-0.359931
233634139	chr2:233634139:C:T	1.84411e-05	-1.16939e-10	-0.892542	0.000229991	-1.16939e-10	-0.889227
233634530	chr2:233634530:T:C	1.80701e-05	-1.16939e-10	-0.912866	0.00022623	-1.16939e-10	-0.905718
233634821	chr2:233634821:T:C	1.55983e-05	-1.16939e-10	-1.05996	0.000194789	-1.16939e-10	-1.05535
233635253	chr2:233635253:G:C	1.48705e-05	-1.16939e-10	-1.10775	0.00018515	-1.16939e-10	-1.1061
233635463	chr2:233635463:A:C	1.51338e-05	-1.16939e-10	-1.09019	0.0001888	-1.16939e-10	-1.08658
233635760	chr2:233635760:G:T	1.97157e-05	-1.16939e-10	-0.825709	0.00024704	-1.16939e-10	-0.817718
233635922	chr2:233635922:G:T	1.91144e-05	-1.16939e-10	-0.856685	0.000239058	-1.16939e-10	-0.850563
233636648	chr2:233636648:G:A	1.0238e-05	-1.48102	-2.2556e-10	0.000117334	-1.56224	-2.2556e-10
233636937	chr2:233636937:G:A	1.50824e-05	-1.16939e-10	-1.09359	0.000187001	-1.16939e-10	-1.09615
233637119	chr2:233637119:T:C	1.46353e-05	-1.16939e-10	-1.12369	0.000182086	-1.16939e-10	-1.12279
233637583	chr2:233637583:A:G	3.68413e-06	-1.45792	-1.04517	4.10731e-05	-1.56651	-1.0454
233637675	chr2:233637675:G:C	3.54417e-06	-1.49637	-1.04545	4.04743e-05	-1.58083	-1.04577
233637776	chr2:233637776:T:G	1.45706e-05	-1.16939e-10	-1.12812	0.000181268	-1.16939e-10	-1.12729
233638138	chr2:233638138:C:T	1.45266e-05	-1.16939e-10	-1.13114	0.000179838	-1.16939e-10	-1.13521
233638293	chr2:233638293:T:A	1.4557e-05	-1.16939e-10	-1.12905	0.000181097	-1.16939e-10	-1.12824
233638796	chr2:233638796:T:C	1.47621e-05	-1.16939e-10	-1.11506	0.000183566	-1.16939e-10	-1.11469
233639479	chr2:233639479:G:A	1.54907e-05	-1.16939e-10	-1.06688	0.000193362	-1.16939e-10	-1.0627
233639544	chr2:233639544:A:T	2.0653e-05	-1.16939e-10	-0.779263	0.000258448	-1.16939e-10	-0.772574
233639607	chr2:233639607:TG:T	1.52356e-05	-1.16939e-10	-1.08349	0.000189398	-1.16939e-10	-1.08342
233639685	chr2:233639685:TCTC:T	1.45249e-05	-1.16939e-10	-1.13126	0.000179819	-1.16939e-10	-1.13532
233639688	chr2:233639688:C:T	7.99311e-06	-1.08489	-0.643651	8.36428e-05	-1.26914	-0.631575
233639828	chr2:233639828:T:G	1.73408e-05	-0.954065	-2.2556e-10	0.000182767	-1.11906	-2.2556e-10
233640168	chr2:233640168:A:G	5.24632e-06	-1.05413	-1.09547	4.61891e-05	-1.39862	-1.0959
233640242	chr2:233640242:C:A	1.4645e-05	-1.16939e-10	-1.12302	0.00018219	-1.16939e-10	-1.12222
233640365	chr2:233640365:T:A	3.53896e-06	-1.51692	-1.02637	4.102e-05	-1.58649	-1.02672
233640903	chr2:233640903:A:C	1.94754e-05	-1.16939e-10	-0.837971	0.000243577	-1.16939e-10	-0.831836
233640936	chr2:233640936:A:G	1.44315e-05	-1.16939e-10	-1.13771	0.000179357	-1.16939e-10	-1.13789
233641747	chr2:233641747:C:T	2.99478e-06	-1.57468	-1.13557	3.70279e-05	-1.58007	-1.13552
233642280	chr2:233642280:T:C	2.80016e-05	-1.16939e-10	-0.474864	0.000360428	-1.16939e-10	-0.439975
233642324	chr2:233642324:G:A	8.83997e-05	-1.03811	1.71285	0.000985013	-1.22126	1.78665
233642772	chr2:233642772:T:G	1.36711e-05	-1.19184	-2.2556e-10	0.000149844	-1.31767	-2.2556e-10
233642867	chr2:233642867:A:G	2.22839e-05	-0.703262	-2.2556e-10	0.000353645	-0.458975	-2.2556e-10
233643490	chr2:233643490:C:T	1.4973e-05	-1.16939e-10	-1.10088	0.000186374	-1.16939e-10	-1.09951
233643646	chr2:233643646:G:A	0.000105705	-1.01857	1.8721	0.00118136	-1.20228	1.94944
233643761	chr2:233643761:G:T	2.15243e-05	-1.16939e-10	-0.737944	0.000270006	-1.16939e-10	-0.728823
233644199	chr2:233644199:C:T	1.96796e-05	-1.16939e-10	-0.827544	0.000246658	-1.16939e-10	-0.819266
233644534	chr2:233644534:C:T	3.43219e-06	-1.49965	-1.07427	3.92878e-05	-1.58183	-1.07452
233644668	chr2:233644668:A:C	1.14806e-05	-1.36647	-2.2556e-10	0.000129926	-1.4603	-2.2556e-10
233645070	chr2:233645070:A:G	1.44535e-05	-1.16939e-10	-1.13619	0.000179036	-1.16939e-10	-1.13968
233646129	chr2:233646129:A:G	2.04695e-05	-1.16939e-10	-0.788189	0.000256637	-1.16939e-10	-0.779607
233646821	chr2:233646821:TC:T	3.43953e-06	-1.59001	-0.98178	4.27799e-05	-1.58881	-0.982391
233647162	chr2:233647162:C:T	1.4276e-05	-1.16939e-10	-1.14854	0.000177637	-1.16939e-10	-1.14752
233647163	chr2:233647163:G:A	3.71459e-06	-1.51046	-0.984395	5.40495e-05	-1.35579	-0.98158
233647424	chr2:233647424:C:G	9.20795e-06	-0.770853	-0.816205	8.5012e-05	-1.06786	-0.816616
233647651	chr2:233647651:A:G	1.92003e-05	-1.16939e-10	-0.852201	0.000238394	-1.16939e-10	-0.853344
233647680	chr2:233647680:C:G	7.47074e-05	-0.828091	1.33455	0.000803203	-1.03816	1.3995
233647828	chr2:233647828:G:T	2.20064e-05	-1.16939e-10	-0.715793	0.000276094	-1.16939e-10	-0.706526
233648741	chr2:233648741:G:A	2.00081e-05	-1.16939e-10	-0.810986	0.000251646	-1.16939e-10	-0.799244
233649034	chr2:233649034:A:G	1.56916e-05	-1.16939e-10	-1.054	0.000195819	-1.16939e-10	-1.05008
233649629	chr2:233649629:C:G	3.23876e-06	-1.59048	-1.04146	4.02402e-05	-1.58925	-1.04315
233650156	chr2:233650156:G:A	5.45945e-06	-1.04731	-1.06247	4.79693e-05	-1.39368	-1.06303
233650768	chr2:233650768:A:T	1.46392e-05	-1.16939e-10	-1.12343	0.000182136	-1.16939e-10	-1.12251
233650775	chr2:233650775:C:T	9.42356e-06	-1.56391	-2.2556e-10	0.000116782	-1.56696	-2.2556e-10
233650838	chr2:233650838:A:G	2.65095e-05	-1.16939e-10	-0.529621	0.000331014	-1.16939e-10	-0.525108
233651131	chr2:233651131:A:G	1.71128e-05	-1.16939e-10	-0.967295	0.000214019	-1.16939e-10	-0.961204
233651679	chr2:233651679:C:G	3.45831e-06	-1.43453	-1.13182	5.08571e-05	-1.26639	-1.13186
233652014	chr2:233652014:G:C	1.62175e-05	-1.16939e-10	-1.02104	0.000202823	-1.16939e-10	-1.01493
233653754	chr2:233653754:A:T	9.34729e-06	-1.57204	-2.2556e-10	0.000116633	-1.56824	-2.2556e-10
233654419	chr2:233654419:A:G	9.2013e-06	-1.58778	-2.2556e-10	0.000186704	-1.09774	-2.2556e-10
233655000	chr2:233655000:A:T	2.90382e-06	-1.58964	-1.15146	3.61204e-05	-1.58893	-1.15148
233655352	chr2:233655352:G:A	6.71887e-06	-1.00815	-0.894056	5.79629e-05	-1.37255	-0.894919
233655422	chr2:233655422:G:A	1.07331e-05	-1.43379	-2.2556e-10	0.000120437	-1.53614	-2.2556e-10
233655695	chr2:233655695:C:T	1.43916e-05	-1.16939e-10	-1.14048	0.000178987	-1.16939e-10	-1.13995
233655758	chr2:233655758:C:A	3.56039e-06	-1.53136	-1.0059	5.09334e-05	-1.39401	-1.00274
233655759	chr2:233655759:C:G	3.5524e-06	-1.5328	-1.0067	5.07552e-05	-1.39671	-1.00355
233655983	chr2:233655983:C:G	4.8902e-05	-1.16939e-10	0.0826943	0.000615279	-1.16939e-10	0.0948078
233656091	chr2:233656091:A:T	3.85161e-06	-1.53894	-0.919693	4.55182e-05	-1.59014	-0.919016
233656424	chr2:233656424:G:A	1.59247e-05	-1.16939e-10	-1.03925	0.000198884	-1.16939e-10	-1.03454
233656608	chr2:233656608:T:G	4.58427e-06	-1.34983	-0.934664	4.97187e-05	-1.49185	-0.929038
233656746	chr2:233656746:A:T	8.05688e-05	-0.973026	1.55501	0.000876162	-1.12484	1.57312
233656792	chr2:233656792:C:T	9.45268e-05	-0.793415	1.53517	0.0010105	-1.01181	1.60273
233656817	chr2:233656817:C:T	1.65629e-05	-1.16939e-10	-0.99996	0.000207243	-1.16939e-10	-0.993375
233657201	chr2:233657201:G:A	1.73963e-05	-1.16939e-10	-0.95087	0.000215923	-1.16939e-10	-0.952346
233657265	chr2:233657265:G:A	2.64599e-05	-1.16939e-10	-0.531495	0.000332607	-1.16939e-10	-0.520305
233657772	chr2:233657772:T:C	5.8689e-06	-0.899968	-1.13749	6.2914e-05	-1.04894	-1.13656
233657822	chr2:233657822:A:T	3.04456e-05	-1.16939e-10	-0.391182	0.000385384	-1.16939e-10	-0.373029
233657961	chr2:233657961:G:A	1.57899e-05	-1.16939e-10	-1.04775	0.000196435	-1.16939e-10	-1.04693
233658405	chr2:233658405:G:A	9.53134e-06	-1.55981	0.00727268	0.000122952	-1.54615	0.0306779
233658781	chr2:233658781:C:T	1.87644e-05	-1.16939e-10	-0.875161	0.000234604	-1.16939e-10	-0.869368
233658955	chr2:233658955:G:A	3.24496e-06	-1.51872	-1.1113	4.68134e-05	-1.37124	-1.10986
233659025	chr2:233659025:C:T	1.45862e-05	-1.16939e-10	-1.12705	0.000181467	-1.16939e-10	-1.1262
233659270	chr2:233659270:G:T	9.16612e-05	-0.979815	1.69079	0.00101977	-1.16351	1.76357
233659349	chr2:233659349:C:T	1.9288e-05	-1.16939e-10	-0.84764	0.000239817	-1.16939e-10	-0.847392
233660318	chr2:233660318:C:T	3.82999e-06	-1.36701	-1.09725	4.37063e-05	-1.45217	-1.09761
233660491	chr2:233660491:G:A	3.45556e-06	-1.58177	-0.985368	4.32607e-05	-1.57917	-0.980853
233660523	chr2:233660523:G:A	2.92141e-06	-1.58522	-1.14984	3.63718e-05	-1.58331	-1.15017
233660853	chr2:233660853:T:C	1.19585e-05	-1.32568	-2.2556e-10	0.000126767	-1.48491	-2.2556e-10
233661116	chr2:233661116:GAATTACTCTTTGACA:G	9.19097e-06	-1.5889	-2.2556e-10	0.000114372	-1.58781	-2.2556e-10
233661530	chr2:233661530:A:G	1.51506e-05	-1.16939e-10	-1.08909	0.000187828	-1.16939e-10	-1.09174
233661828	chr2:233661828:G:A	1.01282e-05	-0.864343	-0.627454	9.545e-05	-1.14078	-0.627885
233662107	chr2:233662107:A:C	1.90516e-05	-1.16939e-10	-0.859973	0.000237726	-1.16939e-10	-0.85615
233662183	chr2:233662183:C:T	3.81966e-06	-1.42837	-1.0386	4.03703e-05	-1.59016	-1.03901
233662471	chr2:233662471:T:G	2.13636e-05	-1.16939e-10	-0.745438	0.000268119	-1.16939e-10	-0.735837
233662860	chr2:233662860:A:G	1.02442e-05	-1.48041	-2.2556e-10	0.000128045	-1.47488	-2.2556e-10
233663168	chr2:233663168:A:G	9.86868e-06	-1.51776	-2.2556e-10	0.000127106	-1.48225	-2.2556e-10
233663276	chr2:233663276:G:A	3.99538e-05	-1.16939e-10	-0.119401	0.00050062	-1.16939e-10	-0.11142
233663367	chr2:233663367:C:T	9.83648e-06	-0.860579	-0.660448	9.26294e-05	-1.1376	-0.661065
233664008	chr2:233664008:G:T	6.8089e-06	-0.742328	-1.14657	6.26458e-05	-1.04307	-1.1467
233664443	chr2:233664443:T:C	1.44724e-05	-1.13488	-2.2556e-10	0.000164443	-1.2247	-2.2556e-10
233664977	chr2:233664977:A:G	3.42631e-06	-1.5905	-0.985142	4.38721e-05	-1.56029	-0.985697
233665491	chr2:233665491:G:T	2.83532e-05	-1.16939e-10	-0.462386	0.000358632	-1.16939e-10	-0.44497
233665591	chr2:233665591:A:G	4.99357e-06	-1.18944	-1.00953	5.11317e-05	-1.38274	-1.01012
233666570	chr2:233666570:G:T	4.24774e-06	-1.20931	-1.15143	4.38227e-05	-1.3957	-1.15141
233666620	chr2:233666620:TTTTG:T	3.20055e-06	-1.58851	-1.05529	3.97139e-05	-1.58763	-1.05793
233667038	chr2:233667038:C:G	2.79512e-05	-1.16939e-10	-0.476664	0.000353483	-1.16939e-10	-0.459433
233667472	chr2:233667472:G:T	1.59412e-05	-1.16939e-10	-1.03822	0.00019834	-1.16939e-10	-1.03729
233667989	chr2:233667989:A:T	9.68062e-06	-1.537	-2.2556e-10	0.000116408	-1.57017	-2.2556e-10
233668247	chr2:233668247:G:A	2.36718e-05	-1.16939e-10	-0.642839	0.000297664	-1.16939e-10	-0.631304
233668324	chr2:233668324:C:T	9.18714e-06	-1.58932	-2.2556e-10	0.000208248	-0.988537	-2.2556e-10
233668351	chr2:233668351:C:T	3.06406e-06	-1.58974	-1.09765	3.79976e-05	-1.59013	-1.09961
233668685	chr2:233668685:G:A	2.54157e-05	-1.16939e-10	-0.571759	0.000321004	-1.16939e-10	-0.555814
233669082	chr2:233669082:A:G	1.53192e-05	-1.16939e-10	-1.07802	0.000191348	-1.16939e-10	-1.07317
233669374	chr2:233669374:G:T	3.33013e-05	-1.16939e-10	-0.301529	0.000420022	-1.16939e-10	-0.286961
233669631	chr2:233669631:G:A	1.59447e-05	-1.16939e-10	-1.038	0.000198384	-1.16939e-10	-1.03707
233669746	chr2:233669746:T:C	3.22636e-06	-1.57619	-1.05958	3.99664e-05	-1.5804	-1.05883
233669782	chr2:233669782:C:T	4.88124e-06	-1.21203	-1.00969	5.0346e-05	-1.39806	-1.01029
233669793	chr2:233669793:C:T	3.15873e-05	-1.16939e-10	-0.354369	0.000398173	-1.16939e-10	-0.340381
233670116	chr2:233670116:T:C	9.3691e-06	-1.24944	-0.320272	0.000107947	-1.34994	-0.295687
233670523	chr2:233670523:A:G	1.42495e-05	-1.16939e-10	-1.1504	0.000177102	-1.16939e-10	-1.15054
233670717	chr2:233670717:G:A	3.15653e-06	-1.52139	-1.13627	3.67648e-05	-1.58592	-1.13681
233670722	chr2:233670722:G:A	4.5351e-06	-1.17139	-1.12389	5.21209e-05	-1.25064	-1.12306
233670820	chr2:233670820:G:C	1.56268e-05	-1.16939e-10	-1.05814	0.000194398	-1.16939e-10	-1.05736
233671246	chr2:233671246:A:C	3.4106e-06	-1.42948	-1.15076	3.92368e-05	-1.50655	-1.1511
233671414	chr2:233671414:T:C	1.23347e-05	-1.29471	-2.2556e-10	0.000129128	-1.46646	-2.2556e-10
233671494	chr2:233671494:C:T	4.42965e-06	-1.17832	-1.14049	5.09216e-05	-1.25712	-1.13986
233671603	chr2:233671603:T:C	4.34068e-06	-1.19759	-1.1415	4.99983e-05	-1.27438	-1.1409
233671659	chr2:233671659:T:A	3.85121e-06	-1.45782	-1.00092	4.3037e-05	-1.56325	-1.00195
233672032	chr2:233672032:T:C	1.02596e-05	-1.47891	-2.2556e-10	0.000120388	-1.53655	-2.2556e-10
233673008	chr2:233673008:A:T	3.9767e-06	-1.37942	-1.04725	4.98667e-05	-1.37296	-1.04496
233673102	chr2:233673102:C:A	3.93508e-06	-1.38648	-1.05072	4.93374e-05	-1.38012	-1.04846
233673188	chr2:233673188:T:C	3.96185e-06	-1.38007	-1.05034	4.96785e-05	-1.37361	-1.04809
233673274	chr2:233673274:A:G	4.3873e-06	-1.50175	-0.826664	5.2165e-05	-1.55834	-0.814519
233673438	chr2:233673438:C:T	4.06775e-06	-1.58887	-0.815164	5.06158e-05	-1.58611	-0.816898
233673566	chr2:233673566:G:A	3.86651e-06	-1.38385	-1.07092	4.84745e-05	-1.37729	-1.06893
233673570	chr2:233673570:CT:C	2.40784e-05	-1.16939e-10	-0.625809	0.00030221	-1.16939e-10	-0.616146
233673858	chr2:233673858:A:T	3.82781e-06	-1.4097	-1.05514	4.79801e-05	-1.40355	-1.05293
233674416	chr2:233674416:G:A	3.79844e-06	-1.40838	-1.06415	4.76155e-05	-1.40201	-1.06209
233674537	chr2:233674537:T:A	3.93652e-06	-1.38761	-1.04922	4.9371e-05	-1.38093	-1.04697
233675142	chr2:233675142:AG:A	4.07922e-06	-1.5898	-0.811422	5.08803e-05	-1.58396	-0.813834
233675159	chr2:233675159:G:A	1.42578e-05	-1.16939e-10	-1.14982	0.000177266	-1.16939e-10	-1.14962
233675200	chr2:233675200:G:A	3.62534e-06	-1.47989	-1.03928	4.24899e-05	-1.54566	-1.03234
233675462	chr2:233675462:C:G	9.85566e-06	-1.51908	-2.2556e-10	0.000129883	-1.46063	-2.2556e-10
233675660	chr2:233675660:T:C	3.63364e-06	-1.44138	-1.07551	4.55203e-05	-1.43551	-1.0736
233675856	chr2:233675856:A:G	1.4489e-05	-1.16939e-10	-1.13374	0.00018002	-1.16939e-10	-1.1342
233676479	chr2:233676479:C:T	1.23048e-05	-1.29714	-2.2556e-10	0.000114482	-1.58685	-2.2556e-10
233676858	chr2:233676858:G:C	1.42508e-05	-1.16939e-10	-1.15031	0.000177169	-1.16939e-10	-1.15016
233676925	chr2:233676925:G:A	1.66279e-05	-1.16939e-10	-0.996045	0.000207699	-1.16939e-10	-0.991177
233677103	chr2:233677103:G:T	2.20999e-05	-1.16939e-10	-0.711554	0.000275303	-1.16939e-10	-0.709395
233677134	chr2:233677134:G:A	1.42546e-05	-1.16939e-10	-1.15005	0.000177301	-1.16939e-10	-1.14942
233677470	chr2:233677470:T:C	2.42093e-05	-1.16939e-10	-0.62039	0.000303749	-1.16939e-10	-0.611065
233677593	chr2:233677593:T:C	1.81559e-05	-1.16939e-10	-0.908129	0.000227115	-1.16939e-10	-0.901809
233677865	chr2:233677865:C:T	2.12804e-05	-1.16939e-10	-0.749336	0.000265058	-1.16939e-10	-0.747318
233677872	chr2:233677872:A:T	9.28537e-06	-1.57869	-2.2556e-10	0.000114062	-1.59052	-2.2556e-10
233677928	chr2:233677928:G:A	4.20904e-06	-1.25194	-1.11795	5.18674e-05	-1.26406	-1.11452
233678168	chr2:233678168:A:G	1.21757e-05	-1.44726	0.139576	0.00015663	-1.43371	0.160324
233678328	chr2:233678328:A:T	4.35571e-06	-1.34503	-0.990602	5.46442e-05	-1.33847	-0.987955
233678335	chr2:233678335:C:G	4.35585e-06	-1.33951	-0.996094	5.4651e-05	-1.33281	-0.993492
233678337	chr2:233678337:T:A	4.29622e-06	-1.35651	-0.992877	5.38817e-05	-1.35023	-0.990249
233678562	chr2:233678562:A:G	4.04406e-06	-1.28903	-1.12084	4.99273e-05	-1.29914	-1.11756
233678796	chr2:233678796:G:T	3.93037e-06	-1.31903	-1.11936	4.91872e-05	-1.3133	-1.11833
233678917	chr2:233678917:T:C	1.9098e-05	-1.16939e-10	-0.857543	0.000238997	-1.16939e-10	-0.850815
233678993	chr2:233678993:A:G	4.38899e-06	-1.5894	-0.738621	5.47983e-05	-1.58453	-0.739078
233679061	chr2:233679061:C:T	3.95193e-06	-1.31919	-1.11373	4.88223e-05	-1.32899	-1.11009
233679085	chr2:233679085:T:C	1.25227e-05	-1.27958	-2.2556e-10	0.000114888	-1.58331	-2.2556e-10
233679172	chr2:233679172:G:A	4.78927e-06	-1.37407	-0.866679	6.18876e-05	-1.33706	-0.864889
233679201	chr2:233679201:T:C	4.7232e-06	-1.10321	-1.15142	6.00319e-05	-1.08094	-1.15145
233679206	chr2:233679206:G:A	4.67387e-06	-1.11367	-1.15147	5.939e-05	-1.09167	-1.15148
233679399	chr2:233679399:T:C	4.0676e-06	-1.36254	-1.04153	5.10112e-05	-1.35585	-1.03937
233679554	chr2:233679554:T:G	2.13129e-05	-1.16939e-10	-0.747814	0.000265463	-1.16939e-10	-0.745791
233679589	chr2:233679589:C:T	2.34713e-05	-1.16939e-10	-0.651347	0.000294417	-1.16939e-10	-0.64227
233679939	chr2:233679939:G:A	1.37006e-05	-1.43148	0.241794	0.000176284	-1.41831	0.263138
233680395	chr2:233680395:G:A	1.42345e-05	-1.16939e-10	-1.15146	0.000176943	-1.16939e-10	-1.15144
233680451	chr2:233680451:G:T	3.01754e-06	-1.58828	-1.11441	3.74688e-05	-1.58773	-1.11603
233680491	chr2:233680491:A:G	3.44088e-06	-1.55722	-1.01418	4.32325e-05	-1.54803	-1.01264
233680544	chr2:233680544:G:T	3.16572e-06	-1.5146	-1.14015	4.12246e-05	-1.4701	-1.13813
233680666	chr2:233680666:T:C	3.13543e-06	-1.54384	-1.12052	4.05527e-05	-1.50741	-1.11725
233680692	chr2:233680692:CA:C	1.55023e-05	-1.16939e-10	-1.06613	0.000192929	-1.16939e-10	-1.06494
233680858	chr2:233680858:T:C	1.2299e-05	-1.45669	0.159082	0.000158024	-1.44424	0.179723
233681395	chr2:233681395:A:G	3.08652e-06	-1.54503	-1.13505	3.9871e-05	-1.50896	-1.13266
233681597	chr2:233681597:C:T	4.20521e-06	-1.58911	-0.781687	5.33944e-05	-1.56883	-0.780733
233681832	chr2:233681832:T:G	1.42671e-05	-1.16939e-10	-1.14917	0.000177483	-1.16939e-10	-1.14839
233682280	chr2:233682280:G:A	1.42768e-05	-1.16939e-10	-1.14849	0.000177554	-1.16939e-10	-1.148
233682324	chr2:233682324:T:G	4.16446e-06	-1.35015	-1.03039	5.22102e-05	-1.34387	-1.02812
233682329	chr2:233682329:G:A	4.17515e-06	-1.34741	-1.03056	5.23456e-05	-1.34111	-1.0283
233682559	chr2:233682559:T:C	3.11486e-06	-1.54274	-1.1282	4.02828e-05	-1.50597	-1.12537
233683341	chr2:233683341:G:A	4.15607e-06	-1.34769	-1.03487	5.21015e-05	-1.3414	-1.03267
233684170	chr2:233684170:G:A	3.66024e-06	-1.4145	-1.09509	4.89939e-05	-1.33711	-1.09847
233684275	chr2:233684275:A:G	1.43506e-05	-1.16939e-10	-1.14333	0.000178332	-1.16939e-10	-1.14362
233684395	chr2:233684395:T:C	3.55056e-06	-1.42739	-1.11263	4.74334e-05	-1.35253	-1.11541
233684471	chr2:233684471:G:T	3.65161e-06	-1.42845	-1.08351	4.87273e-05	-1.35381	-1.08722
233684728	chr2:233684728:G:T	3.8095e-06	-1.35699	-1.11264	4.75133e-05	-1.3545	-1.11176
233684956	chr2:233684956:TGAAAA:T	4.38784e-06	-1.17805	-1.15023	5.35017e-05	-1.19689	-1.15067
233685221	chr2:233685221:C:T	1.42872e-05	-1.16939e-10	-1.14776	0.00017777	-1.16939e-10	-1.14678
233685437	chr2:233685437:A:G	3.56701e-06	-1.44083	-1.09457	4.74845e-05	-1.36893	-1.09793
233685623	chr2:233685623:C:T	3.5641e-06	-1.44462	-1.09159	4.74083e-05	-1.37342	-1.09505
233685741	chr2:233685741:T:G	4.82162e-06	-1.59011	-0.643905	6.03778e-05	-1.58244	-0.644205
233687101	chr2:233687101:G:A	3.34599e-06	-1.45788	-1.14148	4.45044e-05	-1.38875	-1.14293
233687163	chr2:233687163:G:C	2.30312e-05	-1.16939e-10	-0.670274	0.000286976	-1.16939e-10	-0.667869
233687304	chr2:233687304:G:A	3.37249e-06	-1.44844	-1.14303	4.49632e-05	-1.37706	-1.14436
233687568	chr2:233687568:A:C	4.62204e-06	-1.45779	-0.818498	5.88505e-05	-1.43642	-0.815847
233687775	chr2:233687775:A:G	3.48887e-05	-1.16939e-10	-0.254961	0.000440741	-1.16939e-10	-0.23881
233687928	chr2:233687928:T:C	2.25551e-05	-1.16939e-10	-0.691166	0.000280684	-1.16939e-10	-0.690038
233687983	chr2:233687983:A:G	2.50181e-05	-1.16939e-10	-0.587527	0.000315878	-1.16939e-10	-0.571912
233688219	chr2:233688219:T:A	3.71924e-06	-1.40434	-1.08927	4.98524e-05	-1.32533	-1.09287
233688342	chr2:233688342:C:T	3.57723e-06	-1.43302	-1.09952	4.77186e-05	-1.35922	-1.10273
233688626	chr2:233688626:G:A	1.84884e-05	-1.16939e-10	-0.889984	0.000234771	-1.16939e-10	-0.868658
233688837	chr2:233688837:T:C	3.31341e-06	-1.4594	-1.14975	4.41044e-05	-1.39039	-1.15032
233688920	chr2:233688920:G:A	4.6819e-06	-1.58704	-0.676377	5.81282e-05	-1.58794	-0.676674
233689179	chr2:233689179:T:A	3.1772e-06	-1.51441	-1.13672	4.13777e-05	-1.47013	-1.1344
233689196	chr2:233689196:G:A	3.68112e-06	-1.35483	-1.14908	3.97763e-05	-1.49502	-1.14897
233689269	chr2:233689269:T:C	3.78176e-06	-1.35794	-1.119	4.73764e-05	-1.35122	-1.11792
233690345	chr2:233690345:T:G	3.32014e-06	-1.45732	-1.1498	4.4216e-05	-1.38783	-1.15035
233690443	chr2:233690443:C:G	3.68301e-06	-1.41021	-1.09319	4.93153e-05	-1.33238	-1.09665
233690650	chr2:233690650:T:C	3.31767e-06	-1.45848	-1.14939	4.41597e-05	-1.38944	-1.15001
233690758	chr2:233690758:CAT:C	1.0742e-05	-1.43297	-2.2556e-10	0.000144114	-1.35666	-2.2556e-10
233691295	chr2:233691295:C:G	3.34502e-06	-1.45197	-1.14768	4.45814e-05	-1.3814	-1.14855
233691318	chr2:233691318:C:T	1.44182e-05	-1.16939e-10	-1.13864	0.000179153	-1.16939e-10	-1.13903
233691470	chr2:233691470:G:A	4.75548e-06	-1.5868	-0.661027	5.90181e-05	-1.58809	-0.661334
233691628	chr2:233691628:G:A	3.37212e-06	-1.45103	-1.14056	4.49288e-05	-1.38012	-1.14207
233691689	chr2:233691689:CAGGAG:C	3.35614e-06	-1.4462	-1.15014	4.48082e-05	-1.37425	-1.15063
233691778	chr2:233691778:G:A	2.18427e-05	-1.16939e-10	-0.723259	0.000272129	-1.16939e-10	-0.72099
233692353	chr2:233692353:G:A	3.28434e-06	-1.47901	-1.13895	4.34512e-05	-1.41506	-1.14057
233692449	chr2:233692449:C:T	1.6631e-05	-1.16939e-10	-0.995859	0.00020822	-1.16939e-10	-0.98867
233692578	chr2:233692578:G:C	4.77197e-06	-1.56797	-0.676396	5.80705e-05	-1.58892	-0.676691
233692696	chr2:233692696:C:G	1.76543e-05	-1.16939e-10	-0.936147	0.000220745	-1.16939e-10	-0.930259
233693319	chr2:233693319:A:G	4.26162e-06	-1.22215	-1.13533	5.3455e-05	-1.215	-1.13343
233693545	chr2:233693545:A:G	3.96732e-06	-1.32001	-1.10903	4.89869e-05	-1.3305	-1.10522
233693556	chr2:233693556:A:C	4.12868e-06	-1.24377	-1.14539	5.13886e-05	-1.24416	-1.14369
233693631	chr2:233693631:G:T	3.50132e-06	-1.47923	-1.07476	4.49449e-05	-1.44755	-1.07428
233694008	chr2:233694008:G:A	1.40047e-05	-1.16773	-2.2556e-10	0.000152637	-1.29921	-2.2556e-10
233694026	chr2:233694026:T:G	2.01497e-05	-1.16939e-10	-0.803934	0.000250958	-1.16939e-10	-0.80198
233694260	chr2:233694260:G:A	5.82503e-06	-0.959328	-1.08563	6.50532e-05	-1.06784	-1.08422
233694550	chr2:233694550:A:C	3.11837e-05	-0.367228	-2.2556e-10	0.000319186	-0.561493	-2.2556e-10
233694793	chr2:233694793:A:C	5.25483e-06	-1.40593	-0.742052	6.69171e-05	-1.39117	-0.732641
233694924	chr2:233694924:A:C	4.71517e-06	-1.3445	-0.911842	6.20946e-05	-1.28685	-0.911759
233694973	chr2:233694973:C:T	9.46079e-06	-1.55997	-2.2556e-10	0.000117782	-1.55843	-2.2556e-10
233696257	chr2:233696257:G:A	7.48508e-06	-1.54864	-0.245573	9.24525e-05	-1.56414	-0.236434
233696481	chr2:233696481:G:T	2.08897e-05	-1.16939e-10	-0.767867	0.000261222	-1.16939e-10	-0.761896
233696840	chr2:233696840:G:A	3.05365e-05	-1.1959	0.8077	0.000325835	-1.38972	0.848849
233697189	chr2:233697189:C:T	5.02078e-06	-1.57481	-0.618731	6.24719e-05	-1.57926	-0.613295
233697307	chr2:233697307:A:T	0.000186524	-1.16939e-10	1.42143	0.0024418	-1.16939e-10	1.47322
233697391	chr2:233697391:T:A	1.50047e-05	-1.16939e-10	-1.09876	0.000187133	-1.16939e-10	-1.09545
233697476	chr2:233697476:G:A	2.16492e-05	-1.16939e-10	-0.732154	0.000268651	-1.16939e-10	-0.733854
233697516	chr2:233697516:A:T	5.14475e-06	-1.04889	-1.12026	7.08611e-05	-0.944383	-1.12216
233698141	chr2:233698141:G:C	5.11555e-06	-1.52523	-0.64961	6.07083e-05	-1.57159	-0.649596
233698359	chr2:233698359:G:A	2.98914e-05	-1.2209	0.811346	0.000321411	-1.40711	0.852568
233698733	chr2:233698733:A:G	1.95544e-05	-0.833924	-2.2556e-10	0.000202092	-1.01855	-2.2556e-10
233698748	chr2:233698748:A:C	1.70824e-05	-0.781575	-0.187502	0.00020047	-0.864441	-0.162162
233699187	chr2:233699187:T:C	1.97615e-05	-1.16939e-10	-0.823388	0.000246994	-1.16939e-10	-0.817902
233699217	chr2:233699217:A:G	3.49844e-05	-0.930809	0.678585	0.000352749	-1.18341	0.721898
233699373	chr2:233699373:A:G	0.000174653	-1.16939e-10	1.35568	0.00228669	-1.16939e-10	1.40759
233699574	chr2:233699574:T:C	1.4277e-05	-1.16939e-10	-1.14847	0.000177517	-1.16939e-10	-1.1482
233699737	chr2:233699737:A:G	1.42723e-05	-1.16939e-10	-1.1488	0.000177456	-1.16939e-10	-1.14855
233700243	chr2:233700243:C:T	2.35828e-05	-1.16939e-10	-0.646605	0.000294859	-1.16939e-10	-0.640771
233701035	chr2:233701035:C:A	1.48377e-05	-1.16939e-10	-1.10996	0.000184534	-1.16939e-10	-1.10944
233701169	chr2:233701169:G:A	1.54462e-05	-1.16939e-10	-1.06976	0.000192265	-1.16939e-10	-1.06839
233701422	chr2:233701422:T:A	7.22332e-06	-0.678575	-1.15123	8.71123e-05	-0.708886	-1.15118
233701489	chr2:233701489:C:T	7.43753e-06	-0.684822	-1.11576	0.000102444	-0.58253	-1.11542
233701574	chr2:233701574:A:C	1.98954e-05	-1.16939e-10	-0.816638	0.000247398	-1.16939e-10	-0.816271
233701639	chr2:233701639:A:C	4.7048e-05	-1.16939e-10	0.0440431	0.000606272	-1.16939e-10	0.0800611
233701893	chr2:233701893:A:G	5.28827e-06	-1.34558	-0.796056	7.68538e-05	-1.19089	-0.794471
233702266	chr2:233702266:A:G	6.04334e-06	-1.35183	-0.656336	8.77002e-05	-1.19883	-0.654511
233702392	chr2:233702392:C:G	1.6797e-05	-1.16939e-10	-0.985925	0.000209515	-1.16939e-10	-0.982472
233702706	chr2:233702706:G:A	2.12583e-05	-1.16939e-10	-0.750378	0.000271114	-1.16939e-10	-0.72473
233702744	chr2:233702744:C:A	2.25446e-05	-1.16939e-10	-0.69163	0.000281628	-1.16939e-10	-0.68668
233702877	chr2:233702877:C:G	3.68676e-06	-1.38366	-1.11872	4.16734e-05	-1.48213	-1.11527
233702910	chr2:233702910:T:A	6.05685e-06	-0.959204	-1.04673	8.05966e-05	-0.892329	-1.04548
233702967	chr2:233702967:T:A	1.67968e-05	-1.16939e-10	-0.985938	0.000209513	-1.16939e-10	-0.982484
233703013	chr2:233703013:G:T	2.28062e-05	-1.16939e-10	-0.680093	0.000291482	-1.16939e-10	-0.652289
233703320	chr2:233703320:AT:A	5.88073e-06	-0.910178	-1.12527	6.31303e-05	-1.05946	-1.12261
233703389	chr2:233703389:A:T	1.82866e-05	-1.16939e-10	-0.900956	0.000228387	-1.16939e-10	-0.896225
233703807	chr2:233703807:CTCTG:C	3.7666e-06	-1.43228	-1.04867	5.1454e-05	-1.34122	-1.04536
233703893	chr2:233703893:C:A	3.00755e-06	-1.55604	-1.14996	3.98671e-05	-1.49164	-1.15007
233704041	chr2:233704041:C:A	8.10411e-05	-1.16939e-10	0.587831	0.00105222	-1.16939e-10	0.631387
233705061	chr2:233705061:G:A	4.22872e-06	-1.59002	-0.775209	5.47795e-05	-1.55798	-0.765975
233705231	chr2:233705231:T:C	5.038e-06	-1.20715	-0.982964	5.22232e-05	-1.39005	-0.981687
233705292	chr2:233705292:T:C	1.49046e-05	-1.16939e-10	-1.10545	0.000185355	-1.16939e-10	-1.105
233705303	chr2:233705303:G:A	1.48193e-05	-1.16939e-10	-1.11119	0.000184288	-1.16939e-10	-1.11077
233705440	chr2:233705440:G:A	1.47584e-05	-1.11531	-2.2556e-10	0.000152414	-1.30067	-2.2556e-10
233705461	chr2:233705461:A:C	6.21379e-05	-1.16939e-10	0.322231	0.000793778	-1.16939e-10	0.349536
233705607	chr2:233705607:A:G	1.68281e-05	-1.16939e-10	-0.984076	0.000209907	-1.16939e-10	-0.980601
233705974	chr2:233705974:G:A	1.01066e-05	-1.13624	-0.357699	0.000135343	-1.06369	-0.355763
233706288	chr2:233706288:G:GT	1.37667e-05	-1.18487	-2.2556e-10	0.000179887	-1.13494	-2.2556e-10
233706754	chr2:233706754:C:T	3.85579e-06	-1.59033	-0.867213	5.06906e-05	-1.54231	-0.859217
233707117	chr2:233707117:T:G	1.50502e-05	-1.16939e-10	-1.09573	0.000187174	-1.16939e-10	-1.09523
233707178	chr2:233707178:G:A	1.55006e-05	-1.16939e-10	-1.06625	0.000192467	-1.16939e-10	-1.06734
233707494	chr2:233707494:G:A	1.80894e-05	-1.16939e-10	-0.911801	0.000227188	-1.16939e-10	-0.90149
233707694	chr2:233707694:T:C	3.98796e-05	-1.16939e-10	-0.121259	0.000500083	-1.16939e-10	-0.112493
233707706	chr2:233707706:C:T	1.71529e-05	-1.16939e-10	-0.964956	0.000213167	-1.16939e-10	-0.96519
233707711	chr2:233707711:C:T	5.84539e-06	-0.901333	-1.14014	6.26103e-05	-1.05197	-1.13837
233707925	chr2:233707925:A:G	4.85444e-06	-1.31628	-0.910947	5.28543e-05	-1.44738	-0.912346
233708055	chr2:233708055:C:G	1.57068e-05	-1.16939e-10	-1.05303	0.000195598	-1.16939e-10	-1.05121
233708590	chr2:233708590:G:A	5.15265e-06	-1.33923	-0.828379	7.49551e-05	-1.1832	-0.827178
233708719	chr2:233708719:T:C	4.90584e-06	-1.06658	-1.15012	5.37539e-05	-1.19207	-1.15078
233708800	chr2:233708800:G:A	2.3881e-05	-1.16939e-10	-0.634042	0.000304567	-1.16939e-10	-0.608376
233708923	chr2:233708923:A:C	1.59396e-05	-1.16939e-10	-1.03832	0.000198525	-1.16939e-10	-1.03635
233708986	chr2:233708986:G:A	4.58921e-06	-1.13266	-1.15076	5.07487e-05	-1.24917	-1.15121
233709104	chr2:233709104:A:G	5.73628e-06	-1.18285	-0.877462	7.74724e-05	-1.11025	-0.867098
233709152	chr2:233709152:T:G	6.49161e-05	-1.16939e-10	0.36597	0.000829596	-1.16939e-10	0.393671
233710708	chr2:233710708:G:A	2.83998e-05	-1.16939e-10	-0.460743	0.000364131	-1.16939e-10	-0.429755
233710776	chr2:233710776:G:T	4.55051e-06	-1.26642	-1.02547	4.79858e-05	-1.4319	-1.02446
233711078	chr2:233711078:C:T	1.83093e-05	-1.16939e-10	-0.899715	0.000228107	-1.16939e-10	-0.897451
233711088	chr2:233711088:A:G	1.73051e-05	-1.16939e-10	-0.956124	0.000217092	-1.16939e-10	-0.946945
233711220	chr2:233711220:T:A	3.40791e-06	-1.44313	-1.1379	3.90131e-05	-1.52857	-1.1348
233711291	chr2:233711291:G:C	1.02495e-05	-0.349237	-1.13066	0.000117896	-0.42398	-1.13348
233711373	chr2:233711373:G:A	2.26029e-05	-1.16939e-10	-0.689045	0.000281308	-1.16939e-10	-0.687818
233711404	chr2:233711404:C:T	4.73791e-06	-1.50545	-0.746079	6.27122e-05	-1.45523	-0.733486
233711587	chr2:233711587:T:C	2.54901e-05	-1.16939e-10	-0.568836	0.000325581	-1.16939e-10	-0.541657
233711626	chr2:233711626:G:A	5.0937e-06	-1.22965	-0.94947	7.66368e-05	-1.03895	-0.949244
233711887	chr2:233711887:T:C	3.44042e-06	-1.43639	-1.13514	3.92757e-05	-1.52489	-1.13177
233711994	chr2:233711994:G:A	3.3343e-06	-1.46458	-1.13828	3.86672e-05	-1.53704	-1.13523
233712177	chr2:233712177:C:T	3.83421e-05	-1.16939e-10	-0.160575	0.000487418	-1.16939e-10	-0.138146
233712271	chr2:233712271:C:T	3.36719e-06	-1.45218	-1.14086	3.88714e-05	-1.5289	-1.13811
233712384	chr2:233712384:G:A	1.2411e-05	-1.28854	-2.2556e-10	0.000138627	-1.39548	-2.2556e-10
233712394	chr2:233712394:A:G	4.47579e-06	-1.44341	-0.865031	5.11462e-05	-1.52584	-0.866741
233712511	chr2:233712511:T:C	3.35697e-06	-1.45852	-1.13757	3.88518e-05	-1.53307	-1.13444
233712623	chr2:233712623:C:T	3.31607e-06	-1.46691	-1.14144	3.84739e-05	-1.53853	-1.13876
233712743	chr2:233712743:GT:G	1.53999e-05	-1.16939e-10	-1.07276	0.000191731	-1.16939e-10	-1.07117
233712745	chr2:233712745:T:TC	3.40187e-06	-1.43414	-1.14866	3.90282e-05	-1.51578	-1.1472
233712790	chr2:233712790:T:G	3.34831e-05	-1.16939e-10	-0.296085	0.000420871	-1.16939e-10	-0.28494
233712842	chr2:233712842:C:T	1.34632e-05	-0.352526	-0.854639	0.00022111	-0.0795121	-0.849095
233713134	chr2:233713134:T:C	3.43354e-06	-1.44513	-1.12841	3.95869e-05	-1.52434	-1.12443
233713141	chr2:233713141:C:G	3.39716e-06	-1.45539	-1.12879	3.92913e-05	-1.53142	-1.12484
233713179	chr2:233713179:T:C	3.35076e-06	-1.45764	-1.1403	3.8752e-05	-1.5326	-1.13748
233713204	chr2:233713204:A:G	2.60172e-05	-1.16939e-10	-0.548368	0.000332472	-1.16939e-10	-0.520711
233713415	chr2:233713415:C:A	3.33892e-06	-1.47097	-1.1305	3.88149e-05	-1.54177	-1.1267
233713648	chr2:233713648:C:T	3.32316e-06	-1.46955	-1.13666	3.85914e-05	-1.5408	-1.13343
233713664	chr2:233713664:C:T	3.28875e-06	-1.48293	-1.13369	3.83928e-05	-1.54923	-1.13017
233713733	chr2:233713733:C:A	3.27538e-06	-1.47907	-1.14162	3.81494e-05	-1.54679	-1.13896
233713736	chr2:233713736:G:C	3.24699e-06	-1.48694	-1.14245	3.79284e-05	-1.55167	-1.1399
233713766	chr2:233713766:G:C	3.33092e-06	-1.4706	-1.13327	3.87089e-05	-1.54148	-1.12971
233713774	chr2:233713774:T:C	3.32934e-06	-1.47275	-1.1316	3.87272e-05	-1.54283	-1.12789
233713783	chr2:233713783:T:C	4.66808e-06	-1.36513	-0.901244	6.79915e-05	-1.21025	-0.897632
233714096	chr2:233714096:G:A	3.31981e-06	-1.47255	-1.13467	3.86027e-05	-1.54271	-1.13123
233714471	chr2:233714471:G:A	4.36708e-06	-1.4346	-0.898435	4.97337e-05	-1.52055	-0.900034
233714555	chr2:233714555:A:T	1.75796e-05	-1.16939e-10	-0.940385	0.00021895	-1.16939e-10	-0.938424
233714698	chr2:233714698:T:G	1.75796e-05	-1.16939e-10	-0.940385	0.00021895	-1.16939e-10	-0.938424
233714908	chr2:233714908:G:A	9.30039e-06	-1.57707	-2.2556e-10	0.00016627	-1.21365	-2.2556e-10
233715021	chr2:233715021:C:T	3.3212e-06	-1.46865	-1.13815	3.85465e-05	-1.54031	-1.1351
233715252	chr2:233715252:A:C	2.4817e-05	-0.595597	-2.2556e-10	0.000297242	-0.63272	-2.2556e-10
233715433	chr2:233715433:T:C	1.58037e-05	-1.16939e-10	-1.04688	0.000196725	-1.16939e-10	-1.04546
233715728	chr2:233715728:C:T	3.37795e-06	-1.46834	-1.12152	3.92593e-05	-1.54007	-1.11701
233716171	chr2:233716171:A:G	3.37892e-06	-1.45267	-1.1369	3.90056e-05	-1.52986	-1.1337
233716238	chr2:233716238:T:C	3.32064e-06	-1.4691	-1.13787	3.85492e-05	-1.54056	-1.13477
233716253	chr2:233716253:C:T	4.00824e-05	-1.16939e-10	-0.116188	0.000504419	-1.16939e-10	-0.103861
233716480	chr2:233716480:G:A	3.31658e-06	-1.48079	-1.1274	3.87087e-05	-1.54788	-1.12332
233716548	chr2:233716548:A:C	3.30137e-06	-1.47333	-1.13945	3.83803e-05	-1.5432	-1.13653
233716593	chr2:233716593:A:G	3.28166e-06	-1.48002	-1.13875	3.82472e-05	-1.54745	-1.13575
233716651	chr2:233716651:C:T	3.12325e-06	-1.53486	-1.13339	4.15126e-05	-1.47006	-1.13121
233716695	chr2:233716695:T:C	1.96146e-05	-1.16939e-10	-0.830849	0.000243854	-1.16939e-10	-0.8307
233716731	chr2:233716731:A:G	2.66621e-05	-1.16939e-10	-0.523882	0.000340901	-1.16939e-10	-0.495675
233716997	chr2:233716997:G:A	1.4895e-05	-1.16939e-10	-1.1061	0.000185365	-1.16939e-10	-1.10494
233717072	chr2:233717072:T:A	3.35912e-06	-1.45952	-1.13593	3.88725e-05	-1.53435	-1.13263
233717158	chr2:233717158:G:T	0.000212062	-1.16939e-10	1.54975	0.0028025	-1.16939e-10	1.611
233717206	chr2:233717206:C:T	1.36913e-05	-1.19036	-2.2556e-10	0.000142223	-1.36987	-2.2556e-10
233717239	chr2:233717239:G:A	1.71034e-05	-1.16939e-10	-0.967849	0.000212872	-1.16939e-10	-0.966575
233717244	chr2:233717244:T:C	3.40109e-06	-1.45232	-1.13071	3.92795e-05	-1.52964	-1.12692
233717273	chr2:233717273:A:G	3.36732e-06	-1.45786	-1.13515	3.89492e-05	-1.53324	-1.13177
233717290	chr2:233717290:C:T	3.00536e-06	-1.5877	-1.11903	3.80162e-05	-1.57332	-1.11593
233717337	chr2:233717337:A:G	2.33448e-05	-0.132211	-0.52454	0.000392565	0.160862	-0.515429
233717553	chr2:233717553:T:C	3.36144e-06	-1.45843	-1.13632	3.88819e-05	-1.53368	-1.13306
233717641	chr2:233717641:G:A	4.9537e-06	-1.49468	-0.712314	7.57519e-05	-1.30027	-0.699531
233718010	chr2:233718010:G:A	1.58677e-05	-1.16939e-10	-1.04284	0.00019753	-1.16939e-10	-1.04138
233718170	chr2:233718170:C:G	1.58638e-05	-1.16939e-10	-1.04309	0.000197481	-1.16939e-10	-1.04163
233718402	chr2:233718402:G:A	3.38508e-06	-1.45368	-1.13406	3.90958e-05	-1.53067	-1.13058
233718602	chr2:233718602:C:T	3.67092e-06	-1.35988	-1.1468	4.10781e-05	-1.46688	-1.14492
233718617	chr2:233718617:G:A	2.8329e-05	0.39729	-0.86053	0.000495969	0.733278	-0.854033
233718658	chr2:233718658:G:A	3.90073e-06	-1.2988	-1.14716	4.29311e-05	-1.42233	-1.14534
233718851	chr2:233718851:C:T	2.43382e-05	-1.16939e-10	-0.615076	0.000303758	-1.16939e-10	-0.611037
233718890	chr2:233718890:C:A	5.81101e-06	-1.09732	-0.950054	5.86883e-05	-1.3064	-0.948629
233718962	chr2:233718962:T:G	3.391e-06	-1.44996	-1.13604	3.88915e-05	-1.53382	-1.13267
233719268	chr2:233719268:T:C	7.76361e-06	-0.637607	-1.12007	6.52807e-05	-1.03304	-1.11553
233719346	chr2:233719346:A:T	3.32813e-05	-1.16939e-10	-0.302129	0.000418107	-1.16939e-10	-0.29153
233719624	chr2:233719624:G:A	6.72645e-06	-0.756445	-1.14463	5.78407e-05	-1.12714	-1.14243
233719730	chr2:233719730:C:T	6.45211e-06	-0.986629	-0.956089	5.8969e-05	-1.2937	-0.956557
233719883	chr2:233719883:T:C	4.83012e-06	-1.22318	-1.00907	6.96024e-05	-1.07618	-1.00829
233719930	chr2:233719930:G:C	4.68822e-06	-1.14866	-1.11342	4.56615e-05	-1.39756	-1.10845
233719944	chr2:233719944:A:G	1.60576e-05	-1.16939e-10	-1.03095	0.000200228	-1.16939e-10	-1.02781
233720001	chr2:233720001:A:G	4.78573e-06	-1.13461	-1.10688	4.64017e-05	-1.38842	-1.10151
233720048	chr2:233720048:C:T	5.01334e-06	-1.08237	-1.11265	4.77491e-05	-1.35368	-1.10763
233720069	chr2:233720069:G:C	4.57215e-06	-1.17377	-1.11338	4.49147e-05	-1.41409	-1.10841
233720101	chr2:233720101:A:G	4.69925e-06	-1.15643	-1.10329	4.59167e-05	-1.40271	-1.09773
233720431	chr2:233720431:G:A	2.74624e-05	-1.16939e-10	-0.494306	0.000351267	-1.16939e-10	-0.465721
233720593	chr2:233720593:A:G	5.17614e-06	-1.05763	-1.10544	4.89643e-05	-1.33619	-1.09999
233720745	chr2:233720745:G:A	5.38812e-06	-1.00291	-1.12002	5.00899e-05	-1.29797	-1.11548
233720907	chr2:233720907:C:T	9.1957e-06	-1.58839	-2.2556e-10	0.000114199	-1.58933	-2.2556e-10
233721180	chr2:233721180:C:A	1.67555e-05	-1.16939e-10	-0.988397	0.000208716	-1.16939e-10	-0.986293
233721408	chr2:233721408:A:T	1.49542e-05	-1.16939e-10	-1.10213	0.000186121	-1.16939e-10	-1.10087
233721540	chr2:233721540:A:T	6.91179e-06	-0.949539	-0.924357	6.39619e-05	-1.25536	-0.913618
233721692	chr2:233721692:C:T	3.97584e-06	-1.29561	-1.13128	4.23845e-05	-1.44948	-1.131
233721857	chr2:233721857:G:A	5.76959e-06	-1.06408	-0.990441	5.39827e-05	-1.34772	-0.990883
233721965	chr2:233721965:A:G	3.58074e-05	-1.16939e-10	-0.228971	0.000450413	-1.16939e-10	-0.217102
233722254	chr2:233722254:C:T	5.14984e-06	-1.09992	-1.06824	4.94579e-05	-1.36523	-1.06091
233722321	chr2:233722321:T:A	4.9776e-06	-1.09645	-1.10572	4.76542e-05	-1.36301	-1.10028
233722361	chr2:233722361:T:C	5.08171e-06	-1.07654	-1.10494	4.83455e-05	-1.34944	-1.09946
233723201	chr2:233723201:A:T	1.85395e-05	-1.16939e-10	-0.887219	0.000231873	-1.16939e-10	-0.881079
233724960	chr2:233724960:GCCGAGGTTGGCGGAT:G	2.15532e-05	-1.16939e-10	-0.7366	0.000269827	-1.16939e-10	-0.729486
233724978	chr2:233724978:CT:C	1.90696e-05	-1.16939e-10	-0.85903	0.00023837	-1.16939e-10	-0.853444
233725678	chr2:233725678:A:C	5.85341e-06	-1.08873	-0.951368	5.52018e-05	-1.36443	-0.951844
233725981	chr2:233725981:C:T	2.35062e-05	-1.16939e-10	-0.649861	0.000292404	-1.16939e-10	-0.649132
233725993	chr2:233725993:G:C	6.33226e-06	-1.01858	-0.942886	5.83974e-05	-1.31663	-0.943369
233726270	chr2:233726270:A:G	4.79325e-06	-1.20286	-1.03706	6.92734e-05	-1.05285	-1.03636
233726595	chr2:233726595:T:C	5.22918e-06	-1.39856	-0.754313	6.92447e-05	-1.34177	-0.747848
233726721	chr2:233726721:T:C	3.79667e-06	-1.59004	-0.882962	4.70062e-05	-1.58898	-0.888008
233726821	chr2:233726821:A:G	4.89213e-06	-1.18286	-1.03664	7.09503e-05	-1.02935	-1.03594
233727196	chr2:233727196:C:T	1.82864e-05	-0.117091	-0.783877	0.000306373	0.173233	-0.775698
233727755	chr2:233727755:T:C	3.78229e-06	-1.32669	-1.15011	4.07231e-05	-1.47045	-1.15003
233728007	chr2:233728007:C:A	1.42391e-05	-1.16939e-10	-1.15114	0.000176997	-1.16939e-10	-1.15114
233728248	chr2:233728248:GA:G	3.76727e-05	-1.16939e-10	-0.17819	0.000473884	-1.16939e-10	-0.166305
233728369	chr2:233728369:A:G	5.0649e-06	-1.03406	-1.15073	7.48696e-05	-0.860859	-1.15066
233728376	chr2:233728376:T:C	3.92094e-06	-1.45192	-0.988877	6.15134e-05	-1.22403	-0.98398
233728546	chr2:233728546:C:T	5.49464e-06	-1.16552	-0.937833	8.04798e-05	-1.0023	-0.936966
233728574	chr2:233728574:G:A	3.87245e-06	-1.30667	-1.14657	4.14304e-05	-1.45683	-1.14642
233728580	chr2:233728580:C:T	4.1225e-05	-1.16939e-10	-0.0880793	0.000514617	-1.16939e-10	-0.0838444
233728920	chr2:233728920:G:C	1.42384e-05	-1.16939e-10	-1.15118	0.000176989	-1.16939e-10	-1.15118
233728923	chr2:233728923:A:G	5.31039e-06	-1.191	-0.946456	7.741e-05	-1.03255	-0.945598
233728926	chr2:233728926:A:AAAAACTG	1.57225e-05	-1.16939e-10	-1.05203	0.000194716	-1.16939e-10	-1.05573
233728979	chr2:233728979:T:C	4.64724e-05	0.0317338	-2.2556e-10	0.00078477	0.338123	-2.2556e-10
233729061	chr2:233729061:T:C	5.91251e-06	-1.21539	-0.81467	8.59499e-05	-1.06023	-0.813274
233729157	chr2:233729157:T:C	2.35734e-05	-1.07339	0.426386	0.000348039	-0.925475	0.450523
233729266	chr2:233729266:T:C	3.71058e-06	-1.51514	-0.980799	5.56401e-05	-1.3326	-0.975764
233729359	chr2:233729359:C:T	1.69477e-05	-1.16939e-10	-0.976994	0.000211056	-1.16939e-10	-0.975142
233729360	chr2:233729360:A:G	9.55389e-06	-1.55018	-2.2556e-10	0.000131048	-1.4517	-2.2556e-10
233729468	chr2:233729468:G:A	1.64222e-05	-1.16939e-10	-1.00849	0.000204441	-1.16939e-10	-1.00699
233729603	chr2:233729603:A:G	4.66971e-06	-1.2271	-1.03893	6.71716e-05	-1.08178	-1.03823
233729934	chr2:233729934:A:G	1.86137e-05	-0.110307	-0.772918	0.000311177	0.177721	-0.764628
233730035	chr2:233730035:A:T	1.46924e-05	-1.16939e-10	-1.11979	0.000182617	-1.16939e-10	-1.11988
233730044	chr2:233730044:A:T	5.21e-06	-1.20219	-0.954358	7.70622e-05	-1.02913	-0.953527
233730522	chr2:233730522:G:A	1.49018e-05	-1.16939e-10	-1.10564	0.000184773	-1.16939e-10	-1.10814
233730565	chr2:233730565:C:T	6.03106e-06	-1.03685	-0.973348	5.60113e-05	-1.32792	-0.973789
233730664	chr2:233730664:G:A	3.1513e-06	-1.58657	-1.07274	3.97391e-05	-1.57315	-1.07178
233730797	chr2:233730797:T:G	2.00714e-05	-0.0366923	-0.771138	0.000337741	0.257829	-0.762818
233731010	chr2:233731010:G:A	9.86981e-06	-1.51764	-2.2556e-10	0.000133928	-1.42996	-2.2556e-10
233731246	chr2:233731246:C:T	1.42375e-05	-1.16939e-10	-1.15124	0.000176977	-1.16939e-10	-1.15125
233731448	chr2:233731448:A:C	1.46922e-05	-1.16939e-10	-1.11981	0.000182935	-1.16939e-10	-1.11814
233731530	chr2:233731530:C:T	5.37733e-05	0.177652	-2.2556e-10	0.000915419	0.492114	-2.2556e-10
233731656	chr2:233731656:T:G	2.09834e-05	-1.19523	0.431834	0.000213098	-1.42588	0.46036
233731687	chr2:233731687:A:G	1.70022e-05	-1.16939e-10	-0.973783	0.000211739	-1.16939e-10	-0.971914
233731806	chr2:233731806:G:A	1.76178e-05	-0.138238	-0.79998	0.00029356	0.146784	-0.791969
233732478	chr2:233732478:A:G	1.75137e-05	-0.128606	-0.815536	0.000291992	0.157166	-0.807708
233732850	chr2:233732850:G:T	1.86619e-05	-1.16939e-10	-0.880642	0.00023199	-1.16939e-10	-0.880574
233732886	chr2:233732886:T:C	3.04099e-05	-1.16939e-10	-0.392358	0.000381973	-1.16939e-10	-0.381917
233733103	chr2:233733103:T:G	3.37087e-05	-1.16939e-10	-0.28937	0.000433658	-1.16939e-10	-0.255012
233733262	chr2:233733262:T:A	6.80424e-06	-1.21527	-0.674311	9.88621e-05	-1.07111	-0.66243
233733369	chr2:233733369:T:G	3.96628e-06	-1.58902	-0.840275	5.05258e-05	-1.56876	-0.836028
233733620	chr2:233733620:A:G	2.96188e-05	-1.16939e-10	-0.418716	0.000377596	-1.16939e-10	-0.393444
233733915	chr2:233733915:C:T	3.41222e-05	-1.16939e-10	-0.277177	0.000439086	-1.16939e-10	-0.242571
233734133	chr2:233734133:G:T	1.51824e-05	-1.08699	-2.2556e-10	0.000163673	-1.2294	-2.2556e-10
233734192	chr2:233734192:C:T	4.93073e-06	-1.52762	-0.684015	6.53793e-05	-1.47013	-0.676927
233734449	chr2:233734449:A:ATTTTCTTGATC	8.25042e-06	-0.869776	-0.827084	0.000129338	-0.636813	-0.828022
233734691	chr2:233734691:CCCAGAGA:C	3.3581e-05	-1.16939e-10	-0.293164	0.000431982	-1.16939e-10	-0.258885
233734700	chr2:233734700:T:TTG	3.38327e-05	-1.16939e-10	-0.285696	0.000435284	-1.16939e-10	-0.251268
233734701	chr2:233734701:C:T	3.38578e-05	-1.16939e-10	-0.284956	0.000435614	-1.16939e-10	-0.250511
233734729	chr2:233734729:GT:G	5.7404e-06	-1.06907	-0.990528	5.38601e-05	-1.34992	-0.990958
233734914	chr2:233734914:A:G	3.94871e-06	-1.48339	-0.95035	6.05911e-05	-1.27808	-0.94504
233734937	chr2:233734937:T:C	3.39383e-05	-1.16939e-10	-0.282581	0.00043667	-1.16939e-10	-0.248091
233734945	chr2:233734945:G:A	8.06197e-06	-0.885841	-0.834126	0.000126131	-0.654902	-0.835043
233735091	chr2:233735091:A:T	4.08777e-06	-1.50334	-0.895789	6.18419e-05	-1.31286	-0.889826
233735161	chr2:233735161:A:C	9.3896e-06	-1.56752	-2.2556e-10	0.000153192	-1.29558	-2.2556e-10
233735706	chr2:233735706:TG:T	7.71108e-05	-1.16939e-10	0.538118	0.000999049	-1.16939e-10	0.579536
233735799	chr2:233735799:G:A	1.91115e-05	-0.05647	-0.800365	0.000320871	0.236133	-0.792362
233736068	chr2:233736068:T:A	3.40881e-05	-1.16939e-10	-0.278176	0.000438636	-1.16939e-10	-0.243597
233736127	chr2:233736127:C:T	6.1437e-05	-1.16939e-10	0.310887	0.000793078	-1.16939e-10	0.348654
233736510	chr2:233736510:T:C	2.45408e-05	-1.16939e-10	-0.606789	0.000312299	-1.16939e-10	-0.583306
233736540	chr2:233736540:G:T	2.96763e-06	-1.58989	-1.12948	3.83475e-05	-1.54987	-1.13071
233736722	chr2:233736722:G:A	1.88883e-05	-0.075848	-0.792732	0.000316594	0.214995	-0.784642
233736902	chr2:233736902:T:G	2.43353e-05	-1.16939e-10	-0.615196	0.000311518	-1.16939e-10	-0.585811
233737114	chr2:233737114:T:A	3.98009e-05	-1.16939e-10	-0.123235	0.000501053	-1.16939e-10	-0.110556
233737121	chr2:233737121:G:T	1.82303e-05	-0.0984738	-0.805568	0.000304929	0.190437	-0.797627
233737701	chr2:233737701:G:A	3.2243e-05	-1.16939e-10	-0.333823	0.00041443	-1.16939e-10	-0.300364
233737815	chr2:233737815:G:A	1.50375e-05	-1.16939e-10	-1.09658	0.000187142	-1.16939e-10	-1.0954
233737991	chr2:233737991:T:C	1.49938e-05	-1.16939e-10	-1.09949	0.000186413	-1.16939e-10	-1.0993
233738018	chr2:233738018:T:C	3.73641e-06	-1.36977	-1.11923	4.26765e-05	-1.45484	-1.11878
233738036	chr2:233738036:C:T	1.83597e-05	-0.0930849	-0.803884	0.000306228	0.193063	-0.796
233738076	chr2:233738076:A:C	3.46278e-06	-1.58978	-0.975274	4.30831e-05	-1.59033	-0.973806
233738229	chr2:233738229:G:GCTCC	2.02402e-05	-1.16939e-10	-0.799453	0.000252187	-1.16939e-10	-0.797098
233738832	chr2:233738832:A:G	7.18071e-06	-1.25165	-0.584074	0.000103724	-1.10389	-0.581643
233739298	chr2:233739298:C:T	5.25162e-06	-1.13316	-1.01543	8.30727e-05	-0.900532	-1.00702
233739721	chr2:233739721:A:C	1.62556e-05	-1.16939e-10	-1.01869	0.00020237	-1.16939e-10	-1.01717
233740062	chr2:233740062:C:A	2.6565e-05	0.174757	-0.702288	0.000455263	0.486731	-0.693123
233740100	chr2:233740100:A:G	4.60657e-06	-1.1283	-1.15134	4.68385e-05	-1.32924	-1.15132
233740134	chr2:233740134:T:C	2.55357e-05	-1.16939e-10	-0.567047	0.000317591	-1.16939e-10	-0.566502
233740214	chr2:233740214:A:G	3.52196e-06	-1.50045	-1.04766	5.34187e-05	-1.30518	-1.04392
233740237	chr2:233740237:A:G	1.72288e-05	-1.16939e-10	-0.960542	0.000214599	-1.16939e-10	-0.958497
233740540	chr2:233740540:C:G	8.06392e-05	-1.16939e-10	0.582859	0.00104353	-1.16939e-10	0.623095
233740558	chr2:233740558:C:T	1.86018e-05	-1.16939e-10	-0.883868	0.000231826	-1.16939e-10	-0.881282
233740656	chr2:233740656:G:A	4.41937e-06	-1.52504	-0.796089	5.86063e-05	-1.46661	-0.789819
233741019	chr2:233741019:C:T	4.65172e-06	-1.11852	-1.15137	4.7178e-05	-1.322	-1.15134
233741128	chr2:233741128:AAC:A	9.54529e-06	-1.55108	-2.2556e-10	0.000114991	-1.58241	-2.2556e-10
233741455	chr2:233741455:T:TAAGTTC	7.17253e-05	-1.16939e-10	0.465719	0.000926963	-1.16939e-10	0.504646
233741457	chr2:233741457:T:C	7.28743e-05	-1.16939e-10	0.48161	0.000941985	-1.16939e-10	0.520721
233741473	chr2:233741473:C:T	2.21919e-05	-1.16939e-10	-0.707397	0.000276318	-1.16939e-10	-0.705716
233741562	chr2:233741562:G:A	6.07364e-06	-1.012	-0.991163	9.86438e-05	-0.753568	-0.982184
233741586	chr2:233741586:G:A	1.45781e-05	-1.16939e-10	-1.12761	0.000181017	-1.16939e-10	-1.12868
233741590	chr2:233741590:C:T	6.90167e-06	-0.945835	-0.929526	6.24614e-05	-1.26282	-0.929895
233741766	chr2:233741766:G:A	1.27501e-05	-1.26159	-2.2556e-10	0.000201854	-1.01973	-2.2556e-10
233741916	chr2:233741916:T:C	3.30517e-06	-1.46714	-1.1445	4.47404e-05	-1.38261	-1.14378
233741958	chr2:233741958:T:C	7.09151e-06	-1.21117	-0.637052	0.000102967	-1.05776	-0.635104
233742060	chr2:233742060:T:A	1.56689e-05	-1.16939e-10	-1.05545	0.000194985	-1.16939e-10	-1.05435
233742425	chr2:233742425:T:G	6.85951e-06	-0.975628	-0.905861	6.26183e-05	-1.28398	-0.906234
233742442	chr2:233742442:C:T	4.16059e-05	-1.16939e-10	-0.0788837	0.000521856	-1.16939e-10	-0.0698758
233742577	chr2:233742577:G:T	2.756e-05	0.229768	-0.720526	0.000474413	0.546364	-0.711554
233742602	chr2:233742602:G:C	1.4437e-05	-1.16939e-10	-1.13733	0.00017966	-1.16939e-10	-1.1362
233742896	chr2:233742896:A:G	3.0012e-05	-1.16939e-10	-0.405526	0.000384875	-1.16939e-10	-0.374348
233743154	chr2:233743154:T:C	1.68128e-05	-1.2255	0.240518	0.000172225	-1.44102	0.262556
233743176	chr2:233743176:T:C	2.89486e-05	-1.16939e-10	-0.441604	0.000370957	-1.16939e-10	-0.411182
233743234	chr2:233743234:A:C	9.84824e-06	-1.51983	-2.2556e-10	0.000128122	-1.47429	-2.2556e-10
233743539	chr2:233743539:T:C	1.72432e-05	-0.959705	-2.2556e-10	0.000205573	-1.00146	-2.2556e-10
233743622	chr2:233743622:C:T	1.46674e-05	-1.16939e-10	-1.1215	0.000182294	-1.16939e-10	-1.12165
233743662	chr2:233743662:G:T	2.42188e-05	0.137093	-0.757087	0.000413858	0.446846	-0.748591
233743791	chr2:233743791:C:T	1.64096e-05	-1.16939e-10	-1.00926	0.000204237	-1.16939e-10	-1.00799
233743836	chr2:233743836:C:T	1.45121e-05	-1.14108	0.00893487	0.000143578	-1.39059	0.0302028
233743996	chr2:233743996:C:T	2.43356e-05	0.147235	-0.762419	0.000415364	0.455831	-0.753944
233744054	chr2:233744054:T:C	1.39316e-05	-1.17296	-2.2556e-10	0.000152051	-1.30305	-2.2556e-10
233744071	chr2:233744071:C:T	3.97825e-06	-1.45745	-0.968834	5.38642e-05	-1.3755	-0.965304
233744094	chr2:233744094:T:C	9.96441e-06	-0.736421	-0.771684	0.000101488	-0.937354	-0.769974
233744393	chr2:233744393:C:T	9.80552e-06	-1.52418	-2.2556e-10	0.000122401	-1.51996	-2.2556e-10
233744461	chr2:233744461:A:T	2.49296e-05	0.170967	-0.762036	0.000426672	0.482315	-0.753566
233744538	chr2:233744538:A:C	5.78537e-06	-1.17648	-0.875311	8.42343e-05	-1.01901	-0.87466
233744546	chr2:233744546:A:G	5.77438e-06	-1.18698	-0.866717	8.392e-05	-1.03136	-0.866044
233744646	chr2:233744646:T:C	1.07856e-05	-0.58823	-0.840681	0.000166241	-0.380742	-0.833087
233744768	chr2:233744768:G:A	2.63198e-05	0.21433	-0.751134	0.000452209	0.5294	-0.742524
233745061	chr2:233745061:T:C	2.63259e-05	0.252234	-0.788804	0.000453588	0.570546	-0.780624
233745246	chr2:233745246:G:A	2.28666e-05	-1.16939e-10	-0.677446	0.000287506	-1.16939e-10	-0.666022
233745292	chr2:233745292:C:T	1.75903e-05	-1.16939e-10	-0.939776	0.000218408	-1.16939e-10	-0.940901
233745676	chr2:233745676:C:T	2.48034e-05	0.443667	-1.03981	0.000423448	0.756509	-1.03535
233745803	chr2:233745803:A:G	4.10656e-06	-1.45071	-0.943833	5.57456e-05	-1.36641	-0.940058
233746498	chr2:233746498:T:C	2.29491e-05	-1.16046	0.486616	0.000230325	-1.40377	0.515989
233747227	chr2:233747227:C:T	9.36257e-06	-1.57041	-2.2556e-10	0.000120417	-1.53631	-2.2556e-10
233747406	chr2:233747406:T:C	4.8284e-06	-1.08121	-1.1514	4.85592e-05	-1.29311	-1.15138
233747569	chr2:233747569:T:A	2.77289e-05	-1.16939e-10	-0.48465	0.000355055	-1.16939e-10	-0.454995
233747871	chr2:233747871:T:C	4.06031e-06	-1.46866	-0.937205	4.65884e-05	-1.56253	-0.923384
233747957	chr2:233747957:C:G	1.56855e-05	-1.16939e-10	-1.05439	0.000195297	-1.16939e-10	-1.05275
233747994	chr2:233747994:T:C	2.95157e-06	-1.58013	-1.14466	3.93297e-05	-1.51142	-1.14387
233748368	chr2:233748368:T:C	1.66287e-05	-0.198022	-0.797973	0.000272689	0.0708545	-0.789792
233748466	chr2:233748466:A:G	1.43473e-05	-1.16939e-10	-1.14356	0.000178338	-1.16939e-10	-1.14359
233748518	chr2:233748518:A:T	1.4299e-05	-1.16939e-10	-1.14694	0.000177743	-1.16939e-10	-1.14693
233748795	chr2:233748795:A:T	2.69706e-05	-1.16939e-10	-0.512377	0.000345123	-1.16939e-10	-0.483366
233748866	chr2:233748866:G:T	9.2545e-06	-1.58201	-2.2556e-10	0.000114975	-1.58255	-2.2556e-10
233749231	chr2:233749231:T:A	2.95495e-06	-1.57331	-1.15033	3.97829e-05	-1.49384	-1.14999
233749291	chr2:233749291:C:G	1.66039e-05	-0.271411	-0.726074	0.000270516	-0.00980939	-0.717128
233749337	chr2:233749337:T:C	1.63923e-05	-0.936069	-0.0742445	0.000245784	-0.777052	-0.045762
233749470	chr2:233749470:C:T	2.95719e-06	-1.57146	-1.15142	3.98986e-05	-1.48946	-1.15147
233749977	chr2:233749977:G:A	5.53562e-06	-1.42197	-0.67395	7.34126e-05	-1.37168	-0.659493
233750062	chr2:233750062:A:G	1.60201e-05	-0.25605	-0.777234	0.000261222	0.00694149	-0.76884
233750415	chr2:233750415:A:C	4.04341e-06	-1.35389	-1.05614	5.61748e-05	-1.24525	-1.05355
233750647	chr2:233750647:T:TCACA	8.3424e-05	-1.16939e-10	0.616811	0.00107998	-1.16939e-10	0.657426
233750656	chr2:233750656:GGTGCCC:G	8.21925e-05	-1.16939e-10	0.60194	0.00106384	-1.16939e-10	0.642374
233751021	chr2:233751021:C:G	4.7206e-06	-1.10615	-1.14903	4.77711e-05	-1.31193	-1.14892
233751447	chr2:233751447:G:T	3.51089e-05	-1.16939e-10	-0.248669	0.000452102	-1.16939e-10	-0.213359
233751768	chr2:233751768:A:C	3.18117e-05	-1.16939e-10	-0.347291	0.000408835	-1.16939e-10	-0.313956
233751840	chr2:233751840:C:T	3.01557e-06	-1.58868	-1.11466	3.98034e-05	-1.52767	-1.11564
233752490	chr2:233752490:T:C	1.20884e-05	-0.479205	-0.83567	0.000192552	-0.238779	-0.828124
233753302	chr2:233753302:G:A	3.58644e-06	-1.40055	-1.12942	3.93169e-05	-1.52518	-1.13043
233753341	chr2:233753341:CCTG:C	4.67434e-06	-1.12202	-1.14302	4.75022e-05	-1.32368	-1.14281
233753662	chr2:233753662:T:C	1.88971e-05	-1.16939e-10	-0.868114	0.000234778	-1.16939e-10	-0.868627
233753756	chr2:233753756:G:A	1.42345e-05	-1.16939e-10	-1.15146	0.00017694	-1.16939e-10	-1.15146
233753934	chr2:233753934:C:A	9.80867e-05	-1.16939e-10	0.778726	0.0012794	-1.16939e-10	0.82688
233754158	chr2:233754158:G:A	3.23081e-05	-1.16939e-10	-0.331808	0.000415363	-1.16939e-10	-0.298116
233754399	chr2:233754399:C:T	1.34606e-05	-0.404073	-0.803284	0.000216281	-0.155373	-0.795314
233754499	chr2:233754499:C:T	1.47629e-05	-1.16939e-10	-1.11501	0.000183725	-1.16939e-10	-1.11383
233754950	chr2:233754950:C:T	1.58488e-05	-1.16939e-10	-1.04403	0.00019716	-1.16939e-10	-1.04325
233755076	chr2:233755076:T:C	1.37941e-05	-1.18289	-2.2556e-10	0.000183992	-1.11238	-2.2556e-10
233755622	chr2:233755622:G:A	1.51014e-05	-1.16939e-10	-1.09234	0.000187202	-1.16939e-10	-1.09508
233755708	chr2:233755708:G:A	3.66421e-06	-1.36425	-1.14426	5.06868e-05	-1.25797	-1.14364
233755783	chr2:233755783:C:G	1.79575e-05	-0.91912	-2.2556e-10	0.000192308	-1.06817	-2.2556e-10
233755940	chr2:233755940:ATC:A	6.27043e-06	-0.841195	-1.13008	0.000102293	-0.571504	-1.12792
233755998	chr2:233755998:T:G	2.09823e-05	-1.16939e-10	-0.763448	0.000260914	-1.16939e-10	-0.763077
233756033	chr2:233756033:G:A	4.11516e-05	-0.0898616	-2.2556e-10	0.000663514	0.170282	-2.2556e-10
233756119	chr2:233756119:T:C	3.82899e-06	-1.34717	-1.11736	5.32757e-05	-1.23593	-1.11585
233756180	chr2:233756180:C:T	5.10726e-06	-1.12415	-1.05231	5.1536e-05	-1.33281	-1.05218
233756210	chr2:233756210:C:G	2.98708e-05	-1.16939e-10	-0.410243	0.000372609	-1.16939e-10	-0.406737
233756235	chr2:233756235:C:G	5.07821e-06	-1.06043	-1.12174	5.07885e-05	-1.27855	-1.12105
233756256	chr2:233756256:T:G	1.69514e-05	-1.16939e-10	-0.976775	0.0002106	-1.16939e-10	-0.977309
233756282	chr2:233756282:T:C	1.82346e-05	-1.16939e-10	-0.903804	0.000227239	-1.16939e-10	-0.901264
233756891	chr2:233756891:T:C	3.33898e-05	-1.16939e-10	-0.298875	0.000418791	-1.16939e-10	-0.289896
233757136	chr2:233757136:G:A	3.85411e-06	-1.35714	-1.10084	5.35157e-05	-1.24826	-1.09903
233757337	chr2:233757337:A:G	5.92573e-06	-0.876725	-1.1511	9.57929e-05	-0.613769	-1.15131
233757815	chr2:233757815:T:G	5.35517e-06	-1.18466	-0.944402	7.89701e-05	-1.01462	-0.943574
233758028	chr2:233758028:C:A	1.62807e-05	-1.16939e-10	-1.01714	0.000203046	-1.16939e-10	-1.01384
233758772	chr2:233758772:T:G	1.45359e-05	-1.16939e-10	-1.1305	0.00018071	-1.16939e-10	-1.13038
233758850	chr2:233758850:C:A	1.4588e-05	-1.16939e-10	-1.12693	0.000181497	-1.16939e-10	-1.12603
233759163	chr2:233759163:C:T	1.13392e-05	-0.327641	-1.05122	0.000179053	-0.0926707	-1.04692
233759291	chr2:233759291:G:A	3.05917e-06	-1.58759	-1.10139	3.81358e-05	-1.58352	-1.1026
233760182	chr2:233760182:T:C	3.64767e-05	-1.16939e-10	-0.210451	0.000458899	-1.16939e-10	-0.198438
233761240	chr2:233761240:C:T	4.23051e-06	-1.21443	-1.15037	4.40197e-05	-1.39235	-1.15029
233761493	chr2:233761493:C:T	6.02525e-05	-1.16939e-10	0.29142	0.000776438	-1.16939e-10	0.32745
233761914	chr2:233761914:T:C	2.33798e-05	-1.16939e-10	-0.655252	0.000297085	-1.16939e-10	-0.633249
233762816	chr2:233762816:G:T	1.11014e-05	-1.37858	-0.0214746	0.00013735	-1.39477	-0.00996861
233763692	chr2:233763692:T:G	3.40516e-05	-1.16939e-10	-0.279248	0.00042821	-1.16939e-10	-0.267655
233763987	chr2:233763987:G:A	1.46725e-05	-1.16939e-10	-1.12115	0.000182542	-1.16939e-10	-1.12029
233763993	chr2:233763993:G:T	7.05405e-06	-0.7334	-1.12012	0.000116229	-0.449429	-1.12227
233764017	chr2:233764017:G:T	1.34439e-05	-1.58833	0.37973	0.000172201	-1.58114	0.402532
233764593	chr2:233764593:G:A	4.15445e-06	-1.32876	-1.05418	5.81951e-05	-1.20693	-1.05653
233764663	chr2:233764663:C:T	6.45141e-06	-0.796516	-1.14631	0.000105598	-0.520407	-1.14722
233764816	chr2:233764816:T:C	1.18929e-05	-0.948827	-0.382359	0.000180204	-0.774903	-0.358274
233764867	chr2:233764867:GCC:G	1.51239e-05	-1.58935	0.498501	0.000193663	-1.58347	0.522322
233764870	chr2:233764870:C:A	1.49374e-05	-1.58902	0.485765	0.000191347	-1.58267	0.509491
233765042	chr2:233765042:C:T	2.27409e-05	-1.16939e-10	-0.682959	0.000282291	-1.16939e-10	-0.68433
233765258	chr2:233765258:A:G	1.76269e-05	-1.16939e-10	-0.937698	0.000219579	-1.16939e-10	-0.935556
233765498	chr2:233765498:A:T	2.19366e-05	-1.16939e-10	-0.718968	0.000274631	-1.16939e-10	-0.711838
233765544	chr2:233765544:G:A	9.18719e-05	-1.16939e-10	0.713271	0.00119356	-1.16939e-10	0.757428
233765767	chr2:233765767:G:A	1.66592e-05	-1.16939e-10	-0.994164	0.000207821	-1.16939e-10	-0.990591
233765768	chr2:233765768:G:T	4.6302e-05	-1.16939e-10	0.0280612	0.000580718	-1.16939e-10	0.0369982
233765830	chr2:233765830:A:G	5.21407e-06	-1.21387	-0.94189	7.14761e-05	-1.11771	-0.940193
233766390	chr2:233766390:C:T	3.85601e-05	-0.154906	-2.2556e-10	0.000618673	0.100309	-2.2556e-10
233766627	chr2:233766627:T:G	1.85227e-05	-1.16939e-10	-0.888128	0.000230732	-1.16939e-10	-0.88601
233767183	chr2:233767183:C:T	2.27748e-05	-1.16939e-10	-0.681469	0.000283109	-1.16939e-10	-0.681435
233767550	chr2:233767550:T:C	6.06051e-06	-1.31101	-0.694318	6.69058e-05	-1.4214	-0.70258
233767766	chr2:233767766:C:T	1.43235e-05	-1.16939e-10	-1.14522	0.000177896	-1.16939e-10	-1.14607
233767767	chr2:233767767:T:C	4.27374e-06	-1.34859	-1.00604	5.55055e-05	-1.30743	-1.00336
233767812	chr2:233767812:T:C	9.26446e-06	-1.40104	-0.1799	0.00013211	-1.26154	-0.182098
233767984	chr2:233767984:G:A	1.43716e-05	-1.16939e-10	-1.14187	0.000178745	-1.16939e-10	-1.14131
233768141	chr2:233768141:G:A	1.57723e-05	-1.16939e-10	-1.04887	0.000195799	-1.16939e-10	-1.05018
233768740	chr2:233768740:G:A	4.30169e-06	-1.42246	-0.92566	4.98997e-05	-1.49672	-0.920527
233769013	chr2:233769013:C:T	3.46591e-06	-1.4705	-1.09365	4.53151e-05	-1.42051	-1.09312
233769481	chr2:233769481:G:A	1.75899e-05	-1.16939e-10	-0.939801	0.000219234	-1.16939e-10	-0.937127
233769600	chr2:233769600:G:A	2.69516e-05	-1.16939e-10	-0.513082	0.000339036	-1.16939e-10	-0.501162
233769819	chr2:233769819:C:T	1.10158e-05	-1.40779	-2.2556e-10	0.000153354	-1.29452	-2.2556e-10
233770738	chr2:233770738:C:T	3.9152e-06	-1.29759	-1.14467	4.37556e-05	-1.4036	-1.14505
233770804	chr2:233770804:C:T	1.55781e-05	-1.16939e-10	-1.06126	0.000193407	-1.16939e-10	-1.06247
233770903	chr2:233770903:T:C	2.90237e-06	-1.59019	-1.15141	3.61333e-05	-1.58865	-1.1514
233772095	chr2:233772095:A:T	9.90999e-06	-1.51358	-2.2556e-10	0.000197103	-1.04354	-2.2556e-10
233772770	chr2:233772770:T:C	6.19659e-06	-1.56125	-0.421878	8.05019e-05	-1.52875	-0.410233
233773338	chr2:233773338:T:C	2.03191e-05	-1.16939e-10	-0.795563	0.00025246	-1.16939e-10	-0.796015
233773410	chr2:233773410:C:A	3.49414e-06	-1.57715	-0.978885	4.48478e-05	-1.5453	-0.978692
233773434	chr2:233773434:A:G	1.61975e-05	0.0913514	-1.11362	0.00020958	0.132399	-1.11456
233773473	chr2:233773473:A:G	2.95847e-05	-1.40509	0.985225	0.000372798	-1.42033	1.0141
233773986	chr2:233773986:C:T	5.37966e-05	-1.16939e-10	0.178086	0.000689958	-1.16939e-10	0.209363
233774392	chr2:233774392:C:T	1.55311e-05	-1.44716	0.382883	0.000189627	-1.47366	0.39145
233774491	chr2:233774491:T:C	1.49614e-05	-1.16939e-10	-1.10165	0.000186238	-1.16939e-10	-1.10024
233774617	chr2:233774617:A:G	1.52076e-05	-1.16939e-10	-1.08533	0.000189341	-1.16939e-10	-1.08372
233774683	chr2:233774683:G:A	4.55746e-06	-1.1551	-1.13526	9.33504e-05	-0.657405	-1.1335
233774704	chr2:233774704:A:G	3.65693e-06	-1.57509	-0.935411	4.70066e-05	-1.54177	-0.935205
233774781	chr2:233774781:G:A	1.76113e-05	-1.16939e-10	-0.938582	0.000218796	-1.16939e-10	-0.939129
233774813	chr2:233774813:C:A	1.378e-05	-1.18391	-2.2556e-10	0.00019599	-1.0492	-2.2556e-10
233775117	chr2:233775117:C:T	4.41201e-06	-1.5079	-0.814897	5.62277e-05	-1.48666	-0.8112
233775180	chr2:233775180:G:A	1.43003e-05	-1.16939e-10	-1.14685	0.000177814	-1.16939e-10	-1.14653
233775220	chr2:233775220:C:T	2.3961e-05	-1.16939e-10	-0.630698	0.000300326	-1.16939e-10	-0.6224
233775246	chr2:233775246:C:T	3.05737e-06	-1.57361	-1.11596	3.85548e-05	-1.55661	-1.11858
233775387	chr2:233775387:T:C	2.91687e-05	-1.16939e-10	-0.43403	0.000365871	-1.16939e-10	-0.424987
233775498	chr2:233775498:C:T	1.5412e-05	-1.16939e-10	-1.07198	0.000191385	-1.16939e-10	-1.07298
233775538	chr2:233775538:A:T	1.45503e-05	-1.16939e-10	-1.12951	0.000180999	-1.16939e-10	-1.12878
233775542	chr2:233775542:T:G	3.30718e-05	-1.16939e-10	-0.308445	0.000415147	-1.16939e-10	-0.298634
233775593	chr2:233775593:G:T	5.53383e-05	-1.16939e-10	0.20634	0.000709771	-1.16939e-10	0.237674
233776078	chr2:233776078:A:G	4.44015e-06	-1.51309	-0.80335	5.65556e-05	-1.49218	-0.799868
233776217	chr2:233776217:G:A	1.44189e-05	-1.16939e-10	-1.13858	0.000179334	-1.16939e-10	-1.13802
233776228	chr2:233776228:T:C	5.32807e-05	-1.16939e-10	0.16845	0.000683163	-1.16939e-10	0.199465
233776442	chr2:233776442:G:A	4.78422e-05	-1.16939e-10	0.0607823	0.000612756	-1.16939e-10	0.0906986
233776618	chr2:233776618:T:C	4.93077e-06	-1.58375	-0.627884	6.12093e-05	-1.58949	-0.623479
233777087	chr2:233777087:C:A	4.869e-06	-1.09318	-1.13105	0.000100325	-0.589777	-1.12908
233777318	chr2:233777318:G:A	4.47824e-06	-1.17349	-1.13441	8.90166e-05	-0.705908	-1.13254
233777377	chr2:233777377:C:T	1.44342e-05	-1.16939e-10	-1.13752	0.000179526	-1.16939e-10	-1.13695
233777496	chr2:233777496:C:T	5.00078e-05	-1.16939e-10	0.105054	0.000625612	-1.16939e-10	0.111463
233777511	chr2:233777511:C:T	4.80424e-06	-1.10805	-1.12958	9.8475e-05	-0.609926	-1.12754
233777698	chr2:233777698:T:A	4.87387e-06	-1.10085	-1.12238	0.000100155	-0.600513	-1.12004
233777839	chr2:233777839:C:T	4.928e-06	-1.09816	-1.11403	0.000101415	-0.596677	-1.11137
233778052	chr2:233778052:G:T	4.50712e-05	-1.16939e-10	0.001118	0.000563668	-1.16939e-10	0.00719747
233778262	chr2:233778262:A:G	1.54474e-05	-1.16939e-10	-1.06969	0.000192351	-1.16939e-10	-1.06795
233778484	chr2:233778484:C:A	4.49893e-05	-1.16939e-10	-0.000699614	0.000562638	-1.16939e-10	0.00536869
233778563	chr2:233778563:G:A	4.84207e-06	-1.08614	-1.14364	0.000100628	-0.573373	-1.14246
233778708	chr2:233778708:A:G	5.0276e-06	-1.07856	-1.11362	0.000104311	-0.568913	-1.11098
233778928	chr2:233778928:T:G	5.03784e-05	-1.16939e-10	0.112438	0.000630269	-1.16939e-10	0.118878
233778937	chr2:233778937:T:C	3.69936e-06	-1.57133	-0.927633	4.66685e-05	-1.55923	-0.924969
233779390	chr2:233779390:C:A	1.06222e-05	-1.43638	-0.00779672	0.000129332	-1.46175	-0.00313116
233779681	chr2:233779681:A:G	1.12232e-05	-1.58003	0.190888	0.000169292	-1.41592	0.220278
233779696	chr2:233779696:T:C	6.17769e-05	-1.16939e-10	0.316404	0.000773056	-1.16939e-10	0.323084
233779728	chr2:233779728:C:T	1.53423e-05	-1.16939e-10	-1.07651	0.000190612	-1.16939e-10	-1.07703
233780007	chr2:233780007:A:G	1.53408e-05	-1.16939e-10	-1.07661	0.000190945	-1.16939e-10	-1.07528
233780008	chr2:233780008:T:C	2.36262e-05	-1.16939e-10	-0.644767	0.000294508	-1.16939e-10	-0.641963
233780444	chr2:233780444:G:A	5.07582e-06	-1.44027	-0.742369	6.99022e-05	-1.3446	-0.735566
233780451	chr2:233780451:C:A	1.58313e-05	-1.16939e-10	-1.04514	0.000196942	-1.16939e-10	-1.04436
233780518	chr2:233780518:G:A	3.90755e-06	-1.58889	-0.855326	4.89555e-05	-1.58429	-0.852067
233780543	chr2:233780543:G:T	4.83372e-06	-1.4218	-0.809712	6.68572e-05	-1.32124	-0.803465
233780732	chr2:233780732:G:C	2.3789e-05	-1.16939e-10	-0.6379	0.000295557	-1.16939e-10	-0.638405
233780775	chr2:233780775:A:G	3.40034e-06	-1.5846	-0.998647	4.26954e-05	-1.57699	-0.996191
233780897	chr2:233780897:C:G	3.6791e-06	-1.58966	-0.9148	4.62351e-05	-1.57813	-0.915395
233780904	chr2:233780904:C:T	5.75558e-06	-1.58867	-0.468281	7.3708e-05	-1.56532	-0.461839
233781105	chr2:233781105:G:A	1.05233e-05	-1.3937	-0.0598321	0.000131303	-1.394	-0.0557595
233781184	chr2:233781184:C:G	4.0216e-06	-1.442	-0.973446	5.53626e-05	-1.34366	-0.969699
233781299	chr2:233781299:T:C	1.941e-05	-1.16939e-10	-0.841335	0.000242068	-1.16939e-10	-0.83805
233781447	chr2:233781447:A:G	3.43094e-06	-1.58728	-0.987016	4.30166e-05	-1.58121	-0.984468
233781779	chr2:233781779:C:T	1.74228e-05	-1.16939e-10	-0.949347	0.000216827	-1.16939e-10	-0.94817
233781929	chr2:233781929:T:C	3.59968e-06	-1.58457	-0.941706	4.52049e-05	-1.57697	-0.939095
233782145	chr2:233782145:A:G	4.63114e-06	-1.5194	-0.754919	5.68332e-05	-1.535	-0.752145
233782409	chr2:233782409:T:C	3.76288e-06	-1.58464	-0.897301	4.72698e-05	-1.57707	-0.89433
233782755	chr2:233782755:A:G	5.57992e-06	-1.5636	-0.524349	7.34027e-05	-1.51353	-0.517782
233782952	chr2:233782952:T:TG	2.03394e-05	-1.16939e-10	-0.794563	0.000253324	-1.16939e-10	-0.792599
233783166	chr2:233783166:C:A	3.21931e-05	-1.16939e-10	-0.335371	0.000397707	-1.16939e-10	-0.341553
233783313	chr2:233783313:T:C	2.16313e-05	-1.16939e-10	-0.732984	0.000275665	-1.16939e-10	-0.708083
233783413	chr2:233783413:G:A	1.59411e-05	-1.16939e-10	-1.03822	0.000198667	-1.16939e-10	-1.03564
233783893	chr2:233783893:C:T	4.44412e-06	-1.53149	-0.784055	5.46153e-05	-1.54564	-0.781318
233783971	chr2:233783971:C:T	7.39943e-06	-1.57762	-0.2281	0.000100216	-1.50859	-0.21135
233784023	chr2:233784023:G:A	2.17177e-05	-1.16939e-10	-0.728996	0.000276823	-1.16939e-10	-0.70389
233784220	chr2:233784220:G:A	3.22356e-05	-1.16939e-10	-0.334054	0.000398229	-1.16939e-10	-0.340241
233784286	chr2:233784286:C:A	5.4781e-06	-1.58544	-0.520927	7.05512e-05	-1.55653	-0.514397
233784299	chr2:233784299:G:C	1.42693e-05	-1.16939e-10	-1.14902	0.000177418	-1.16939e-10	-1.14876
233784553	chr2:233784553:G:A	1.77334e-05	-1.16939e-10	-0.931673	0.000220824	-1.16939e-10	-0.929902
233784596	chr2:233784596:C:T	3.03112e-06	-1.55245	-1.14575	3.63286e-05	-1.59053	-1.14413
233784736	chr2:233784736:G:A	5.42593e-06	-1.53302	-0.582911	7.23596e-05	-1.46898	-0.576641
233784911	chr2:233784911:G:A	2.47895e-05	-1.16939e-10	-0.596705	0.000309171	-1.16939e-10	-0.593374
233785039	chr2:233785039:G:A	2.75352e-05	-1.16939e-10	-0.491661	0.000340469	-1.16939e-10	-0.496944
233785107	chr2:233785107:C:T	4.43177e-06	-1.39147	-0.926852	6.14158e-05	-1.28715	-0.922448
233785123	chr2:233785123:A:G	4.56749e-06	-1.55552	-0.732642	5.63349e-05	-1.56624	-0.729709
233785132	chr2:233785132:C:T	1.43071e-05	-1.16939e-10	-1.14637	0.000177901	-1.16939e-10	-1.14604
233785134	chr2:233785134:A:G	2.42346e-05	-1.16939e-10	-0.619344	0.000304286	-1.16939e-10	-0.609298
233785220	chr2:233785220:A:G	9.30413e-06	-1.57667	-2.2556e-10	0.000123876	-1.50799	-2.2556e-10
233785363	chr2:233785363:C:T	2.70155e-05	-0.315242	-0.195472	0.000367409	-0.234034	-0.186757
233786081	chr2:233786081:G:A	3.86046e-06	-1.584	-0.872335	4.88519e-05	-1.56546	-0.873011
233786441	chr2:233786441:A:G	1.50865e-05	-0.00282412	-1.0905	0.000138866	-0.305006	-1.08875
233786578	chr2:233786578:T:G	1.82958e-05	-1.42814	0.527687	0.00022483	-1.46064	0.548723
233786599	chr2:233786599:T:C	1.75421e-05	-1.16939e-10	-0.942519	0.000218275	-1.16939e-10	-0.94151
233786854	chr2:233786854:A:G	2.36002e-05	-1.16939e-10	-0.64587	0.000293259	-1.16939e-10	-0.646213
233786903	chr2:233786903:A:G	5.66498e-06	-1.34311	-0.729713	7.96084e-05	-1.22544	-0.724712
233787363	chr2:233787363:C:G	3.2489e-05	-1.16939e-10	-0.326223	0.000408855	-1.16939e-10	-0.313908
233788458	chr2:233788458:C:A	1.83579e-05	-1.16939e-10	-0.897062	0.000228621	-1.16939e-10	-0.895201
233788489	chr2:233788489:A:G	2.38914e-05	-1.16939e-10	-0.633607	0.000296871	-1.16939e-10	-0.633969
233788733	chr2:233788733:G:C	2.33839e-05	-1.16939e-10	-0.655076	0.000290565	-1.16939e-10	-0.655441
233788771	chr2:233788771:A:G	3.89597e-05	-1.16939e-10	-0.144598	0.000496955	-1.16939e-10	-0.118769
233788864	chr2:233788864:G:A	1.0819e-05	-1.42582	-2.2556e-10	0.000135724	-1.41664	-2.2556e-10
233789451	chr2:233789451:T:C	4.22805e-06	-1.21433	-1.15105	6.03803e-05	-1.0757	-1.1509
233789532	chr2:233789532:C:T	1.70361e-05	-1.16939e-10	-0.971789	0.000212333	-1.16939e-10	-0.96911
233789678	chr2:233789678:G:A	1.66858e-05	-1.16939e-10	-0.992567	0.000207885	-1.16939e-10	-0.990281
233789702	chr2:233789702:A:G	3.06708e-05	-1.16939e-10	-0.383815	0.000383259	-1.16939e-10	-0.378557
233789726	chr2:233789726:C:T	9.46298e-06	-1.55974	-2.2556e-10	0.000162415	-1.23711	-2.2556e-10
233790144	chr2:233790144:T:C	5.88292e-06	-1.56759	-0.467484	7.57895e-05	-1.54242	-0.45689
233790330	chr2:233790330:G:A	3.29596e-06	-1.57319	-1.04124	4.03314e-05	-1.58814	-1.042
233790340	chr2:233790340:C:G	2.57333e-05	-1.16939e-10	-0.559341	0.000323072	-1.16939e-10	-0.549391
233790710	chr2:233790710:C:T	1.89697e-05	-1.16939e-10	-0.864284	0.000235548	-1.16939e-10	-0.865353
233790720	chr2:233790720:T:C	7.47438e-06	-0.684669	-1.11097	0.000129779	-0.351111	-1.11033
233791140	chr2:233791140:G:A	6.68008e-06	-1.06348	-0.844517	8.479e-05	-1.04484	-0.842249
233791739	chr2:233791739:C:A	4.28334e-06	-1.38963	-0.962761	4.63856e-05	-1.52645	-0.963825
233791861	chr2:233791861:G:C	4.53853e-06	-1.56304	-0.731486	5.87507e-05	-1.52261	-0.731351
233791932	chr2:233791932:T:C	1.28371e-05	-1.46735	0.212568	0.000153661	-1.52163	0.229108
233791984	chr2:233791984:T:TG	1.42344e-05	-1.16939e-10	-1.15146	0.000176944	-1.16939e-10	-1.15143
233792219	chr2:233792219:C:G	2.95823e-06	-1.58407	-1.13846	3.81066e-05	-1.54788	-1.13901
233792223	chr2:233792223:C:T	1.57045e-05	-1.05318	-2.2556e-10	0.000332099	-0.521835	-2.2556e-10
233792337	chr2:233792337:G:A	1.627e-05	-1.16939e-10	-1.0178	0.000202537	-1.16939e-10	-1.01635
233792846	chr2:233792846:A:G	1.43377e-05	-1.16939e-10	-1.14423	0.000178326	-1.16939e-10	-1.14365
233792941	chr2:233792941:G:A	1.60101e-05	-1.16939e-10	-1.0339	0.000198812	-1.16939e-10	-1.03491
233793176	chr2:233793176:A:G	8.51536e-06	-0.833118	-0.832136	0.000113123	-0.765867	-0.832929
233793581	chr2:233793581:G:A	5.24932e-06	-1.18825	-0.96078	6.67219e-05	-1.17139	-0.955345
233793813	chr2:233793813:T:C	4.31634e-06	-1.33796	-1.00675	7.46088e-05	-1.00669	-1.00832
233794259	chr2:233794259:C:T	1.65562e-05	-0.679907	-0.320455	0.000222922	-0.592928	-0.327516
233794490	chr2:233794490:T:C	4.244e-06	-1.26624	-1.09538	7.77019e-05	-0.878307	-1.09608
233794959	chr2:233794959:T:A	1.42549e-05	-1.16939e-10	-1.15003	0.000177223	-1.16939e-10	-1.14986
233795021	chr2:233795021:T:C	4.03115e-06	-1.3462	-1.06688	4.96607e-05	-1.35236	-1.0697
233795164	chr2:233795164:C:G	1.7827e-05	-1.16939e-10	-0.926413	0.000222028	-1.16939e-10	-0.924465
233795430	chr2:233795430:G:A	4.83874e-05	0.0721147	-2.2556e-10	0.000454078	-0.208998	-2.2556e-10
233795630	chr2:233795630:C:T	2.58848e-05	-1.16939e-10	-0.553469	0.000323464	-1.16939e-10	-0.548179
233795672	chr2:233795672:A:G	3.99333e-06	-1.28219	-1.14031	7.19711e-05	-0.91087	-1.14013
233795838	chr2:233795838:G:A	1.42483e-05	-1.16939e-10	-1.15049	0.000177097	-1.16939e-10	-1.15057
233795849	chr2:233795849:T:G	3.79071e-06	-1.58872	-0.885852	4.92808e-05	-1.54515	-0.884579
233795928	chr2:233795928:C:G	2.87158e-05	-0.449678	-2.2556e-10	0.000269652	-0.730136	-2.2556e-10
233795961	chr2:233795961:C:T	3.04925e-06	-1.57839	-1.11384	3.86655e-05	-1.55885	-1.11347
233796040	chr2:233796040:C:A	1.61501e-05	-1.16939e-10	-1.0252	0.000200866	-1.16939e-10	-1.02463
233796044	chr2:233796044:T:C	2.12744e-05	-1.02056	0.270934	0.000266249	-1.01603	0.273188
233797242	chr2:233797242:A:G	1.51681e-05	-1.16939e-10	-1.08793	0.000188761	-1.16939e-10	-1.08679
233797271	chr2:233797271:C:T	4.97448e-05	-1.16939e-10	0.0997814	0.000624774	-1.16939e-10	0.110123
233797521	chr2:233797521:A:G	6.08309e-06	-1.55597	-0.445638	8.18391e-05	-1.48587	-0.436646
233797545	chr2:233797545:C:T	9.28696e-06	-1.57851	-2.2556e-10	0.000119318	-1.54547	-2.2556e-10
233797930	chr2:233797930:A:G	1.48487e-05	-1.16939e-10	-1.10921	0.000184498	-1.16939e-10	-1.10963
233798232	chr2:233798232:G:T	1.92422e-05	-1.16939e-10	-0.850019	0.000239495	-1.16939e-10	-0.848735
233798695	chr2:233798695:T:C	4.73741e-06	-1.51018	-0.741453	6.4369e-05	-1.42275	-0.739889
233798701	chr2:233798701:C:A	1.67319e-05	-1.16939e-10	-0.989808	0.000207704	-1.16939e-10	-0.991153
233798817	chr2:233798817:A:G	3.19086e-05	-1.16939e-10	-0.344248	0.00039879	-1.16939e-10	-0.338832
233798921	chr2:233798921:G:C	3.18871e-05	-1.16939e-10	-0.344925	0.00039852	-1.16939e-10	-0.33951
233799198	chr2:233799198:T:C	4.69067e-05	-1.16939e-10	0.0410346	0.000586744	-1.16939e-10	0.047321
233799275	chr2:233799275:A:G	4.87029e-06	-1.58193	-0.642044	6.02913e-05	-1.58784	-0.640237
233799303	chr2:233799303:G:C	2.26993e-05	-1.16939e-10	-0.68479	0.000285407	-1.16939e-10	-0.67335
233799506	chr2:233799506:C:T	3.32585e-06	-1.48793	-1.11747	4.5546e-05	-1.39337	-1.11518
233799548	chr2:233799548:G:A	2.04337e-05	-1.16939e-10	-0.789939	0.000254372	-1.16939e-10	-0.788472
233799782	chr2:233799782:G:A	1.46442e-05	-1.16939e-10	-1.12308	0.000182071	-1.16939e-10	-1.12287
233799924	chr2:233799924:G:A	1.07302e-05	-1.03072	-0.403339	0.000164955	-0.815233	-0.406359
233799983	chr2:233799983:G:A	1.4017e-05	-0.539565	-0.627292	0.000234424	-0.237666	-0.632471
233800074	chr2:233800074:T:G	4.01434e-06	-1.36516	-1.05209	5.19012e-05	-1.32638	-1.05154
233800178	chr2:233800178:T:G	7.4382e-06	-1.36927	-0.431231	0.000120346	-1.09902	-0.437875
233800257	chr2:233800257:A:T	9.19678e-06	-1.58827	-2.2556e-10	0.000115648	-1.57672	-2.2556e-10
233800269	chr2:233800269:T:C	2.27737e-05	-1.16939e-10	-0.681517	0.000284027	-1.16939e-10	-0.678197
233800354	chr2:233800354:C:T	3.79152e-06	-1.55937	-0.914983	4.59046e-05	-1.59051	-0.910187
233800852	chr2:233800852:G:GAT	6.37663e-06	-1.42604	-0.528442	7.68317e-05	-1.47168	-0.513967
233800894	chr2:233800894:C:T	6.73274e-06	-1.43658	-0.463567	8.13375e-05	-1.48044	-0.448217
233800959	chr2:233800959:A:C	1.74008e-05	-1.16939e-10	-0.950608	0.000216505	-1.16939e-10	-0.949652
233800965	chr2:233800965:C:A	4.45409e-06	-1.48184	-0.831458	5.40476e-05	-1.51433	-0.823077
233800968	chr2:233800968:C:A	3.37962e-06	-1.4391	-1.15027	3.91145e-05	-1.51033	-1.15045
233801185	chr2:233801185:C:G	2.99945e-06	-1.55883	-1.14986	3.78255e-05	-1.54448	-1.14981
233801587	chr2:233801587:G:T	2.03637e-05	-1.16939e-10	-0.793371	0.000254086	-1.16939e-10	-0.789597
233801650	chr2:233801650:A:G	4.46544e-06	-1.17797	-1.13278	4.9214e-05	-1.29749	-1.1336
233802020	chr2:233802020:G:A	4.94263e-06	-1.43229	-0.776937	5.96435e-05	-1.4715	-0.767381
233802185	chr2:233802185:G:C	4.8456e-06	-1.40773	-0.82132	5.82492e-05	-1.45023	-0.812303
233802362	chr2:233802362:G:T	1.2569e-05	-1.5868	0.31091	0.000158878	-1.58727	0.328143
233802518	chr2:233802518:T:C	5.12887e-06	-1.40852	-0.763722	6.17218e-05	-1.45069	-0.753943
233802717	chr2:233802717:G:C	4.33551e-06	-1.19523	-1.14506	4.79455e-05	-1.31176	-1.14544
233802733	chr2:233802733:C:T	1.33605e-05	-1.21482	-2.2556e-10	0.0001537	-1.29226	-2.2556e-10
233802753	chr2:233802753:T:C	2.01935e-05	-1.16939e-10	-0.801765	0.000251922	-1.16939e-10	-0.798147
233803360	chr2:233803360:C:G	1.76649e-05	-1.16939e-10	-0.935544	0.000222024	-1.16939e-10	-0.924481
233803365	chr2:233803365:G:T	1.89801e-05	-1.16939e-10	-0.863734	0.000236719	-1.16939e-10	-0.860393
233804006	chr2:233804006:C:A	5.00118e-06	-1.43568	-0.761775	6.04302e-05	-1.47372	-0.752056
233804275	chr2:233804275:G:A	4.23698e-06	-1.27196	-1.09131	5.25163e-05	-1.27502	-1.09113
233804783	chr2:233804783:C:T	3.02987e-06	-1.58652	-1.11209	3.75481e-05	-1.59016	-1.11149
233804925	chr2:233804925:C:A	6.58804e-06	-1.38043	-0.541438	7.92369e-05	-1.42621	-0.528618
233805060	chr2:233805060:T:C	6.75691e-06	-1.36672	-0.52984	8.1145e-05	-1.41415	-0.516881
233805166	chr2:233805166:G:T	7.07937e-06	-1.33389	-0.516048	8.86147e-05	-1.34115	-0.501823
233805366	chr2:233805366:A:G	1.82886e-05	-1.59051	0.689657	0.000231983	-1.59049	0.709888
233805374	chr2:233805374:A:G	1.92694e-05	-0.848605	-2.2556e-10	0.000404688	-0.324152	-2.2556e-10
233806093	chr2:233806093:A:G	1.59334e-05	-1.16939e-10	-1.03871	0.000198484	-1.16939e-10	-1.03656
233806139	chr2:233806139:A:T	4.60318e-05	-1.16939e-10	0.0222067	0.00057953	-1.16939e-10	0.0349493
233806437	chr2:233806437:A:G	2.29545e-05	-1.16939e-10	-0.67361	0.000286629	-1.16939e-10	-0.669079
233806937	chr2:233806937:C:T	1.45435e-05	-1.16939e-10	-1.12998	0.000180756	-1.16939e-10	-1.13012
233806999	chr2:233806999:A:T	4.91421e-06	-1.08372	-1.13128	5.33145e-05	-1.21885	-1.1322
233807096	chr2:233807096:G:T	1.50068e-05	-1.16939e-10	-1.09862	0.000186823	-1.16939e-10	-1.09711
233807381	chr2:233807381:T:A	8.71514e-06	-0.775774	-0.866289	9.85358e-05	-0.871044	-0.865803
233807725	chr2:233807725:C:T	1.57601e-05	-1.16939e-10	-1.04964	0.000195709	-1.16939e-10	-1.05064
233807780	chr2:233807780:G:A	1.32202e-05	-1.41894	0.193564	0.000162068	-1.45497	0.215717
233808181	chr2:233808181:A:C	3.6488e-06	-1.58806	-0.924669	4.52586e-05	-1.58753	-0.92735
233808205	chr2:233808205:C:G	3.75053e-05	-1.16939e-10	-0.182643	0.000470393	-1.16939e-10	-0.173699
233808257	chr2:233808257:G:A	3.45677e-06	-1.57283	-0.993955	4.49334e-05	-1.52398	-0.998104
233808499	chr2:233808499:G:A	1.61493e-05	-1.16939e-10	-1.02525	0.00020065	-1.16939e-10	-1.0257
233808585	chr2:233808585:C:T	2.82825e-05	-1.16939e-10	-0.464883	0.000358241	-1.16939e-10	-0.446061
233808593	chr2:233808593:A:G	3.855e-06	-1.44127	-1.01649	4.92319e-05	-1.42074	-1.00998
233808792	chr2:233808792:G:A	2.41784e-05	-1.16939e-10	-0.621665	0.000305764	-1.16939e-10	-0.604454
233808802	chr2:233808802:T:G	3.85716e-06	-1.47538	-0.981817	4.8907e-05	-1.45387	-0.983482
233808852	chr2:233808852:G:C	4.44863e-06	-1.45271	-0.861816	5.69613e-05	-1.4325	-0.852393
233808870	chr2:233808870:G:A	4.1027e-06	-1.45539	-0.940086	5.2417e-05	-1.43586	-0.932177
233809096	chr2:233809096:C:G	2.02614e-05	-1.16939e-10	-0.798409	0.000255376	-1.16939e-10	-0.784529
233809439	chr2:233809439:C:G	3.20605e-05	-1.16939e-10	-0.3395	0.00039823	-1.16939e-10	-0.340238
233809648	chr2:233809648:C:T	3.63736e-06	-1.47629	-1.03958	4.61385e-05	-1.45454	-1.04108
233809746	chr2:233809746:C:A	3.28276e-06	-1.50421	-1.11423	4.15073e-05	-1.48917	-1.11223
233809917	chr2:233809917:CT:C	5.99012e-06	-1.47323	-0.543779	7.67875e-05	-1.45055	-0.535679
233809929	chr2:233809929:G:A	2.73734e-05	-1.16939e-10	-0.497555	0.00034065	-1.16939e-10	-0.496412
233809947	chr2:233809947:C:T	3.29669e-06	-1.58779	-1.02642	4.1016e-05	-1.58844	-1.02486
233810218	chr2:233810218:G:A	3.43152e-06	-1.5243	-1.04982	4.18228e-05	-1.54445	-1.04937
233810418	chr2:233810418:G:A	1.03966e-05	-1.45158	-0.0140659	0.000131143	-1.43969	-0.0112964
233811058	chr2:233811058:T:C	4.54658e-05	-1.16939e-10	0.00983578	0.000572307	-1.16939e-10	0.0224077
233811238	chr2:233811238:G:A	4.1577e-06	-1.28539	-1.09677	4.68552e-05	-1.38176	-1.09845
233811412	chr2:233811412:G:A	1.69224e-05	-1.56465	0.58616	0.000214178	-1.56294	0.602482
233811926	chr2:233811926:G:A	4.64391e-05	-1.16939e-10	0.0310163	0.000578417	-1.16939e-10	0.0330266
233811981	chr2:233811981:AC:A	6.14391e-05	-1.16939e-10	0.310922	0.000774701	-1.16939e-10	0.325209
233812084	chr2:233812084:T:G	4.88274e-06	-1.15078	-1.07064	5.41413e-05	-1.26296	-1.07271
233812089	chr2:233812089:G:A	1.43822e-05	-1.16939e-10	-1.14114	0.000178673	-1.16939e-10	-1.14171
233812201	chr2:233812201:A:G	4.74002e-06	-1.18805	-1.06303	5.28265e-05	-1.29504	-1.06521
233812321	chr2:233812321:T:C	2.97662e-06	-1.57323	-1.14311	3.73436e-05	-1.56491	-1.1422
233812641	chr2:233812641:C:A	5.26906e-06	-1.56905	-0.576222	6.68069e-05	-1.54574	-0.579718
233812798	chr2:233812798:G:A	2.94151e-06	-1.57919	-1.14902	3.69475e-05	-1.56833	-1.14944
233813128	chr2:233813128:G:T	5.66113e-06	-1.51944	-0.554065	7.18745e-05	-1.49759	-0.554755
233813189	chr2:233813189:T:G	1.62e-05	-1.16939e-10	-1.02211	0.00020101	-1.16939e-10	-1.02391
233813411	chr2:233813411:G:A	1.10141e-05	-1.40795	-2.2556e-10	0.000148771	-1.32486	-2.2556e-10
233813419	chr2:233813419:T:C	4.65505e-06	-1.36297	-0.906204	6.06068e-05	-1.31803	-0.904828
233813494	chr2:233813494:A:G	1.8083e-05	-1.16939e-10	-0.912154	0.000224386	-1.16939e-10	-0.9139
233813822	chr2:233813822:G:A	1.42834e-05	-1.16939e-10	-1.14802	0.000177519	-1.16939e-10	-1.14819
233813918	chr2:233813918:T:C	1.42384e-05	-1.16939e-10	-1.15118	0.00017698	-1.16939e-10	-1.15123
233814166	chr2:233814166:G:A	7.84488e-06	-1.54902	-0.198248	9.72127e-05	-1.56685	-0.183518
233814205	chr2:233814205:G:A	1.42351e-05	-1.16939e-10	-1.15142	0.000176952	-1.16939e-10	-1.15139
233814480	chr2:233814480:G:A	1.42351e-05	-1.16939e-10	-1.15142	0.000176952	-1.16939e-10	-1.15139
233814497	chr2:233814497:C:G	1.42351e-05	-1.16939e-10	-1.15142	0.000176952	-1.16939e-10	-1.15139
233814553	chr2:233814553:GCCTATCTCTCTCTC:ACCTATCTCTCTCTC	1.98643e-05	-1.16939e-10	-0.818202	0.000250175	-1.16939e-10	-0.805106
233815065	chr2:233815065:T:C	1.75556e-05	-1.16939e-10	-0.941749	0.000218222	-1.16939e-10	-0.941753
233815110	chr2:233815110:C:T	1.43045e-05	-1.16939e-10	-1.14655	0.000177815	-1.16939e-10	-1.14652
233815345	chr2:233815345:T:C	9.3907e-06	-0.922313	-0.645093	0.000142536	-0.732697	-0.634979
233815402	chr2:233815402:G:A	5.53333e-05	-0.811092	1.01734	0.000823195	-0.660984	1.04691
233815416	chr2:233815416:C:T	1.20216e-05	-1.32042	-2.2556e-10	0.000157673	-1.26674	-2.2556e-10
233815579	chr2:233815579:G:A	5.02473e-06	-1.22234	-0.970408	7.51885e-05	-1.03605	-0.971215
233815609	chr2:233815609:T:G	1.54139e-05	-1.16939e-10	-1.07186	0.000191775	-1.16939e-10	-1.07094
233815889	chr2:233815889:G:A	4.61793e-06	-1.28538	-0.991794	6.7724e-05	-1.119	-0.992829
233816296	chr2:233816296:T:C	1.64057e-05	-1.16939e-10	-1.0095	0.000204183	-1.16939e-10	-1.00825
233817173	chr2:233817173:A:G	4.92845e-06	-1.57788	-0.634221	6.22478e-05	-1.56656	-0.629582
233817453	chr2:233817453:C:T	1.07601e-05	-1.43128	-2.2556e-10	0.000127288	-1.48082	-2.2556e-10
233817508	chr2:233817508:G:A	6.59236e-06	-1.32536	-0.595856	9.61594e-05	-1.16477	-0.596493
233817615	chr2:233817615:C:A	4.15393e-06	-1.27794	-1.10513	4.79514e-05	-1.35274	-1.10433
233817718	chr2:233817718:A:T	1.17924e-05	-1.28639	-0.0532811	0.000178072	-1.11044	-0.034645
233817866	chr2:233817866:G:A	9.97773e-05	-1.16939e-10	0.795816	0.00126695	-1.16939e-10	0.817097
233818198	chr2:233818198:C:T	9.17908e-05	-1.16939e-10	0.712388	0.00116489	-1.16939e-10	0.733112
233818320	chr2:233818320:G:C	2.9335e-06	-1.58069	-1.15023	3.70147e-05	-1.56584	-1.15011
233818687	chr2:233818687:C:G	1.45848e-05	-1.16939e-10	-1.12715	0.000181305	-1.16939e-10	-1.12709
233819340	chr2:233819340:C:T	5.90177e-06	-1.28072	-0.751152	8.38743e-05	-1.1529	-0.745044
233819512	chr2:233819512:C:A	1.00316e-05	-1.50138	-2.2556e-10	0.000119476	-1.54415	-2.2556e-10
233819780	chr2:233819780:G:A	3.51154e-06	-1.42164	-1.12943	4.11478e-05	-1.48086	-1.12923
233819965	chr2:233819965:C:T	7.16622e-05	-1.16939e-10	0.464838	0.000907051	-1.16939e-10	0.482931
233820265	chr2:233820265:A:G	1.1557e-05	-1.07464	-0.285193	0.000181614	-0.856377	-0.269009
233820276	chr2:233820276:A:G	1.46112e-05	-1.16939e-10	-1.12534	0.000181607	-1.16939e-10	-1.12542
233820855	chr2:233820855:C:A	2.02883e-05	-1.16939e-10	-0.79708	0.000252195	-1.16939e-10	-0.797066
233820948	chr2:233820948:G:A	1.7063e-05	-1.16939e-10	-0.970214	0.000212077	-1.16939e-10	-0.970319
233821340	chr2:233821340:G:A	1.02759e-05	-1.03516	-0.442157	0.000123187	-1.07247	-0.44109
233821458	chr2:233821458:A:G	3.18661e-06	-1.51239	-1.13577	3.8277e-05	-1.54663	-1.13579
233821513	chr2:233821513:A:G	1.63106e-05	-1.16939e-10	-1.01531	0.00020288	-1.16939e-10	-1.01465
233821754	chr2:233821754:TATA:T	5.54594e-06	-1.40336	-0.6907	7.41547e-05	-1.33803	-0.683079
233821794	chr2:233821794:T:C	1.6551e-05	-1.16939e-10	-1.00068	0.000205737	-1.16939e-10	-1.00067
233822037	chr2:233822037:G:C	2.06034e-05	-1.16939e-10	-0.781667	0.000257321	-1.16939e-10	-0.776943
233822161	chr2:233822161:G:A	5.93975e-06	-1.41779	-0.607669	8.85116e-05	-1.24554	-0.59859
233822325	chr2:233822325:T:G	1.70116e-05	-1.16939e-10	-0.973231	0.000211717	-1.16939e-10	-0.972019
233822426	chr2:233822426:C:T	1.45374e-05	-1.16939e-10	-1.1304	0.000180728	-1.16939e-10	-1.13027
233822655	chr2:233822655:G:C	6.40412e-06	-1.58798	-0.362204	8.02786e-05	-1.59002	-0.351743
233822682	chr2:233822682:C:T	1.94589e-05	-1.16939e-10	-0.838822	0.000242221	-1.16939e-10	-0.837417
233822976	chr2:233822976:AGGACGGCG:A	1.68154e-05	-1.16939e-10	-0.984828	0.000209269	-1.16939e-10	-0.983646
233823237	chr2:233823237:A:G	3.91302e-06	-1.39677	-1.04604	4.48797e-05	-1.47754	-1.04574
233823338	chr2:233823338:G:A	3.04361e-05	-1.16939e-10	-0.391497	0.000379444	-1.16939e-10	-0.38856
233823358	chr2:233823358:A:G	3.23017e-05	-1.16939e-10	-0.332005	0.000405728	-1.16939e-10	-0.321586
233823665	chr2:233823665:G:A	9.17135e-06	-1.33252	-0.258516	0.000103205	-1.43452	-0.256031
233823671	chr2:233823671:A:G	5.36737e-06	-1.54273	-0.584053	6.38052e-05	-1.58789	-0.583543
233823760	chr2:233823760:C:T	2.71917e-05	-1.16939e-10	-0.504215	0.000338318	-1.16939e-10	-0.503282
233823808	chr2:233823808:G:T	1.4387e-05	-1.16939e-10	-1.1408	0.000178754	-1.16939e-10	-1.14126
233824122	chr2:233824122:GT:G	1.81598e-05	-1.16939e-10	-0.907913	0.000225461	-1.16939e-10	-0.909119
233824170	chr2:233824170:A:C	4.39761e-06	-1.56475	-0.761311	5.32746e-05	-1.5905	-0.76131
233824418	chr2:233824418:T:G	7.76615e-06	-1.22745	-0.529905	0.000122785	-0.996526	-0.520307
233824657	chr2:233824657:A:G	7.72403e-06	-1.25798	-0.504806	0.00012105	-1.03606	-0.495007
233824743	chr2:233824743:G:T	6.42323e-06	-1.59051	-0.356698	8.10878e-05	-1.58583	-0.345906
233824894	chr2:233824894:A:C	2.97811e-06	-1.59038	-1.12546	3.87281e-05	-1.54509	-1.12561
233824913	chr2:233824913:G:T	5.45895e-06	-1.5902	-0.519672	6.90701e-05	-1.58218	-0.509961
233825305	chr2:233825305:C:T	6.7948e-05	-1.16939e-10	0.411617	0.000857808	-1.16939e-10	0.427113
233825450	chr2:233825450:T:C	3.57413e-06	-1.58937	-0.944033	4.5896e-05	-1.55692	-0.943965
233825518	chr2:233825518:T:C	2.31913e-05	-1.16939e-10	-0.663348	0.00028809	-1.16939e-10	-0.663996
233825715	chr2:233825715:T:A	2.6307e-05	-1.16939e-10	-0.537291	0.000326946	-1.16939e-10	-0.537473
233825761	chr2:233825761:A:G	0.000124485	-1.16939e-10	1.01706	0.00158079	-1.16939e-10	1.03841
233825892	chr2:233825892:G:A	1.86428e-05	0.222517	-1.10418	0.000146925	-0.233468	-1.10388
233825900	chr2:233825900:A:T	5.61962e-06	-1.55714	-0.523726	6.75506e-05	-1.59025	-0.524144
233826132	chr2:233826132:C:A	5.88255e-06	-1.58227	-0.45286	7.54112e-05	-1.5624	-0.441909
233826426	chr2:233826426:C:T	2.79853e-05	-1.16939e-10	-0.475445	0.000347782	-1.16939e-10	-0.475691
233826917	chr2:233826917:T:C	4.49789e-06	-1.53383	-0.769687	5.30572e-05	-1.58624	-0.76966
233826983	chr2:233826983:A:G	0.000210157	-1.16939e-10	1.54073	0.00267985	-1.16939e-10	1.56625
233827001	chr2:233827001:G:A	1.69371e-05	-1.16939e-10	-0.977617	0.00021149	-1.16939e-10	-0.973092
233827233	chr2:233827233:A:G	1.07953e-05	-1.09549	-0.332526	0.000176044	-0.835467	-0.321069
233827588	chr2:233827588:G:T	1.96594e-05	-1.16939e-10	-0.82857	0.000244168	-1.16939e-10	-0.82941
233827665	chr2:233827665:A:G	1.08527e-05	-1.40677	-0.015943	0.000124551	-1.48953	-0.0130222
233828479	chr2:233828479:G:A	4.85792e-06	-1.50187	-0.724648	5.736e-05	-1.55452	-0.723402
233828487	chr2:233828487:T:C	4.98779e-05	-1.16939e-10	0.102454	0.000629341	-1.16939e-10	0.117405
233828629	chr2:233828629:G:C	3.70806e-05	-1.16939e-10	-0.194031	0.000465336	-1.16939e-10	-0.184507
233828986	chr2:233828986:A:G	1.67555e-05	-1.16939e-10	-0.988401	0.000208568	-1.16939e-10	-0.987002
233829529	chr2:233829529:A:G	4.82264e-06	-1.40811	-0.825695	5.59001e-05	-1.47883	-0.824868
233829826	chr2:233829826:G:A	7.17624e-06	-1.18817	-0.648179	8.04655e-05	-1.29287	-0.646567
233829877	chr2:233829877:T:C	3.02021e-06	-1.56132	-1.14048	3.97781e-05	-1.50352	-1.14043
233830202	chr2:233830202:C:T	3.20708e-06	-1.53709	-1.10468	3.90198e-05	-1.5604	-1.1028
233830594	chr2:233830594:G:A	1.64853e-05	-1.16939e-10	-1.00466	0.00020575	-1.16939e-10	-1.0006
233830882	chr2:233830882:C:T	1.43205e-05	-1.16939e-10	-1.14544	0.000177957	-1.16939e-10	-1.14573
233831164	chr2:233831164:T:G	1.3858e-05	-1.58694	0.408679	0.000175983	-1.5865	0.429621
233831224	chr2:233831224:C:A	4.40317e-06	-1.28573	-1.03907	5.85684e-05	-1.2217	-1.03537
233831415	chr2:233831415:A:G	1.55839e-05	-1.16939e-10	-1.06089	0.000193727	-1.16939e-10	-1.06082
233831490	chr2:233831490:G:A	4.61398e-06	-1.39724	-0.880789	7.03905e-05	-1.19662	-0.876593
233831511	chr2:233831511:G:A	4.69861e-06	-1.17595	-1.08391	7.55248e-05	-0.921253	-1.08155
233831585	chr2:233831585:C:T	0.000205599	-1.16939e-10	1.51881	0.00269779	-1.16939e-10	1.57292
233831664	chr2:233831664:C:T	4.17182e-06	-1.24623	-1.13254	6.02378e-05	-1.09781	-1.13115
233831703	chr2:233831703:T:C	5.19003e-06	-1.08464	-1.07575	7.70926e-05	-0.909268	-1.07299
233831835	chr2:233831835:A:G	1.61673e-05	-1.16939e-10	-1.02413	0.000201005	-1.16939e-10	-1.02394
233831844	chr2:233831844:T:G	7.13745e-06	-1.33825	-0.503523	8.50516e-05	-1.37424	-0.509771
233832112	chr2:233832112:A:G	3.24516e-06	-1.48031	-1.14965	3.91452e-05	-1.51071	-1.14929
233832376	chr2:233832376:T:C	4.92285e-06	-1.51742	-0.695821	6.02881e-05	-1.5348	-0.693337
233832382	chr2:233832382:A:AG	3.09633e-06	-1.52596	-1.15094	3.76177e-05	-1.54869	-1.1511
233832848	chr2:233832848:C:T	1.57092e-05	-1.16939e-10	-1.05288	0.000195061	-1.16939e-10	-1.05396
233833057	chr2:233833057:C:A	1.43091e-05	-1.16939e-10	-1.14623	0.000177941	-1.16939e-10	-1.14581
233833162	chr2:233833162:C:T	4.91608e-06	-1.30723	-0.907384	5.65174e-05	-1.38154	-0.911176
233833567	chr2:233833567:T:C	2.79888e-05	-0.475319	-2.2556e-10	0.000353877	-0.458318	-2.2556e-10
233833713	chr2:233833713:G:T	1.85333e-05	-1.16939e-10	-0.887556	0.000231795	-1.16939e-10	-0.881415
233834792	chr2:233834792:G:A	1.66425e-05	-1.16939e-10	-0.995168	0.000206851	-1.16939e-10	-0.99527
233834815	chr2:233834815:G:A	1.56144e-05	-1.16939e-10	-1.05893	0.000195282	-1.16939e-10	-1.05282
233834828	chr2:233834828:T:C	1.96697e-05	-1.16939e-10	-0.828045	0.000244754	-1.16939e-10	-0.827014
233834913	chr2:233834913:G:A	2.03563e-05	-1.16939e-10	-0.793735	0.000253628	-1.16939e-10	-0.791398
233835247	chr2:233835247:A:G	8.9165e-05	-1.16939e-10	0.683364	0.0011368	-1.16939e-10	0.708705
233835859	chr2:233835859:G:A	3.87654e-05	-1.16939e-10	-0.149597	0.000486211	-1.16939e-10	-0.140625
233836015	chr2:233836015:A:G	5.2343e-06	-1.34648	-0.805417	6.02457e-05	-1.41917	-0.809668
233836035	chr2:233836035:A:AG	8.30696e-05	-1.16939e-10	0.612554	0.00105863	-1.16939e-10	0.637463
233836743	chr2:233836743:A:G	5.21367e-06	-1.08438	-1.07146	6.40787e-05	-1.09569	-1.07147
233837005	chr2:233837005:C:T	0.000316989	-1.16939e-10	1.95174	0.00419263	-1.16939e-10	2.01382
233837143	chr2:233837143:A:G	3.62459e-06	-1.46936	-1.05002	4.3743e-05	-1.50033	-1.0486
233837200	chr2:233837200:C:T	3.68475e-05	-1.16939e-10	-0.200338	0.000465177	-1.16939e-10	-0.18485
233837458	chr2:233837458:ATAT:A	6.17732e-06	-1.38786	-0.598381	7.14238e-05	-1.45476	-0.603873
233837859	chr2:233837859:C:G	1.55e-05	-1.16939e-10	-1.06629	0.000192548	-1.16939e-10	-1.06692
233838621	chr2:233838621:G:A	4.58965e-06	-1.57402	-0.709299	5.85071e-05	-1.55228	-0.705843
233838722	chr2:233838722:GAGA:G	1.50197e-05	-1.16939e-10	-1.09776	0.000186598	-1.16939e-10	-1.09831
233838752	chr2:233838752:A:C	4.52485e-05	-1.16939e-10	0.00504504	0.000573082	-1.16939e-10	0.0237619
233838760	chr2:233838760:C:T	1.52141e-05	-1.16939e-10	-1.0849	0.000189681	-1.16939e-10	-1.08192
233838768	chr2:233838768:C:T	4.64168e-06	-1.58048	-0.69157	5.83511e-05	-1.5731	-0.687694
233838813	chr2:233838813:A:G	4.54269e-06	-1.57355	-0.720057	5.71918e-05	-1.56449	-0.716367
233840055	chr2:233840055:T:C	6.34591e-06	-0.819283	-1.14003	0.000101226	-0.569086	-1.14083
233840089	chr2:233840089:AG:A	8.44409e-06	-0.852119	-0.82154	0.000105514	-0.849246	-0.819177
233840168	chr2:233840168:A:G	9.46387e-06	-1.0769	-0.482743	0.00015789	-0.792548	-0.47282
233840327	chr2:233840327:A:G	5.32456e-06	-0.990166	-1.14463	6.21943e-05	-1.05195	-1.14505
233840505	chr2:233840505:C:T	3.4955e-06	-1.57829	-0.977357	4.41387e-05	-1.56322	-0.976709
233840612	chr2:233840612:T:C	2.91266e-05	0.235353	-0.670826	0.000625594	0.77138	-0.659946
233840623	chr2:233840623:G:A	0.000206319	-0.771894	2.29419	0.00289155	-0.717372	2.35965
233840708	chr2:233840708:G:A	2.53805e-05	0.173839	-0.746982	0.000540409	0.702008	-0.736949
233841076	chr2:233841076:T:G	1.74169e-05	-1.16939e-10	-0.949683	0.000216346	-1.16939e-10	-0.950389
233841134	chr2:233841134:G:C	4.61695e-05	0.481702	-0.456507	0.000997589	1.01982	-0.441743
233841137	chr2:233841137:C:G	4.304e-05	-0.689193	0.644198	0.000543556	-0.672021	0.642886
233841225	chr2:233841225:C:T	1.47092e-05	-1.16939e-10	-1.11866	0.000182858	-1.16939e-10	-1.11856
233842185	chr2:233842185:T:C	5.06429e-06	-1.51085	-0.674059	6.73345e-05	-1.44865	-0.668941
233842935	chr2:233842935:T:G	3.82525e-06	-1.51075	-0.954756	5.10634e-05	-1.44338	-0.950821
233843161	chr2:233843161:T:A	4.90321e-06	-1.47215	-0.745081	6.59378e-05	-1.39828	-0.740273
233843172	chr2:233843172:GAAT:G	1.43006e-05	-1.16939e-10	-1.14683	0.000177749	-1.16939e-10	-1.1469
233843373	chr2:233843373:G:T	4.81359e-06	-1.49082	-0.744857	6.43236e-05	-1.42323	-0.740116
233843514	chr2:233843514:T:A	1.57865e-05	-1.16939e-10	-1.04797	0.000196267	-1.16939e-10	-1.04779
233843735	chr2:233843735:C:T	1.44881e-05	-1.16939e-10	-1.13379	0.000180014	-1.16939e-10	-1.13423
233843992	chr2:233843992:C:T	4.52947e-06	-1.54326	-0.753258	5.95102e-05	-1.49387	-0.747247
233844010	chr2:233844010:G:A	1.79957e-05	-1.16939e-10	-0.916991	0.000223799	-1.16939e-10	-0.916518
233844362	chr2:233844362:G:A	4.08607e-06	-1.4399	-0.959646	5.52079e-05	-1.35506	-0.961107
233844493	chr2:233844493:G:A	6.52773e-05	-0.135354	0.506873	0.000890229	-0.0815071	0.545718
233844613	chr2:233844613:G:A	2.00923e-05	-1.16939e-10	-0.80679	0.000250608	-1.16939e-10	-0.803378
233844761	chr2:233844761:T:C	3.81929e-06	-1.33626	-1.1308	4.57691e-05	-1.37491	-1.12875
233844872	chr2:233844872:T:A	1.90385e-05	-1.16939e-10	-0.860662	0.000238035	-1.16939e-10	-0.854851
233845162	chr2:233845162:T:C	1.43427e-05	-1.16939e-10	-1.14388	0.000178297	-1.16939e-10	-1.14382
233845236	chr2:233845236:C:T	0.000142437	-1.16939e-10	1.15177	0.00181084	-1.16939e-10	1.17428
233845284	chr2:233845284:T:C	1.42398e-05	-1.16939e-10	-1.15108	0.000177008	-1.16939e-10	-1.15107
233845627	chr2:233845627:T:C	2.97857e-06	-1.59018	-1.1255	3.74842e-05	-1.57777	-1.12557
233845860	chr2:233845860:G:A	3.46073e-06	-1.43096	-1.13469	4.70214e-05	-1.34157	-1.13509
233846031	chr2:233846031:A:AC	2.5887e-05	-1.16939e-10	-0.553383	0.000324286	-1.16939e-10	-0.54564
233846320	chr2:233846320:T:C	2.98995e-06	-1.59053	-1.12134	3.78432e-05	-1.57239	-1.12143
233846406	chr2:233846406:T:C	2.98274e-06	-1.59053	-1.12375	3.77276e-05	-1.57305	-1.12383
233846514	chr2:233846514:C:T	1.47433e-05	-1.16939e-10	-1.11633	0.00018323	-1.16939e-10	-1.11653
233846929	chr2:233846929:G:A	2.99724e-06	-1.58986	-1.11957	3.765e-05	-1.57928	-1.11965
233847100	chr2:233847100:A:G	2.94915e-06	-1.59053	-1.13507	3.73029e-05	-1.57306	-1.13513
233847253	chr2:233847253:T:C	3.56973e-05	-1.16939e-10	-0.23205	0.000448644	-1.16939e-10	-0.221037
233847349	chr2:233847349:GC:G	2.96613e-05	-1.16939e-10	-0.417283	0.000368817	-1.16939e-10	-0.416967
233847359	chr2:233847359:G:A	7.11899e-05	-1.16939e-10	0.458226	0.000920519	-1.16939e-10	0.49767
233847594	chr2:233847594:G:A	3.33454e-06	-1.45436	-1.14843	4.50538e-05	-1.37083	-1.14859
233848132	chr2:233848132:T:TA	1.44836e-05	-1.16939e-10	-1.13411	0.000180197	-1.16939e-10	-1.13321
233848165	chr2:233848165:G:T	3.24143e-06	-1.48041	-1.1507	3.86345e-05	-1.52266	-1.15047
233848327	chr2:233848327:G:A	0.000149547	0.70655	0.493935	0.00199206	0.736319	0.533336
233848804	chr2:233848804:T:C	4.00535e-06	-1.29233	-1.12717	4.80238e-05	-1.32797	-1.1276
233849201	chr2:233849201:T:C	3.90708e-06	-1.31386	-1.13048	4.69217e-05	-1.3479	-1.13089
233849747	chr2:233849747:C:T	1.23153e-05	-1.29628	-2.2556e-10	0.000162572	-1.23615	-2.2556e-10
233849854	chr2:233849854:G:A	3.92934e-06	-1.3187	-1.11995	4.72033e-05	-1.35236	-1.12044
233849893	chr2:233849893:T:C	4.05798e-06	-1.27903	-1.12741	4.85162e-05	-1.31846	-1.12691
233849968	chr2:233849968:A:G	3.93808e-06	-1.31725	-1.11918	4.7301e-05	-1.35106	-1.11968
233850358	chr2:233850358:C:T	6.11489e-05	-1.16939e-10	0.306187	0.000773082	-1.16939e-10	0.323118
233850396	chr2:233850396:G:A	1.43156e-05	-1.16939e-10	-1.14578	0.000177943	-1.16939e-10	-1.14581
233850572	chr2:233850572:G:A	3.85632e-06	-1.3405	-1.11691	4.64012e-05	-1.37252	-1.11742
233850587	chr2:233850587:G:A	3.17127e-06	-1.50228	-1.15071	4.22445e-05	-1.43301	-1.15079
233850594	chr2:233850594:A:G	3.42748e-05	-1.16939e-10	-0.272714	0.000430568	-1.16939e-10	-0.262161
233850773	chr2:233850773:C:G	4.74673e-06	-1.55993	-0.689739	5.83848e-05	-1.57386	-0.686353
233850984	chr2:233850984:T:A	7.05079e-05	-1.16939e-10	0.4486	0.000892538	-1.16939e-10	0.466801
233851097	chr2:233851097:T:G	3.89023e-06	-1.33289	-1.11576	4.6781e-05	-1.36551	-1.11628
233851154	chr2:233851154:T:C	3.99463e-06	-1.30986	-1.11232	4.79567e-05	-1.3441	-1.11287
233851171	chr2:233851171:G:T	1.62616e-05	-1.16939e-10	-1.01832	0.000202529	-1.16939e-10	-1.01638
233851292	chr2:233851292:C:T	3.84804e-06	-1.34488	-1.11468	4.63097e-05	-1.37671	-1.11521
233851301	chr2:233851301:G:C	3.85648e-06	-1.34123	-1.11613	4.64002e-05	-1.37331	-1.11665
233851442	chr2:233851442:A:G	2.35577e-05	-1.16939e-10	-0.647672	0.000293416	-1.16939e-10	-0.645675
233851828	chr2:233851828:C:T	2.96328e-06	-1.57477	-1.14606	3.62594e-05	-1.59049	-1.14608
233852083	chr2:233852083:C:T	2.11509e-05	-0.75544	-2.2556e-10	0.000255113	-0.78556	-2.2556e-10
233852136	chr2:233852136:T:C	3.22079e-06	-1.58874	-1.04876	4.02673e-05	-1.58341	-1.04831
233852579	chr2:233852579:C:T	3.23115e-06	-1.48285	-1.15144	4.32813e-05	-1.40813	-1.15141
233852709	chr2:233852709:G:A	7.2887e-06	-1.5402	-0.280598	9.96116e-05	-1.45862	-0.267372
233853169	chr2:233853169:C:T	4.01696e-06	-1.57608	-0.840518	4.93462e-05	-1.5903	-0.838104
233853453	chr2:233853453:G:A	3.08082e-06	-1.53165	-1.15028	3.79628e-05	-1.5408	-1.14986
233853626	chr2:233853626:C:A	3.86662e-06	-1.31713	-1.13761	4.58424e-05	-1.36538	-1.13667
233853819	chr2:233853819:C:T	1.51966e-05	-1.16939e-10	-1.08605	0.000188901	-1.16939e-10	-1.08605
233854092	chr2:233854092:A:T	3.09667e-06	-1.52533	-1.15147	4.09371e-05	-1.46376	-1.15147
233854252	chr2:233854252:C:T	2.94385e-06	-1.58258	-1.14483	3.63729e-05	-1.58863	-1.14481
233854491	chr2:233854491:T:C	3.11448e-06	-1.59053	-1.08053	3.88322e-05	-1.58737	-1.08064
233854579	chr2:233854579:T:C	3.33732e-06	-1.50317	-1.09878	4.0523e-05	-1.52974	-1.09566
233854580	chr2:233854580:C:T	5.07447e-06	-1.44853	-0.734372	7.17424e-05	-1.32888	-0.725306
233854854	chr2:233854854:G:A	3.261e-06	-1.52551	-1.09958	3.9746e-05	-1.54816	-1.0966
233854936	chr2:233854936:G:A	1.4298e-05	-1.16939e-10	-1.147	0.000177737	-1.16939e-10	-1.14696
233855109	chr2:233855109:G:C	4.96408e-06	-1.4526	-0.752299	7.00671e-05	-1.33436	-0.74345
233855378	chr2:233855378:C:CAAAAAAAAAA	1.43047e-05	-1.16939e-10	-1.14654	0.0001777	-1.16939e-10	-1.14717
```
