## Supplementary material for "Characterization of shared and ancestry-specific signals driving complex traits using multi-ancestry fine-mapping": susiex_nc3.cs80.snp

```
BP	SNP
233114025	chr2:233114025:T:C
233114036	chr2:233114036:A:G
233114150	chr2:233114150:T:C
233114198	chr2:233114198:G:A
233114328	chr2:233114328:T:C
233114468	chr2:233114468:A:G
233114493	chr2:233114493:C:G
233114525	chr2:233114525:C:T
233114700	chr2:233114700:G:A
233115109	chr2:233115109:C:T
233115449	chr2:233115449:G:C
233115842	chr2:233115842:C:T
233116114	chr2:233116114:G:A
233116527	chr2:233116527:A:G
233116529	chr2:233116529:C:T
233116573	chr2:233116573:C:A
233116689	chr2:233116689:T:C
233116708	chr2:233116708:C:T
233116745	chr2:233116745:T:C
233116830	chr2:233116830:C:T
233116842	chr2:233116842:A:G
233117202	chr2:233117202:G:C
233117495	chr2:233117495:T:C
233117534	chr2:233117534:C:A
233117897	chr2:233117897:C:T
233118131	chr2:233118131:C:T
233118209	chr2:233118209:C:T
233118642	chr2:233118642:G:C
233118797	chr2:233118797:A:G
233118826	chr2:233118826:C:T
233118886	chr2:233118886:G:A
233118896	chr2:233118896:C:T
233118926	chr2:233118926:G:C
233119094	chr2:233119094:G:C
233119354	chr2:233119354:C:T
233119593	chr2:233119593:TACTA:T
233119626	chr2:233119626:G:C
233120349	chr2:233120349:T:C
233120905	chr2:233120905:A:G
233120911	chr2:233120911:AAAAAATAAAAT:A
233120950	chr2:233120950:A:C
233120989	chr2:233120989:G:A
233121203	chr2:233121203:T:C
233121427	chr2:233121427:T:C
233121886	chr2:233121886:C:T
233122297	chr2:233122297:G:A
233122302	chr2:233122302:T:TACTTTTGG
233122304	chr2:233122304:C:A
233122307	chr2:233122307:T:TACAA
233122404	chr2:233122404:T:C
233122848	chr2:233122848:A:C
233123012	chr2:233123012:T:C
233123066	chr2:233123066:C:A
233123188	chr2:233123188:G:C
233123439	chr2:233123439:G:A
233123633	chr2:233123633:G:A
233123955	chr2:233123955:A:C
233124460	chr2:233124460:GT:G
233124465	chr2:233124465:A:C
233124872	chr2:233124872:C:T
233125108	chr2:233125108:T:A
233125585	chr2:233125585:G:A
233125702	chr2:233125702:C:T
233125884	chr2:233125884:A:G
233126172	chr2:233126172:G:A
233126512	chr2:233126512:A:G
233126647	chr2:233126647:C:T
233126655	chr2:233126655:C:T
233126668	chr2:233126668:T:C
233126715	chr2:233126715:C:G
233126937	chr2:233126937:C:A
233127037	chr2:233127037:T:C
233127247	chr2:233127247:C:T
233127255	chr2:233127255:A:C
233127368	chr2:233127368:T:G
233127516	chr2:233127516:G:A
233127523	chr2:233127523:C:CTTAG
233127638	chr2:233127638:T:C
233127721	chr2:233127721:G:C
233127823	chr2:233127823:G:A
233127855	chr2:233127855:G:A
233127983	chr2:233127983:T:A
233128049	chr2:233128049:G:T
233128096	chr2:233128096:T:C
233128131	chr2:233128131:C:CAT
233128158	chr2:233128158:T:C
233128163	chr2:233128163:T:G
233128186	chr2:233128186:T:C
233128345	chr2:233128345:T:C
233128867	chr2:233128867:C:G
233128881	chr2:233128881:A:G
233128928	chr2:233128928:C:G
233128944	chr2:233128944:C:G
233129366	chr2:233129366:A:G
233129449	chr2:233129449:T:C
233129504	chr2:233129504:G:C
233129768	chr2:233129768:A:C
233129909	chr2:233129909:TGTGTGTGTGA:T
233130218	chr2:233130218:C:T
233131351	chr2:233131351:A:AC
233131381	chr2:233131381:G:C
233131434	chr2:233131434:C:T
233131689	chr2:233131689:G:A
233131691	chr2:233131691:C:T
233131719	chr2:233131719:G:A
233131742	chr2:233131742:T:C
233131927	chr2:233131927:G:A
233131999	chr2:233131999:A:G
233132224	chr2:233132224:G:A
233132267	chr2:233132267:G:A
233132273	chr2:233132273:T:A
233132347	chr2:233132347:A:C
233132429	chr2:233132429:T:C
233132857	chr2:233132857:A:G
233133189	chr2:233133189:C:T
233133302	chr2:233133302:A:G
233133398	chr2:233133398:G:T
233133698	chr2:233133698:C:T
233133731	chr2:233133731:A:G
233133771	chr2:233133771:C:A
233133936	chr2:233133936:C:T
233134041	chr2:233134041:C:T
233134073	chr2:233134073:A:C
233134310	chr2:233134310:G:A
233134371	chr2:233134371:A:G
233134491	chr2:233134491:G:A
233134520	chr2:233134520:C:G
233134543	chr2:233134543:C:T
233134553	chr2:233134553:G:A
233134685	chr2:233134685:T:A
233134876	chr2:233134876:G:A
233134956	chr2:233134956:T:C
233134970	chr2:233134970:AT:A
233134987	chr2:233134987:A:G
233135389	chr2:233135389:T:C
233135574	chr2:233135574:T:G
233135576	chr2:233135576:T:C
233135580	chr2:233135580:C:T
233135794	chr2:233135794:A:C
233136076	chr2:233136076:C:T
233136337	chr2:233136337:A:G
233136395	chr2:233136395:C:T
233136656	chr2:233136656:T:C
233136837	chr2:233136837:G:A
233136865	chr2:233136865:T:C
233137237	chr2:233137237:C:T
233137315	chr2:233137315:A:C
233137476	chr2:233137476:TG:T
233137604	chr2:233137604:C:T
233137657	chr2:233137657:T:C
233137702	chr2:233137702:C:T
233138094	chr2:233138094:C:G
233138103	chr2:233138103:G:A
233138127	chr2:233138127:G:A
233138232	chr2:233138232:C:T
233138286	chr2:233138286:C:A
233138298	chr2:233138298:T:C
233138407	chr2:233138407:A:C
233138497	chr2:233138497:A:T
233138649	chr2:233138649:T:C
233138785	chr2:233138785:G:A
233139105	chr2:233139105:A:G
233139305	chr2:233139305:T:C
233140163	chr2:233140163:C:G
233140251	chr2:233140251:AGAG:A
233140482	chr2:233140482:G:A
233140891	chr2:233140891:G:A
233141293	chr2:233141293:G:A
233141364	chr2:233141364:T:C
233141503	chr2:233141503:G:A
233141560	chr2:233141560:C:A
233141881	chr2:233141881:G:A
233141900	chr2:233141900:G:A
233141959	chr2:233141959:T:C
233142015	chr2:233142015:G:A
233142175	chr2:233142175:G:A
233142192	chr2:233142192:A:G
233142302	chr2:233142302:A:G
233142360	chr2:233142360:A:G
233143130	chr2:233143130:CAT:C
233143973	chr2:233143973:GGTGGTAGTGATGGTGATGGTGGAGGTGGTCATGATTATGGTGAGAGTGGTAGGGGTGGAGATGGTGGTGGTGATGGCGATGGTGGAGGTGGTCATGATCATGGAAAATAATAGGTGTGGAGATA:G
233145061	chr2:233145061:T:C
233145336	chr2:233145336:T:C
233145340	chr2:233145340:C:T
233145591	chr2:233145591:T:G
233145761	chr2:233145761:C:T
233146253	chr2:233146253:G:A
233146261	chr2:233146261:C:T
233146324	chr2:233146324:C:T
233146358	chr2:233146358:T:C
233146630	chr2:233146630:A:G
233146632	chr2:233146632:A:G
233146790	chr2:233146790:T:TC
233147445	chr2:233147445:C:G
233147646	chr2:233147646:C:A
233147776	chr2:233147776:A:G
233147799	chr2:233147799:G:A
233148065	chr2:233148065:T:A
233148088	chr2:233148088:A:G
233148098	chr2:233148098:C:T
233148168	chr2:233148168:G:A
233148247	chr2:233148247:A:G
233148317	chr2:233148317:C:T
233148426	chr2:233148426:G:A
233148455	chr2:233148455:C:T
233148532	chr2:233148532:C:T
233148968	chr2:233148968:G:A
233149156	chr2:233149156:T:C
233149213	chr2:233149213:T:C
233149259	chr2:233149259:G:A
233149420	chr2:233149420:G:A
233149800	chr2:233149800:AGCAGCATCTT:A
233150446	chr2:233150446:T:C
233150505	chr2:233150505:G:A
233150518	chr2:233150518:GC:G
233150565	chr2:233150565:C:T
233150700	chr2:233150700:C:T
233150931	chr2:233150931:G:T
233150991	chr2:233150991:A:G
233151079	chr2:233151079:T:C
233151091	chr2:233151091:T:G
233151131	chr2:233151131:A:G
233151175	chr2:233151175:G:C
233151209	chr2:233151209:G:A
233151323	chr2:233151323:TAATAATAAC:T
233151424	chr2:233151424:A:G
233151537	chr2:233151537:G:A
233151840	chr2:233151840:C:T
233152188	chr2:233152188:T:C
233152199	chr2:233152199:C:T
233152271	chr2:233152271:T:C
233152588	chr2:233152588:T:C
233152671	chr2:233152671:C:A
233152877	chr2:233152877:T:C
233152984	chr2:233152984:T:C
233153037	chr2:233153037:C:T
233153217	chr2:233153217:G:A
233153331	chr2:233153331:G:A
233153349	chr2:233153349:G:C
233153390	chr2:233153390:T:C
233153405	chr2:233153405:C:T
233153509	chr2:233153509:A:G
233153591	chr2:233153591:A:G
233153609	chr2:233153609:C:A
233153905	chr2:233153905:C:A
233153907	chr2:233153907:C:T
233154110	chr2:233154110:A:G
233154309	chr2:233154309:C:T
233154527	chr2:233154527:G:A
233154638	chr2:233154638:G:C
233154965	chr2:233154965:A:C
233154992	chr2:233154992:G:A
233155134	chr2:233155134:A:G
233155264	chr2:233155264:C:T
233155358	chr2:233155358:C:T
233155479	chr2:233155479:G:A
233155514	chr2:233155514:C:T
233155608	chr2:233155608:G:A
233155675	chr2:233155675:C:T
233155706	chr2:233155706:A:T
233155741	chr2:233155741:T:A
233155742	chr2:233155742:T:C
233155977	chr2:233155977:T:C
233155980	chr2:233155980:A:G
233156088	chr2:233156088:G:T
233156113	chr2:233156113:C:T
233156169	chr2:233156169:T:C
233156206	chr2:233156206:G:A
233156289	chr2:233156289:A:G
233156318	chr2:233156318:TCTCA:T
233156549	chr2:233156549:C:A
233156638	chr2:233156638:C:T
233156744	chr2:233156744:C:T
233156773	chr2:233156773:A:G
233157049	chr2:233157049:C:T
233157138	chr2:233157138:C:T
233157217	chr2:233157217:G:A
233157277	chr2:233157277:G:T
233157295	chr2:233157295:G:A
233157341	chr2:233157341:C:G
233157500	chr2:233157500:T:A
233157527	chr2:233157527:T:C
233157713	chr2:233157713:A:G
233157811	chr2:233157811:G:T
233157814	chr2:233157814:G:A
233157818	chr2:233157818:G:A
233157888	chr2:233157888:CTT:C
233158095	chr2:233158095:A:C
233158256	chr2:233158256:C:T
233158257	chr2:233158257:G:A
233158323	chr2:233158323:C:G
233158371	chr2:233158371:A:G
233158443	chr2:233158443:A:G
233158545	chr2:233158545:C:T
233158577	chr2:233158577:T:C
233158580	chr2:233158580:T:C
233159016	chr2:233159016:A:G
233159139	chr2:233159139:G:A
233159173	chr2:233159173:G:A
233159238	chr2:233159238:G:A
233159360	chr2:233159360:C:T
233159414	chr2:233159414:C:T
233159546	chr2:233159546:T:A
233159636	chr2:233159636:G:A
233159830	chr2:233159830:C:T
233160059	chr2:233160059:C:T
233160629	chr2:233160629:T:C
233160667	chr2:233160667:T:C
233160866	chr2:233160866:A:C
233160874	chr2:233160874:A:G
233160891	chr2:233160891:T:C
233160985	chr2:233160985:A:G
233161118	chr2:233161118:C:A
233161165	chr2:233161165:C:T
233161326	chr2:233161326:A:G
233161334	chr2:233161334:C:T
233161396	chr2:233161396:G:A
233161439	chr2:233161439:C:T
233161525	chr2:233161525:G:C
233161544	chr2:233161544:G:A
233161565	chr2:233161565:C:T
233161587	chr2:233161587:T:C
233161941	chr2:233161941:A:T
233162003	chr2:233162003:T:C
233162143	chr2:233162143:C:T
233162243	chr2:233162243:GACAGAGAGA:G
233162425	chr2:233162425:T:C
233162496	chr2:233162496:G:A
233162770	chr2:233162770:G:A
233162887	chr2:233162887:C:T
233163019	chr2:233163019:A:C
233163230	chr2:233163230:A:G
233163528	chr2:233163528:C:T
233163980	chr2:233163980:T:C
233164092	chr2:233164092:A:G
233164127	chr2:233164127:T:C
233164597	chr2:233164597:C:T
233164739	chr2:233164739:A:AT
233164909	chr2:233164909:TA:T
233164994	chr2:233164994:C:T
233164999	chr2:233164999:G:A
233165135	chr2:233165135:C:G
233165349	chr2:233165349:TGTGA:T
233165655	chr2:233165655:C:T
233165765	chr2:233165765:TGTGA:T
233165771	chr2:233165771:T:C
233166128	chr2:233166128:G:A
233166142	chr2:233166142:C:T
233166171	chr2:233166171:G:A
233166218	chr2:233166218:C:T
233166720	chr2:233166720:C:T
233166771	chr2:233166771:A:G
233167367	chr2:233167367:A:T
233167378	chr2:233167378:A:T
233167560	chr2:233167560:C:T
233167664	chr2:233167664:T:C
233167788	chr2:233167788:A:G
233167833	chr2:233167833:C:T
233168031	chr2:233168031:A:G
233168046	chr2:233168046:AATG:A
233168164	chr2:233168164:T:A
233168501	chr2:233168501:A:G
233168576	chr2:233168576:G:A
233168594	chr2:233168594:A:C
233168637	chr2:233168637:G:T
233168706	chr2:233168706:A:G
233168795	chr2:233168795:G:A
233169158	chr2:233169158:G:A
233169494	chr2:233169494:C:T
233169569	chr2:233169569:A:C
233169641	chr2:233169641:G:A
233169687	chr2:233169687:G:T
233170862	chr2:233170862:C:T
233170890	chr2:233170890:A:G
233171398	chr2:233171398:C:T
233171464	chr2:233171464:A:G
233171907	chr2:233171907:A:G
233172101	chr2:233172101:C:T
233172206	chr2:233172206:G:A
233172541	chr2:233172541:G:A
233172591	chr2:233172591:T:C
233172612	chr2:233172612:C:T
233172640	chr2:233172640:C:T
233172704	chr2:233172704:C:T
233172882	chr2:233172882:C:T
233173124	chr2:233173124:G:A
233173492	chr2:233173492:C:T
233173496	chr2:233173496:T:C
233173674	chr2:233173674:G:A
233173944	chr2:233173944:A:AAAAAC
233174188	chr2:233174188:G:A
233174265	chr2:233174265:T:A
233174408	chr2:233174408:T:C
233174452	chr2:233174452:C:T
233174612	chr2:233174612:C:T
233174869	chr2:233174869:T:C
233175024	chr2:233175024:C:T
233175104	chr2:233175104:G:C
233175738	chr2:233175738:A:G
233176009	chr2:233176009:T:C
233176070	chr2:233176070:G:A
233176750	chr2:233176750:G:A
233176823	chr2:233176823:A:C
233176861	chr2:233176861:G:A
233177146	chr2:233177146:A:C
233177160	chr2:233177160:C:T
233177424	chr2:233177424:T:A
233177683	chr2:233177683:C:T
233177870	chr2:233177870:C:T
233177875	chr2:233177875:C:T
233177876	chr2:233177876:G:A
233178078	chr2:233178078:G:A
233178254	chr2:233178254:T:C
233178530	chr2:233178530:T:C
233178726	chr2:233178726:C:T
233179169	chr2:233179169:C:CCCT
233179260	chr2:233179260:C:T
233179730	chr2:233179730:T:A
233179841	chr2:233179841:T:C
233180185	chr2:233180185:G:A
233180446	chr2:233180446:T:C
233180503	chr2:233180503:C:T
233180566	chr2:233180566:A:G
233180884	chr2:233180884:G:T
233180963	chr2:233180963:C:T
233181220	chr2:233181220:T:G
233181303	chr2:233181303:C:A
233181386	chr2:233181386:C:T
233181427	chr2:233181427:G:A
233181461	chr2:233181461:T:G
233182051	chr2:233182051:G:A
233182512	chr2:233182512:T:C
233182513	chr2:233182513:G:A
233182601	chr2:233182601:T:C
233182882	chr2:233182882:T:C
233183383	chr2:233183383:T:C
233183457	chr2:233183457:G:A
233183606	chr2:233183606:G:A
233183746	chr2:233183746:A:G
233183984	chr2:233183984:G:A
233184179	chr2:233184179:C:G
233184389	chr2:233184389:G:A
233185159	chr2:233185159:A:G
233185230	chr2:233185230:G:T
233185524	chr2:233185524:T:G
233185566	chr2:233185566:TG:T
233185568	chr2:233185568:G:C
233186146	chr2:233186146:C:T
233186596	chr2:233186596:G:T
233187145	chr2:233187145:C:CTGCA
233187223	chr2:233187223:T:C
233187470	chr2:233187470:G:A
233187594	chr2:233187594:C:T
233187914	chr2:233187914:C:T
233188168	chr2:233188168:T:C
233188212	chr2:233188212:G:A
233188216	chr2:233188216:C:T
233188692	chr2:233188692:C:G
233189033	chr2:233189033:C:T
233190049	chr2:233190049:C:T
233190156	chr2:233190156:T:C
233190201	chr2:233190201:A:G
233190650	chr2:233190650:G:A
233190935	chr2:233190935:C:T
233191518	chr2:233191518:A:G
233191529	chr2:233191529:A:G
233192088	chr2:233192088:C:T
233192628	chr2:233192628:T:C
233192871	chr2:233192871:C:T
233192973	chr2:233192973:C:T
233192982	chr2:233192982:G:T
233193181	chr2:233193181:A:G
233193184	chr2:233193184:C:T
233193230	chr2:233193230:C:T
233193424	chr2:233193424:C:T
233193450	chr2:233193450:T:A
233193978	chr2:233193978:T:A
233193996	chr2:233193996:G:GC
233194092	chr2:233194092:G:T
233194162	chr2:233194162:C:T
233194278	chr2:233194278:C:T
233194724	chr2:233194724:C:T
233194945	chr2:233194945:G:A
233195216	chr2:233195216:G:GA
233195300	chr2:233195300:G:A
233195383	chr2:233195383:G:A
233195773	chr2:233195773:G:C
233195933	chr2:233195933:T:C
233196039	chr2:233196039:G:A
233196238	chr2:233196238:G:A
233196273	chr2:233196273:G:A
233196448	chr2:233196448:T:TA
233196754	chr2:233196754:A:G
233196825	chr2:233196825:C:T
233197886	chr2:233197886:C:T
233198048	chr2:233198048:G:A
233198247	chr2:233198247:A:G
233198296	chr2:233198296:C:T
233198722	chr2:233198722:G:A
233198972	chr2:233198972:G:A
233199048	chr2:233199048:G:A
233199722	chr2:233199722:G:A
233199924	chr2:233199924:T:A
233200788	chr2:233200788:A:G
233201353	chr2:233201353:A:G
233201386	chr2:233201386:C:T
233202246	chr2:233202246:T:C
233202298	chr2:233202298:A:G
233202393	chr2:233202393:T:A
233202431	chr2:233202431:G:A
233202668	chr2:233202668:A:G
233202903	chr2:233202903:A:G
233202907	chr2:233202907:A:G
233203269	chr2:233203269:C:T
233204899	chr2:233204899:A:G
233205446	chr2:233205446:G:C
233205629	chr2:233205629:T:C
233205886	chr2:233205886:CT:C
233205889	chr2:233205889:A:G
233205890	chr2:233205890:C:A
233206191	chr2:233206191:C:T
233206260	chr2:233206260:A:G
233206296	chr2:233206296:T:C
233206597	chr2:233206597:C:T
233206713	chr2:233206713:C:T
233206926	chr2:233206926:G:A
233206954	chr2:233206954:C:T
233206983	chr2:233206983:C:T
233207093	chr2:233207093:A:G
233207819	chr2:233207819:G:A
233207843	chr2:233207843:T:C
233208209	chr2:233208209:C:A
233208310	chr2:233208310:G:A
233208374	chr2:233208374:G:A
233208406	chr2:233208406:G:T
233208606	chr2:233208606:T:C
233209793	chr2:233209793:A:G
233209937	chr2:233209937:T:G
233210236	chr2:233210236:T:G
233210531	chr2:233210531:G:A
233210611	chr2:233210611:C:T
233210759	chr2:233210759:G:A
233210798	chr2:233210798:GT:G
233211071	chr2:233211071:C:T
233211091	chr2:233211091:C:A
233211115	chr2:233211115:G:A
233211121	chr2:233211121:T:C
233211200	chr2:233211200:G:A
233211339	chr2:233211339:A:C
233211397	chr2:233211397:G:A
233211879	chr2:233211879:C:T
233211906	chr2:233211906:G:A
233211910	chr2:233211910:G:A
233212191	chr2:233212191:C:T
233212278	chr2:233212278:A:G
233212516	chr2:233212516:C:T
233212648	chr2:233212648:C:T
233212924	chr2:233212924:TG:T
233212965	chr2:233212965:C:T
233213046	chr2:233213046:G:A
233213261	chr2:233213261:C:T
233213335	chr2:233213335:G:A
233213435	chr2:233213435:A:G
233214234	chr2:233214234:T:C
233214494	chr2:233214494:T:C
233214691	chr2:233214691:T:C
233214825	chr2:233214825:C:T
233215843	chr2:233215843:A:G
233215941	chr2:233215941:G:C
233216206	chr2:233216206:G:T
233216499	chr2:233216499:T:C
233216617	chr2:233216617:C:T
233216746	chr2:233216746:A:C
233216875	chr2:233216875:C:T
233216894	chr2:233216894:A:G
233217905	chr2:233217905:C:T
233217933	chr2:233217933:A:G
233218247	chr2:233218247:G:A
233218568	chr2:233218568:C:T
233218675	chr2:233218675:G:C
233219695	chr2:233219695:C:T
233219722	chr2:233219722:C:T
233220902	chr2:233220902:G:C
233221019	chr2:233221019:C:T
233221112	chr2:233221112:A:G
233221161	chr2:233221161:G:A
233221579	chr2:233221579:T:C
233221607	chr2:233221607:C:G
233221662	chr2:233221662:C:G
233222072	chr2:233222072:A:G
233222562	chr2:233222562:C:T
233223059	chr2:233223059:A:G
233223134	chr2:233223134:T:C
233223181	chr2:233223181:A:G
233223235	chr2:233223235:G:A
233223784	chr2:233223784:A:G
233223791	chr2:233223791:A:G
233223968	chr2:233223968:A:G
233224375	chr2:233224375:T:C
233224659	chr2:233224659:C:T
233225062	chr2:233225062:T:C
233225195	chr2:233225195:G:A
233226149	chr2:233226149:C:T
233226293	chr2:233226293:T:C
233226486	chr2:233226486:A:T
233226717	chr2:233226717:G:A
233226750	chr2:233226750:T:C
233226964	chr2:233226964:T:TGCCCTCCAGGGCTC
233227228	chr2:233227228:C:T
233227265	chr2:233227265:A:G
233227487	chr2:233227487:A:T
233227507	chr2:233227507:CCA:C
233228150	chr2:233228150:A:G
233228229	chr2:233228229:C:T
233228313	chr2:233228313:G:A
233228754	chr2:233228754:TG:T
233228834	chr2:233228834:T:C
233228884	chr2:233228884:T:G
233229353	chr2:233229353:A:G
233229394	chr2:233229394:G:A
233229587	chr2:233229587:G:A
233229678	chr2:233229678:A:T
233229733	chr2:233229733:C:T
233229790	chr2:233229790:C:T
233229911	chr2:233229911:G:A
233230117	chr2:233230117:A:G
233230130	chr2:233230130:A:C
233230427	chr2:233230427:C:T
233230517	chr2:233230517:G:A
233230871	chr2:233230871:C:T
233230880	chr2:233230880:C:T
233230928	chr2:233230928:T:G
233230985	chr2:233230985:A:G
233231127	chr2:233231127:G:T
233231964	chr2:233231964:G:A
233232500	chr2:233232500:C:T
233232538	chr2:233232538:T:C
233232850	chr2:233232850:A:G
233233323	chr2:233233323:T:C
233233376	chr2:233233376:A:C
233233973	chr2:233233973:G:A
233234032	chr2:233234032:G:A
233234045	chr2:233234045:T:C
233234402	chr2:233234402:C:G
233234416	chr2:233234416:C:T
233234851	chr2:233234851:C:T
233235075	chr2:233235075:C:T
233235132	chr2:233235132:A:G
233235231	chr2:233235231:C:T
233235480	chr2:233235480:A:C
233235544	chr2:233235544:G:A
233236237	chr2:233236237:G:A
233236283	chr2:233236283:G:A
233236296	chr2:233236296:C:T
233236434	chr2:233236434:T:C
233236573	chr2:233236573:G:A
233236966	chr2:233236966:G:A
233236972	chr2:233236972:C:T
233237298	chr2:233237298:A:C
233237625	chr2:233237625:G:T
233237656	chr2:233237656:T:G
233237904	chr2:233237904:C:T
233237979	chr2:233237979:A:G
233238193	chr2:233238193:A:G
233238281	chr2:233238281:T:C
233238326	chr2:233238326:C:T
233238529	chr2:233238529:T:C
233238660	chr2:233238660:G:A
233238763	chr2:233238763:C:G
233238827	chr2:233238827:T:G
233239284	chr2:233239284:C:T
233239397	chr2:233239397:G:A
233239737	chr2:233239737:T:C
233239757	chr2:233239757:C:T
233239933	chr2:233239933:G:A
233239940	chr2:233239940:A:T
233240185	chr2:233240185:G:A
233240299	chr2:233240299:A:C
233240581	chr2:233240581:TG:T
233240591	chr2:233240591:A:G
233240738	chr2:233240738:C:A
233241550	chr2:233241550:G:A
233241912	chr2:233241912:C:T
233242236	chr2:233242236:A:C
233242283	chr2:233242283:C:G
233242399	chr2:233242399:T:G
233242532	chr2:233242532:C:T
233242883	chr2:233242883:C:G
233243011	chr2:233243011:A:G
233243095	chr2:233243095:C:T
233243378	chr2:233243378:G:A
233243479	chr2:233243479:T:C
233243826	chr2:233243826:C:T
233243827	chr2:233243827:G:A
233243863	chr2:233243863:G:A
233244392	chr2:233244392:C:G
233244443	chr2:233244443:T:A
233244476	chr2:233244476:G:A
233244527	chr2:233244527:G:A
233244630	chr2:233244630:G:A
233244724	chr2:233244724:C:T
233245202	chr2:233245202:G:A
233245209	chr2:233245209:C:T
233245368	chr2:233245368:A:AG
233245413	chr2:233245413:T:C
233245446	chr2:233245446:T:A
233245493	chr2:233245493:G:T
233245623	chr2:233245623:C:T
233245968	chr2:233245968:C:T
233246005	chr2:233246005:G:A
233246037	chr2:233246037:C:A
233246290	chr2:233246290:G:C
233246294	chr2:233246294:G:A
233246590	chr2:233246590:G:C
233246596	chr2:233246596:G:A
233247116	chr2:233247116:A:C
233247219	chr2:233247219:G:T
233247735	chr2:233247735:T:C
233248080	chr2:233248080:G:T
233248180	chr2:233248180:C:A
233248465	chr2:233248465:C:T
233248542	chr2:233248542:G:A
233248612	chr2:233248612:G:A
233248962	chr2:233248962:G:A
233249042	chr2:233249042:C:T
233249095	chr2:233249095:T:C
233249126	chr2:233249126:C:T
233249514	chr2:233249514:C:T
233249596	chr2:233249596:A:G
233249665	chr2:233249665:G:T
233250193	chr2:233250193:C:T
233250916	chr2:233250916:G:A
233250963	chr2:233250963:T:C
233251022	chr2:233251022:A:G
233251039	chr2:233251039:T:C
233251053	chr2:233251053:T:G
233251112	chr2:233251112:A:T
233251124	chr2:233251124:T:C
233251331	chr2:233251331:G:A
233251364	chr2:233251364:C:G
233251563	chr2:233251563:C:T
233251668	chr2:233251668:C:T
233252023	chr2:233252023:C:G
233252802	chr2:233252802:G:A
233252937	chr2:233252937:T:C
233252991	chr2:233252991:C:T
233253123	chr2:233253123:C:T
233253507	chr2:233253507:A:G
233253772	chr2:233253772:A:G
233254024	chr2:233254024:A:T
233254121	chr2:233254121:CTT:C
233254137	chr2:233254137:AT:A
233254271	chr2:233254271:C:T
233254442	chr2:233254442:C:T
233254549	chr2:233254549:T:C
233254608	chr2:233254608:T:G
233255431	chr2:233255431:T:C
233255518	chr2:233255518:T:A
233255581	chr2:233255581:T:C
233255770	chr2:233255770:C:G
233255783	chr2:233255783:C:G
233255846	chr2:233255846:G:A
233256037	chr2:233256037:G:A
233256046	chr2:233256046:C:T
233256511	chr2:233256511:A:T
233256719	chr2:233256719:C:T
233256961	chr2:233256961:G:A
233257131	chr2:233257131:G:A
233257223	chr2:233257223:G:A
233257676	chr2:233257676:G:A
233257878	chr2:233257878:G:A
233258107	chr2:233258107:G:A
233258118	chr2:233258118:G:T
233258374	chr2:233258374:A:G
233258588	chr2:233258588:A:G
233258775	chr2:233258775:C:T
233258952	chr2:233258952:A:G
233259199	chr2:233259199:A:G
233259235	chr2:233259235:T:A
233259291	chr2:233259291:C:G
233259396	chr2:233259396:G:A
233259420	chr2:233259420:T:A
233259867	chr2:233259867:CTTTG:C
233261176	chr2:233261176:C:T
233261373	chr2:233261373:A:C
233261399	chr2:233261399:G:A
233261670	chr2:233261670:TGAGAGGA:T
233261751	chr2:233261751:G:A
233261790	chr2:233261790:A:G
233261818	chr2:233261818:C:T
233261928	chr2:233261928:C:CA
233262800	chr2:233262800:C:G
233262813	chr2:233262813:G:A
233263166	chr2:233263166:A:G
233264200	chr2:233264200:A:G
233264263	chr2:233264263:C:G
233264269	chr2:233264269:G:C
233264322	chr2:233264322:C:A
233264338	chr2:233264338:G:A
233265279	chr2:233265279:G:A
233266139	chr2:233266139:C:T
233266584	chr2:233266584:C:T
233266670	chr2:233266670:G:A
233267343	chr2:233267343:T:C
233267814	chr2:233267814:A:AC
233267963	chr2:233267963:C:T
233268811	chr2:233268811:C:T
233269110	chr2:233269110:C:T
233269140	chr2:233269140:T:C
233269689	chr2:233269689:G:A
233269807	chr2:233269807:C:T
233269914	chr2:233269914:T:C
233270382	chr2:233270382:C:T
233270813	chr2:233270813:G:A
233271044	chr2:233271044:C:T
233271511	chr2:233271511:C:G
233271889	chr2:233271889:C:T
233271992	chr2:233271992:A:T
233272263	chr2:233272263:C:T
233272333	chr2:233272333:C:T
233272947	chr2:233272947:G:C
233273124	chr2:233273124:C:G
233273202	chr2:233273202:C:T
233273432	chr2:233273432:G:C
233273594	chr2:233273594:C:T
233273818	chr2:233273818:T:TA
233274317	chr2:233274317:T:C
233274722	chr2:233274722:A:G
233274822	chr2:233274822:G:A
233274846	chr2:233274846:C:T
233275072	chr2:233275072:T:C
233275319	chr2:233275319:G:A
233275771	chr2:233275771:G:A
233276306	chr2:233276306:T:C
233276621	chr2:233276621:C:T
233276674	chr2:233276674:G:A
233276712	chr2:233276712:T:C
233276893	chr2:233276893:C:T
233277353	chr2:233277353:G:A
233277832	chr2:233277832:A:G
233277843	chr2:233277843:A:G
233278067	chr2:233278067:G:A
233279550	chr2:233279550:T:G
233280741	chr2:233280741:T:A
233280760	chr2:233280760:G:A
233281315	chr2:233281315:A:G
233281340	chr2:233281340:A:T
233281716	chr2:233281716:G:C
233282094	chr2:233282094:T:C
233282555	chr2:233282555:TC:T
233282884	chr2:233282884:T:A
233282967	chr2:233282967:C:T
233283499	chr2:233283499:G:A
233283527	chr2:233283527:CAG:C
233283718	chr2:233283718:G:A
233283734	chr2:233283734:A:G
233283905	chr2:233283905:C:T
233283970	chr2:233283970:G:A
233284401	chr2:233284401:G:A
233284540	chr2:233284540:A:G
233285017	chr2:233285017:A:T
233285370	chr2:233285370:A:G
233286109	chr2:233286109:G:C
233286311	chr2:233286311:T:G
233286336	chr2:233286336:G:A
233286877	chr2:233286877:G:A
233287070	chr2:233287070:T:G
233287270	chr2:233287270:G:A
233287427	chr2:233287427:A:G
233287595	chr2:233287595:A:G
233287643	chr2:233287643:C:T
233287873	chr2:233287873:T:C
233287956	chr2:233287956:G:A
233288529	chr2:233288529:A:G
233289071	chr2:233289071:C:G
233289509	chr2:233289509:C:T
233289671	chr2:233289671:C:T
233289828	chr2:233289828:C:T
233290206	chr2:233290206:T:A
233290585	chr2:233290585:GA:G
233290646	chr2:233290646:GA:G
233290755	chr2:233290755:C:T
233290815	chr2:233290815:G:A
233291607	chr2:233291607:A:G
233292107	chr2:233292107:C:G
233292331	chr2:233292331:TA:T
233292353	chr2:233292353:T:A
233292540	chr2:233292540:A:G
233292684	chr2:233292684:C:T
233292863	chr2:233292863:A:G
233293011	chr2:233293011:A:G
233293012	chr2:233293012:T:C
233293121	chr2:233293121:A:G
233293390	chr2:233293390:G:A
233293430	chr2:233293430:G:A
233293577	chr2:233293577:C:CA
233293675	chr2:233293675:C:T
233294120	chr2:233294120:G:A
233294314	chr2:233294314:C:T
233294829	chr2:233294829:C:T
233294897	chr2:233294897:T:C
233294901	chr2:233294901:T:C
233294932	chr2:233294932:TC:T
233294951	chr2:233294951:T:C
233295230	chr2:233295230:C:T
233295467	chr2:233295467:T:C
233295549	chr2:233295549:A:C
233295730	chr2:233295730:ATTTC:A
233295953	chr2:233295953:T:C
233296391	chr2:233296391:T:C
233296441	chr2:233296441:C:G
233296912	chr2:233296912:A:G
233297429	chr2:233297429:T:C
233297513	chr2:233297513:C:A
233297553	chr2:233297553:A:G
233297674	chr2:233297674:A:G
233297794	chr2:233297794:T:C
233297809	chr2:233297809:G:A
233297858	chr2:233297858:T:C
233297866	chr2:233297866:TAATAA:T
233297921	chr2:233297921:G:A
233298021	chr2:233298021:G:A
233298153	chr2:233298153:G:A
233298434	chr2:233298434:A:G
233298716	chr2:233298716:C:T
233298814	chr2:233298814:TTGTCTCTAATGAGTCCAG:T
233298831	chr2:233298831:A:G
233298836	chr2:233298836:T:A
233299132	chr2:233299132:C:CAA
233299189	chr2:233299189:T:A
233299192	chr2:233299192:A:T
233299195	chr2:233299195:T:C
233299571	chr2:233299571:G:A
233299674	chr2:233299674:G:A
233300115	chr2:233300115:T:C
233300774	chr2:233300774:C:T
233301445	chr2:233301445:TAATAC:T
233301457	chr2:233301457:ATAC:A
233301466	chr2:233301466:A:C
233302402	chr2:233302402:G:A
233303020	chr2:233303020:G:A
233303144	chr2:233303144:A:T
233303581	chr2:233303581:T:G
233303764	chr2:233303764:CT:C
233304816	chr2:233304816:G:GTCTTTTTTCTTTTTT
233304821	chr2:233304821:T:G
233305073	chr2:233305073:G:A
233305508	chr2:233305508:C:A
233306301	chr2:233306301:T:C
233306358	chr2:233306358:G:A
233306580	chr2:233306580:G:T
233306635	chr2:233306635:A:C
233306901	chr2:233306901:G:A
233307982	chr2:233307982:G:A
233308271	chr2:233308271:G:A
233308406	chr2:233308406:G:A
233308535	chr2:233308535:CAG:C
233308548	chr2:233308548:T:C
233309033	chr2:233309033:C:G
233310014	chr2:233310014:G:A
233310087	chr2:233310087:A:G
233310196	chr2:233310196:G:A
233310391	chr2:233310391:T:C
233310501	chr2:233310501:T:C
233310556	chr2:233310556:C:CTGGAG
233310994	chr2:233310994:C:T
233311386	chr2:233311386:C:T
233311511	chr2:233311511:C:T
233311589	chr2:233311589:G:T
233311595	chr2:233311595:G:A
233312105	chr2:233312105:A:G
233312285	chr2:233312285:A:T
233312657	chr2:233312657:C:T
233312703	chr2:233312703:C:T
233313041	chr2:233313041:T:C
233313809	chr2:233313809:T:C
233314338	chr2:233314338:C:T
233314689	chr2:233314689:T:C
233314694	chr2:233314694:C:T
233315203	chr2:233315203:CT:C
233315234	chr2:233315234:T:G
233315240	chr2:233315240:G:A
233315740	chr2:233315740:T:C
233315744	chr2:233315744:C:T
233315826	chr2:233315826:T:C
233315991	chr2:233315991:C:T
233316035	chr2:233316035:C:T
233316557	chr2:233316557:C:T
233316581	chr2:233316581:G:A
233317035	chr2:233317035:T:C
233317217	chr2:233317217:C:T
233317394	chr2:233317394:T:C
233317484	chr2:233317484:C:T
233317714	chr2:233317714:T:C
233317945	chr2:233317945:G:A
233318074	chr2:233318074:G:A
233318296	chr2:233318296:T:C
233318472	chr2:233318472:G:A
233318820	chr2:233318820:G:A
233319053	chr2:233319053:C:T
233319065	chr2:233319065:C:G
233319067	chr2:233319067:C:T
233319359	chr2:233319359:G:A
233320091	chr2:233320091:G:A
233320300	chr2:233320300:A:G
233320339	chr2:233320339:G:A
233320674	chr2:233320674:A:G
233320698	chr2:233320698:C:T
233320834	chr2:233320834:C:T
233320915	chr2:233320915:T:C
233321308	chr2:233321308:G:A
233321888	chr2:233321888:G:A
233322372	chr2:233322372:G:C
233322610	chr2:233322610:G:A
233322688	chr2:233322688:C:A
233322755	chr2:233322755:A:G
233323380	chr2:233323380:T:C
233324076	chr2:233324076:T:G
233324274	chr2:233324274:A:C
233324373	chr2:233324373:A:G
233324420	chr2:233324420:A:C
233324589	chr2:233324589:C:G
233324711	chr2:233324711:G:C
233324845	chr2:233324845:G:A
233325019	chr2:233325019:A:G
233325237	chr2:233325237:A:G
233325458	chr2:233325458:C:CAT
233325546	chr2:233325546:C:T
233325898	chr2:233325898:C:T
233325980	chr2:233325980:A:G
233326009	chr2:233326009:GA:G
233326033	chr2:233326033:T:C
233326077	chr2:233326077:C:T
233326090	chr2:233326090:T:C
233326182	chr2:233326182:G:A
233326199	chr2:233326199:C:G
233326210	chr2:233326210:G:A
233326313	chr2:233326313:G:A
233326418	chr2:233326418:C:T
233326508	chr2:233326508:T:C
233326584	chr2:233326584:T:G
233326656	chr2:233326656:T:C
233326714	chr2:233326714:C:A
233326808	chr2:233326808:A:G
233326824	chr2:233326824:A:G
233326898	chr2:233326898:C:CT
233327174	chr2:233327174:C:T
233327434	chr2:233327434:G:A
233327550	chr2:233327550:T:C
233327688	chr2:233327688:G:A
233328042	chr2:233328042:C:T
233328076	chr2:233328076:T:C
233328215	chr2:233328215:T:C
233328305	chr2:233328305:C:T
233328741	chr2:233328741:A:G
233328813	chr2:233328813:C:T
233329119	chr2:233329119:T:G
233329254	chr2:233329254:AC:A
233329608	chr2:233329608:T:G
233329936	chr2:233329936:A:G
233330138	chr2:233330138:A:G
233330303	chr2:233330303:G:A
233330426	chr2:233330426:A:G
233330675	chr2:233330675:C:T
233330781	chr2:233330781:C:T
233331089	chr2:233331089:A:G
233331822	chr2:233331822:C:T
233331932	chr2:233331932:A:T
233332038	chr2:233332038:G:A
233332452	chr2:233332452:A:G
233332863	chr2:233332863:A:G
233333016	chr2:233333016:A:G
233333048	chr2:233333048:A:G
233333701	chr2:233333701:C:T
233334097	chr2:233334097:AG:A
233334313	chr2:233334313:G:C
233334504	chr2:233334504:G:A
233334630	chr2:233334630:C:T
233334676	chr2:233334676:T:C
233334792	chr2:233334792:C:T
233334811	chr2:233334811:C:T
233334936	chr2:233334936:A:G
233334937	chr2:233334937:A:G
233335191	chr2:233335191:C:T
233335558	chr2:233335558:G:A
233335672	chr2:233335672:C:T
233335749	chr2:233335749:G:A
233335759	chr2:233335759:C:T
233336059	chr2:233336059:T:C
233336228	chr2:233336228:G:A
233336499	chr2:233336499:G:A
233336587	chr2:233336587:AT:A
233336738	chr2:233336738:G:A
233337250	chr2:233337250:T:G
233337579	chr2:233337579:T:C
233337618	chr2:233337618:C:T
233337724	chr2:233337724:T:C
233337857	chr2:233337857:C:T
233337892	chr2:233337892:A:G
233338152	chr2:233338152:G:A
233338348	chr2:233338348:A:G
233338981	chr2:233338981:T:C
233339278	chr2:233339278:G:A
233339542	chr2:233339542:T:G
233339563	chr2:233339563:G:A
233339700	chr2:233339700:ATC:A
233339851	chr2:233339851:C:T
233339882	chr2:233339882:C:T
233339883	chr2:233339883:G:A
233339901	chr2:233339901:G:A
233339973	chr2:233339973:T:C
233339999	chr2:233339999:C:T
233340107	chr2:233340107:C:T
233340739	chr2:233340739:C:T
233341034	chr2:233341034:G:A
233341089	chr2:233341089:T:C
233341132	chr2:233341132:G:A
233341265	chr2:233341265:T:A
233341378	chr2:233341378:G:A
233341836	chr2:233341836:A:G
233342258	chr2:233342258:T:C
233342315	chr2:233342315:C:T
233342550	chr2:233342550:TA:T
233342676	chr2:233342676:T:G
233343261	chr2:233343261:G:T
233343372	chr2:233343372:G:A
233343378	chr2:233343378:C:T
233344257	chr2:233344257:G:A
233344264	chr2:233344264:G:A
233344339	chr2:233344339:T:G
233344438	chr2:233344438:T:C
233344723	chr2:233344723:G:A
233344951	chr2:233344951:A:C
233345419	chr2:233345419:A:G
233345585	chr2:233345585:G:A
233346000	chr2:233346000:A:G
233346054	chr2:233346054:G:T
233346061	chr2:233346061:G:A
233346499	chr2:233346499:A:C
233346578	chr2:233346578:G:A
233346901	chr2:233346901:G:A
233346902	chr2:233346902:T:C
233347237	chr2:233347237:C:T
233347393	chr2:233347393:T:C
233347497	chr2:233347497:T:C
233347874	chr2:233347874:G:A
233347880	chr2:233347880:G:A
233347977	chr2:233347977:C:T
233348203	chr2:233348203:G:A
233348527	chr2:233348527:G:A
233348599	chr2:233348599:T:A
233348623	chr2:233348623:A:C
233348806	chr2:233348806:C:T
233348808	chr2:233348808:A:G
233349165	chr2:233349165:G:A
233349455	chr2:233349455:C:T
233349969	chr2:233349969:A:G
233350355	chr2:233350355:G:T
233350824	chr2:233350824:A:G
233351143	chr2:233351143:T:A
233352088	chr2:233352088:C:T
233352156	chr2:233352156:T:C
233352801	chr2:233352801:CCT:C
233353560	chr2:233353560:AC:A
233353746	chr2:233353746:A:G
233354017	chr2:233354017:A:G
233354274	chr2:233354274:C:T
233354365	chr2:233354365:C:T
233354497	chr2:233354497:G:A
233354803	chr2:233354803:C:T
233355619	chr2:233355619:C:T
233355820	chr2:233355820:A:C
233355844	chr2:233355844:A:G
233356007	chr2:233356007:A:G
233356202	chr2:233356202:C:G
233356533	chr2:233356533:T:A
233356757	chr2:233356757:T:C
233356914	chr2:233356914:C:CT
233357159	chr2:233357159:C:T
233357167	chr2:233357167:G:A
233357275	chr2:233357275:A:G
233357295	chr2:233357295:T:G
233357450	chr2:233357450:G:C
233357604	chr2:233357604:C:G
233357694	chr2:233357694:G:A
233357700	chr2:233357700:T:G
233357763	chr2:233357763:C:T
233357864	chr2:233357864:A:C
233358196	chr2:233358196:C:T
233358221	chr2:233358221:A:G
233358581	chr2:233358581:A:G
233358799	chr2:233358799:G:A
233358866	chr2:233358866:C:T
233358919	chr2:233358919:A:G
233358973	chr2:233358973:G:A
233359228	chr2:233359228:T:G
233359662	chr2:233359662:A:C
233359715	chr2:233359715:T:C
233359740	chr2:233359740:A:C
233359975	chr2:233359975:G:A
233360039	chr2:233360039:C:T
233360068	chr2:233360068:A:G
233360280	chr2:233360280:TC:T
233360281	chr2:233360281:C:T
233360411	chr2:233360411:T:G
233360521	chr2:233360521:G:T
233361037	chr2:233361037:TGGCAGCCCTAG:T
233361064	chr2:233361064:A:C
233361281	chr2:233361281:C:T
233361430	chr2:233361430:G:A
233361690	chr2:233361690:A:G
233361793	chr2:233361793:A:G
233361864	chr2:233361864:C:G
233362213	chr2:233362213:A:G
233362389	chr2:233362389:G:A
233362393	chr2:233362393:G:A
233363119	chr2:233363119:A:G
233363803	chr2:233363803:C:T
233363838	chr2:233363838:A:G
233364042	chr2:233364042:A:G
233364091	chr2:233364091:A:G
233364596	chr2:233364596:G:A
233364879	chr2:233364879:G:A
233364893	chr2:233364893:G:T
233365018	chr2:233365018:G:A
233365259	chr2:233365259:T:C
233366651	chr2:233366651:C:A
233366980	chr2:233366980:A:C
233367191	chr2:233367191:T:C
233367389	chr2:233367389:C:T
233367570	chr2:233367570:T:C
233367579	chr2:233367579:A:G
233367910	chr2:233367910:T:C
233368065	chr2:233368065:A:C
233368168	chr2:233368168:A:T
233368357	chr2:233368357:A:G
233368528	chr2:233368528:G:A
233368992	chr2:233368992:G:A
233369098	chr2:233369098:G:C
233369202	chr2:233369202:T:C
233369473	chr2:233369473:C:T
233369903	chr2:233369903:C:T
233370376	chr2:233370376:G:A
233370419	chr2:233370419:G:A
233370649	chr2:233370649:G:C
233370985	chr2:233370985:C:T
233371548	chr2:233371548:A:C
233371797	chr2:233371797:C:G
233372051	chr2:233372051:T:TCTCA
233372083	chr2:233372083:A:G
233372268	chr2:233372268:G:A
233372275	chr2:233372275:T:C
233372793	chr2:233372793:G:C
233373002	chr2:233373002:C:T
233373258	chr2:233373258:C:T
233373267	chr2:233373267:G:A
233373320	chr2:233373320:T:C
233373841	chr2:233373841:TA:T
233373844	chr2:233373844:T:C
233373907	chr2:233373907:T:G
233374133	chr2:233374133:C:T
233374305	chr2:233374305:A:C
233374312	chr2:233374312:A:G
233374642	chr2:233374642:T:C
233374827	chr2:233374827:A:C
233374871	chr2:233374871:G:A
233375031	chr2:233375031:T:C
233375061	chr2:233375061:C:T
233375524	chr2:233375524:G:A
233375753	chr2:233375753:G:A
233375874	chr2:233375874:C:A
233375888	chr2:233375888:TGTC:T
233376026	chr2:233376026:C:T
233376059	chr2:233376059:G:A
233376399	chr2:233376399:C:T
233376597	chr2:233376597:A:G
233376610	chr2:233376610:T:C
233376941	chr2:233376941:C:T
233377207	chr2:233377207:C:T
233377530	chr2:233377530:C:T
233377898	chr2:233377898:C:T
233378049	chr2:233378049:C:T
233378121	chr2:233378121:TC:T
233378122	chr2:233378122:C:T
233378373	chr2:233378373:C:G
233378530	chr2:233378530:G:A
233379402	chr2:233379402:T:C
233379698	chr2:233379698:T:C
233379955	chr2:233379955:G:A
233380949	chr2:233380949:A:G
233381140	chr2:233381140:C:T
233381315	chr2:233381315:A:T
233381912	chr2:233381912:A:G
233382105	chr2:233382105:G:A
233382960	chr2:233382960:G:A
233383016	chr2:233383016:G:A
233383109	chr2:233383109:C:T
233383821	chr2:233383821:A:G
233384049	chr2:233384049:TAAC:T
233384318	chr2:233384318:C:T
233384632	chr2:233384632:C:T
233384684	chr2:233384684:C:A
233384853	chr2:233384853:C:T
233384975	chr2:233384975:C:T
233385101	chr2:233385101:T:C
233385215	chr2:233385215:C:T
233385238	chr2:233385238:G:A
233385915	chr2:233385915:T:TTC
233386013	chr2:233386013:A:AAG
233386145	chr2:233386145:G:C
233386453	chr2:233386453:G:A
233387524	chr2:233387524:C:T
233387575	chr2:233387575:C:T
233387591	chr2:233387591:A:G
233387798	chr2:233387798:G:A
233387799	chr2:233387799:C:G
233387915	chr2:233387915:G:GC
233388004	chr2:233388004:G:A
233388033	chr2:233388033:C:A
233388610	chr2:233388610:A:G
233389314	chr2:233389314:G:A
233389640	chr2:233389640:G:C
233390185	chr2:233390185:A:T
233390933	chr2:233390933:G:A
233391273	chr2:233391273:G:A
233391606	chr2:233391606:A:G
233392197	chr2:233392197:G:A
233392271	chr2:233392271:C:T
233392480	chr2:233392480:C:T
233392914	chr2:233392914:T:G
233393303	chr2:233393303:C:T
233393400	chr2:233393400:G:A
233393927	chr2:233393927:T:C
233394444	chr2:233394444:A:G
233394957	chr2:233394957:G:A
233395015	chr2:233395015:T:C
233395362	chr2:233395362:G:A
233395515	chr2:233395515:C:T
233395552	chr2:233395552:A:G
233396071	chr2:233396071:A:G
233396414	chr2:233396414:T:G
233398055	chr2:233398055:T:G
233398356	chr2:233398356:A:G
233398440	chr2:233398440:C:T
233398552	chr2:233398552:C:A
233398689	chr2:233398689:A:G
233399122	chr2:233399122:G:A
233399513	chr2:233399513:G:T
233399599	chr2:233399599:C:T
233399704	chr2:233399704:G:C
233399757	chr2:233399757:C:T
233399944	chr2:233399944:A:G
233399966	chr2:233399966:G:A
233400136	chr2:233400136:T:G
233400493	chr2:233400493:C:T
233400546	chr2:233400546:T:G
233400613	chr2:233400613:C:T
233401351	chr2:233401351:A:G
233401789	chr2:233401789:G:A
233402108	chr2:233402108:G:A
233402124	chr2:233402124:A:G
233402179	chr2:233402179:T:C
233402625	chr2:233402625:T:G
233402668	chr2:233402668:A:G
233402905	chr2:233402905:C:G
233402919	chr2:233402919:A:G
233403104	chr2:233403104:G:A
233403889	chr2:233403889:C:T
233404263	chr2:233404263:A:G
233404512	chr2:233404512:A:G
233404542	chr2:233404542:T:C
233405137	chr2:233405137:A:C
233405191	chr2:233405191:G:A
233405458	chr2:233405458:C:T
233405602	chr2:233405602:G:A
233405973	chr2:233405973:G:A
233406070	chr2:233406070:T:G
233406186	chr2:233406186:TAAAC:T
233406433	chr2:233406433:G:C
233406595	chr2:233406595:A:G
233406707	chr2:233406707:A:T
233406717	chr2:233406717:C:T
233406748	chr2:233406748:A:C
233406979	chr2:233406979:G:A
233407130	chr2:233407130:T:C
233407146	chr2:233407146:C:T
233407226	chr2:233407226:T:C
233407386	chr2:233407386:A:G
233407658	chr2:233407658:T:C
233408136	chr2:233408136:G:A
233408178	chr2:233408178:G:GACT
233408242	chr2:233408242:A:G
233409209	chr2:233409209:A:G
233410079	chr2:233410079:C:G
233410208	chr2:233410208:AGAGGGGGATTGGCTTCCACCCCATTCTTT:A
233410294	chr2:233410294:C:T
233410638	chr2:233410638:C:T
233410716	chr2:233410716:C:A
233410836	chr2:233410836:AC:A
233411049	chr2:233411049:A:G
233411573	chr2:233411573:G:A
233411745	chr2:233411745:C:T
233412216	chr2:233412216:C:T
233412337	chr2:233412337:T:C
233412622	chr2:233412622:G:A
233413413	chr2:233413413:T:C
233414121	chr2:233414121:T:C
233414235	chr2:233414235:G:A
233414615	chr2:233414615:A:G
233414859	chr2:233414859:G:A
233414918	chr2:233414918:G:A
233414935	chr2:233414935:G:C
233415546	chr2:233415546:G:C
233416377	chr2:233416377:C:T
233416464	chr2:233416464:CA:C
233416712	chr2:233416712:A:G
233417117	chr2:233417117:C:T
233417425	chr2:233417425:T:C
233417855	chr2:233417855:C:T
233418997	chr2:233418997:C:T
233419082	chr2:233419082:A:G
233419231	chr2:233419231:C:T
233419503	chr2:233419503:G:A
233419586	chr2:233419586:T:TA
233419656	chr2:233419656:C:T
233420249	chr2:233420249:T:C
233420277	chr2:233420277:T:C
233420431	chr2:233420431:G:A
233420773	chr2:233420773:G:T
233421170	chr2:233421170:G:C
233421480	chr2:233421480:G:T
233422406	chr2:233422406:G:A
233422499	chr2:233422499:A:G
233422916	chr2:233422916:C:T
233423158	chr2:233423158:T:C
233423164	chr2:233423164:G:A
233423443	chr2:233423443:C:T
233423550	chr2:233423550:G:T
233423697	chr2:233423697:G:A
233423793	chr2:233423793:G:A
233424169	chr2:233424169:G:A
233424198	chr2:233424198:G:A
233424858	chr2:233424858:A:G
233424893	chr2:233424893:C:T
233425061	chr2:233425061:A:G
233425635	chr2:233425635:C:T
233425866	chr2:233425866:A:G
233426432	chr2:233426432:A:G
233426589	chr2:233426589:C:A
233426600	chr2:233426600:C:T
233426689	chr2:233426689:A:G
233427497	chr2:233427497:C:T
233429153	chr2:233429153:G:C
233429316	chr2:233429316:C:T
233429533	chr2:233429533:T:C
233429581	chr2:233429581:G:A
233429756	chr2:233429756:G:A
233429815	chr2:233429815:C:T
233429875	chr2:233429875:G:A
233430055	chr2:233430055:C:T
233430289	chr2:233430289:G:A
233430431	chr2:233430431:C:T
233431146	chr2:233431146:A:G
233431195	chr2:233431195:T:G
233431352	chr2:233431352:C:T
233431353	chr2:233431353:A:G
233431488	chr2:233431488:A:G
233431892	chr2:233431892:C:T
233432110	chr2:233432110:TGCCAGGCGTGGTGGCTCATGCCTGTAATCCCAGCACTTTGGGAGGCCAAGGTGGGCGGATCACGAGGTCAGGAGATCGTGACCATCCTGGCTAACACGGTGAAACCTCGTCTCTATTAAAAATACAAAAAATTA:T
233432118	chr2:233432118:G:A
233432654	chr2:233432654:G:A
233432946	chr2:233432946:A:G
233432961	chr2:233432961:G:A
233433164	chr2:233433164:A:G
233434646	chr2:233434646:C:T
233434744	chr2:233434744:T:C
233434912	chr2:233434912:G:C
233434998	chr2:233434998:G:A
233435388	chr2:233435388:C:T
233435658	chr2:233435658:C:T
233436118	chr2:233436118:A:G
233436554	chr2:233436554:G:A
233436681	chr2:233436681:A:G
233437068	chr2:233437068:G:A
233437180	chr2:233437180:C:G
233437237	chr2:233437237:C:T
233437358	chr2:233437358:G:A
233437769	chr2:233437769:C:T
233437818	chr2:233437818:C:T
233437842	chr2:233437842:A:G
233438014	chr2:233438014:G:A
233438398	chr2:233438398:A:G
233439428	chr2:233439428:G:A
233440083	chr2:233440083:C:T
233440098	chr2:233440098:G:A
233440139	chr2:233440139:C:T
233440317	chr2:233440317:G:A
233440683	chr2:233440683:C:G
233441166	chr2:233441166:GAGCAGA:G
233441330	chr2:233441330:C:T
233441484	chr2:233441484:A:G
233441613	chr2:233441613:C:G
233443004	chr2:233443004:G:A
233443088	chr2:233443088:G:A
233443391	chr2:233443391:A:G
233443699	chr2:233443699:C:T
233444014	chr2:233444014:C:T
233444560	chr2:233444560:G:A
233445599	chr2:233445599:G:A
233445601	chr2:233445601:A:G
233446164	chr2:233446164:A:G
233446262	chr2:233446262:T:C
233446656	chr2:233446656:T:C
233447252	chr2:233447252:G:C
233447598	chr2:233447598:C:T
233448161	chr2:233448161:G:A
233448385	chr2:233448385:C:T
233448850	chr2:233448850:C:T
233449063	chr2:233449063:C:A
233449447	chr2:233449447:C:T
233449468	chr2:233449468:T:C
233449640	chr2:233449640:C:T
233449908	chr2:233449908:G:A
233450351	chr2:233450351:C:T
233450729	chr2:233450729:A:G
233450753	chr2:233450753:C:T
233450917	chr2:233450917:T:TA
233451292	chr2:233451292:TGAG:T
233451361	chr2:233451361:G:A
233451392	chr2:233451392:G:A
233451441	chr2:233451441:G:A
233451809	chr2:233451809:T:C
233452683	chr2:233452683:G:T
233452902	chr2:233452902:T:C
233453346	chr2:233453346:T:C
233453593	chr2:233453593:G:A
233453641	chr2:233453641:C:G
233454170	chr2:233454170:C:T
233454358	chr2:233454358:GAA:G
233454531	chr2:233454531:C:G
233454883	chr2:233454883:A:G
233455061	chr2:233455061:C:T
233455591	chr2:233455591:T:A
233455780	chr2:233455780:T:G
233455952	chr2:233455952:A:T
233456025	chr2:233456025:G:A
233456034	chr2:233456034:C:T
233456717	chr2:233456717:C:T
233456801	chr2:233456801:T:G
233456820	chr2:233456820:C:G
233456851	chr2:233456851:A:G
233457569	chr2:233457569:G:A
233457852	chr2:233457852:T:A
233457905	chr2:233457905:T:C
233457937	chr2:233457937:G:A
233458078	chr2:233458078:A:G
233458376	chr2:233458376:A:G
233458466	chr2:233458466:G:A
233458502	chr2:233458502:A:T
233458680	chr2:233458680:C:T
233458787	chr2:233458787:C:T
233459038	chr2:233459038:T:A
233459212	chr2:233459212:C:T
233460097	chr2:233460097:C:T
233460723	chr2:233460723:T:C
233460841	chr2:233460841:G:A
233460865	chr2:233460865:C:T
233460900	chr2:233460900:A:G
233460934	chr2:233460934:C:T
233461261	chr2:233461261:T:C
233461530	chr2:233461530:C:CT
233461728	chr2:233461728:C:T
233461779	chr2:233461779:A:G
233461867	chr2:233461867:G:A
233462194	chr2:233462194:G:A
233462507	chr2:233462507:G:A
233462705	chr2:233462705:G:A
233462920	chr2:233462920:G:A
233463217	chr2:233463217:C:T
233463783	chr2:233463783:G:A
233463905	chr2:233463905:C:T
233464036	chr2:233464036:G:A
233464115	chr2:233464115:C:T
233464121	chr2:233464121:T:C
233464339	chr2:233464339:A:C
233464658	chr2:233464658:C:T
233464891	chr2:233464891:G:A
233464953	chr2:233464953:C:T
233465055	chr2:233465055:C:T
233465071	chr2:233465071:T:C
233465079	chr2:233465079:G:A
233465224	chr2:233465224:G:A
233465599	chr2:233465599:T:A
233465732	chr2:233465732:C:T
233465883	chr2:233465883:GATT:G
233465895	chr2:233465895:T:C
233465926	chr2:233465926:T:C
233465927	chr2:233465927:A:G
233466081	chr2:233466081:T:C
233466609	chr2:233466609:C:T
233467042	chr2:233467042:T:C
233467298	chr2:233467298:C:T
233467531	chr2:233467531:T:C
233467956	chr2:233467956:A:G
233467961	chr2:233467961:C:G
233468052	chr2:233468052:C:T
233468417	chr2:233468417:C:T
233468568	chr2:233468568:G:A
233468643	chr2:233468643:C:T
233468799	chr2:233468799:C:T
233468800	chr2:233468800:A:G
233468902	chr2:233468902:G:A
233469296	chr2:233469296:G:A
233469305	chr2:233469305:C:T
233470099	chr2:233470099:G:A
233470392	chr2:233470392:G:A
233470440	chr2:233470440:C:T
233470625	chr2:233470625:T:C
233470731	chr2:233470731:G:A
233471207	chr2:233471207:C:T
233471371	chr2:233471371:C:G
233471477	chr2:233471477:A:G
233471494	chr2:233471494:T:C
233471537	chr2:233471537:G:T
233472020	chr2:233472020:C:T
233472124	chr2:233472124:T:G
233472390	chr2:233472390:A:T
233472585	chr2:233472585:A:G
233472784	chr2:233472784:C:T
233472819	chr2:233472819:A:G
233473235	chr2:233473235:G:A
233473399	chr2:233473399:A:C
233473409	chr2:233473409:C:T
233473419	chr2:233473419:A:G
233474238	chr2:233474238:A:G
233474248	chr2:233474248:C:T
233474266	chr2:233474266:G:A
233474322	chr2:233474322:T:C
233474781	chr2:233474781:A:G
233475103	chr2:233475103:A:G
233475136	chr2:233475136:A:G
233475149	chr2:233475149:A:G
233475169	chr2:233475169:T:C
233475239	chr2:233475239:T:C
233475850	chr2:233475850:A:G
233475872	chr2:233475872:C:T
233475936	chr2:233475936:G:T
233476046	chr2:233476046:G:A
233476052	chr2:233476052:G:A
233476205	chr2:233476205:C:T
233476317	chr2:233476317:G:A
233476332	chr2:233476332:G:A
233476630	chr2:233476630:T:C
233476902	chr2:233476902:A:G
233476939	chr2:233476939:G:A
233476954	chr2:233476954:A:G
233476964	chr2:233476964:G:C
233477013	chr2:233477013:C:G
233477037	chr2:233477037:C:T
233477043	chr2:233477043:A:G
233477063	chr2:233477063:A:G
233477097	chr2:233477097:T:C
233477228	chr2:233477228:G:T
233477372	chr2:233477372:A:G
233477488	chr2:233477488:A:G
233477719	chr2:233477719:A:G
233477797	chr2:233477797:C:T
233477865	chr2:233477865:G:A
233477926	chr2:233477926:A:G
233477987	chr2:233477987:C:G
233478011	chr2:233478011:G:A
233478061	chr2:233478061:C:T
233478123	chr2:233478123:C:T
233478548	chr2:233478548:A:G
233478790	chr2:233478790:C:T
233478820	chr2:233478820:AGAAAG:A
233478824	chr2:233478824:A:G
233478876	chr2:233478876:C:T
233479049	chr2:233479049:C:G
233479175	chr2:233479175:A:G
233479391	chr2:233479391:C:T
233479401	chr2:233479401:A:G
233479957	chr2:233479957:T:C
233480043	chr2:233480043:G:A
233480108	chr2:233480108:C:T
233480114	chr2:233480114:C:T
233480225	chr2:233480225:A:G
233480245	chr2:233480245:C:T
233480355	chr2:233480355:G:A
233480384	chr2:233480384:C:T
233480502	chr2:233480502:T:C
233480810	chr2:233480810:A:T
233481389	chr2:233481389:CAAA:C
233481823	chr2:233481823:C:A
233481851	chr2:233481851:T:C
233481964	chr2:233481964:G:T
233481968	chr2:233481968:G:A
233482276	chr2:233482276:G:A
233482318	chr2:233482318:T:G
233482735	chr2:233482735:T:C
233482813	chr2:233482813:C:T
233482843	chr2:233482843:G:A
233482892	chr2:233482892:A:T
233483055	chr2:233483055:T:A
233483081	chr2:233483081:CCT:C
233483227	chr2:233483227:C:T
233483363	chr2:233483363:T:G
233483426	chr2:233483426:G:A
233483473	chr2:233483473:G:A
233483518	chr2:233483518:T:C
233483736	chr2:233483736:C:T
233483962	chr2:233483962:G:A
233484097	chr2:233484097:G:A
233484339	chr2:233484339:G:A
233484714	chr2:233484714:C:T
233484807	chr2:233484807:T:G
233485647	chr2:233485647:TTAAA:T
233485922	chr2:233485922:C:T
233485923	chr2:233485923:A:G
233486323	chr2:233486323:C:T
233486575	chr2:233486575:G:A
233486646	chr2:233486646:A:G
233486834	chr2:233486834:C:G
233486896	chr2:233486896:G:A
233487008	chr2:233487008:A:G
233487071	chr2:233487071:C:T
233487406	chr2:233487406:A:G
233487896	chr2:233487896:G:A
233488079	chr2:233488079:A:G
233488471	chr2:233488471:C:T
233488616	chr2:233488616:C:T
233489298	chr2:233489298:C:T
233489317	chr2:233489317:T:C
233489419	chr2:233489419:G:A
233489655	chr2:233489655:C:T
233489771	chr2:233489771:A:G
233489938	chr2:233489938:C:T
233490079	chr2:233490079:T:C
233490201	chr2:233490201:T:TC
233490475	chr2:233490475:A:G
233490689	chr2:233490689:G:A
233491277	chr2:233491277:G:A
233491620	chr2:233491620:G:C
233491721	chr2:233491721:C:A
233491758	chr2:233491758:C:A
233491897	chr2:233491897:T:A
233491928	chr2:233491928:G:A
233492112	chr2:233492112:T:C
233492236	chr2:233492236:T:A
233492622	chr2:233492622:T:G
233492935	chr2:233492935:C:A
233493127	chr2:233493127:C:T
233493650	chr2:233493650:T:C
233493729	chr2:233493729:C:A
233493765	chr2:233493765:T:G
233493968	chr2:233493968:T:C
233493982	chr2:233493982:T:C
233494494	chr2:233494494:G:C
233494768	chr2:233494768:T:A
233495493	chr2:233495493:G:A
233496715	chr2:233496715:C:CAAT
233497044	chr2:233497044:A:T
233497093	chr2:233497093:G:A
233497375	chr2:233497375:T:C
233497399	chr2:233497399:C:T
233498514	chr2:233498514:C:T
233498663	chr2:233498663:G:A
233498774	chr2:233498774:G:C
233499203	chr2:233499203:C:T
233499334	chr2:233499334:T:G
233499499	chr2:233499499:C:A
233499588	chr2:233499588:T:C
233499617	chr2:233499617:T:A
233499747	chr2:233499747:A:G
233499901	chr2:233499901:C:T
233500253	chr2:233500253:T:C
233500289	chr2:233500289:G:A
233500415	chr2:233500415:C:T
233500423	chr2:233500423:A:G
233500605	chr2:233500605:T:C
233501155	chr2:233501155:T:C
233501561	chr2:233501561:T:A
233501846	chr2:233501846:G:A
233501895	chr2:233501895:C:T
233502037	chr2:233502037:G:A
233502209	chr2:233502209:G:C
233502220	chr2:233502220:T:C
233502283	chr2:233502283:T:C
233502472	chr2:233502472:A:G
233502489	chr2:233502489:T:C
233502789	chr2:233502789:A:G
233502847	chr2:233502847:CA:C
233503059	chr2:233503059:G:A
233503830	chr2:233503830:A:G
233503850	chr2:233503850:T:C
233503884	chr2:233503884:C:T
233504800	chr2:233504800:C:T
233505877	chr2:233505877:A:C
233505968	chr2:233505968:T:C
233506008	chr2:233506008:A:G
233506156	chr2:233506156:GC:G
233506278	chr2:233506278:G:A
233506310	chr2:233506310:G:C
233506372	chr2:233506372:T:C
233506842	chr2:233506842:T:C
233507020	chr2:233507020:T:C
233507056	chr2:233507056:G:T
233507145	chr2:233507145:T:C
233507189	chr2:233507189:T:C
233507279	chr2:233507279:A:T
233507382	chr2:233507382:A:C
233507532	chr2:233507532:T:A
233507894	chr2:233507894:CCT:C
233508073	chr2:233508073:C:T
233508614	chr2:233508614:C:A
233508666	chr2:233508666:A:G
233508782	chr2:233508782:C:T
233509096	chr2:233509096:G:A
233509297	chr2:233509297:T:G
233509429	chr2:233509429:G:C
233509449	chr2:233509449:T:C
233509563	chr2:233509563:G:A
233509759	chr2:233509759:T:G
233509781	chr2:233509781:C:T
233509869	chr2:233509869:T:G
233509973	chr2:233509973:C:G
233510227	chr2:233510227:G:A
233510240	chr2:233510240:TAACA:T
233510569	chr2:233510569:A:G
233510745	chr2:233510745:C:T
233510842	chr2:233510842:T:A
233510888	chr2:233510888:T:C
233510976	chr2:233510976:CACT:C
233511475	chr2:233511475:C:T
233511715	chr2:233511715:C:T
233511978	chr2:233511978:CT:C
233512108	chr2:233512108:A:G
233512141	chr2:233512141:C:G
233512352	chr2:233512352:G:A
233513130	chr2:233513130:T:C
233513224	chr2:233513224:C:G
233513383	chr2:233513383:A:G
233513464	chr2:233513464:C:G
233513616	chr2:233513616:T:C
233513645	chr2:233513645:C:T
233513754	chr2:233513754:G:A
233514175	chr2:233514175:C:T
233514475	chr2:233514475:A:G
233514520	chr2:233514520:C:CACA
233514635	chr2:233514635:A:G
233514817	chr2:233514817:T:G
233514956	chr2:233514956:A:G
233515329	chr2:233515329:T:C
233515647	chr2:233515647:C:T
233515896	chr2:233515896:T:C
233515984	chr2:233515984:T:C
233516183	chr2:233516183:A:AT
233516328	chr2:233516328:TA:T
233516333	chr2:233516333:A:G
233516377	chr2:233516377:A:T
233516544	chr2:233516544:C:T
233516550	chr2:233516550:T:C
233516604	chr2:233516604:C:T
233516675	chr2:233516675:G:A
233517173	chr2:233517173:G:A
233517257	chr2:233517257:C:T
233517579	chr2:233517579:G:C
233517892	chr2:233517892:T:C
233518152	chr2:233518152:CACCTGT:C
233519853	chr2:233519853:T:C
233520529	chr2:233520529:A:G
233520881	chr2:233520881:G:A
233521042	chr2:233521042:G:A
233521057	chr2:233521057:G:A
233521093	chr2:233521093:T:TTTC
233521387	chr2:233521387:T:C
233521871	chr2:233521871:T:C
233522049	chr2:233522049:C:T
233522272	chr2:233522272:G:A
233523185	chr2:233523185:G:C
233523348	chr2:233523348:C:A
233523371	chr2:233523371:A:G
233523540	chr2:233523540:G:A
233523919	chr2:233523919:G:A
233524099	chr2:233524099:T:C
233524240	chr2:233524240:C:T
233524478	chr2:233524478:G:A
233525424	chr2:233525424:G:A
233525701	chr2:233525701:G:A
233525768	chr2:233525768:C:T
233525975	chr2:233525975:C:T
233526193	chr2:233526193:T:C
233526819	chr2:233526819:A:G
233527243	chr2:233527243:G:T
233527423	chr2:233527423:C:T
233527858	chr2:233527858:GATTAT:G
233527904	chr2:233527904:ATTATG:A
233528032	chr2:233528032:G:A
233528047	chr2:233528047:T:C
233528059	chr2:233528059:A:G
233528064	chr2:233528064:T:C
233528103	chr2:233528103:T:C
233528151	chr2:233528151:G:C
233528534	chr2:233528534:T:C
233528933	chr2:233528933:G:A
233529087	chr2:233529087:C:A
233529600	chr2:233529600:C:CT
233529708	chr2:233529708:C:T
233529720	chr2:233529720:A:G
233529904	chr2:233529904:A:C
233530157	chr2:233530157:T:G
233530567	chr2:233530567:T:C
233531018	chr2:233531018:G:A
233531168	chr2:233531168:A:G
233531293	chr2:233531293:C:T
233531313	chr2:233531313:T:A
233531386	chr2:233531386:A:T
233531476	chr2:233531476:G:A
233531747	chr2:233531747:T:C
233531871	chr2:233531871:C:T
233531895	chr2:233531895:G:C
233532003	chr2:233532003:C:G
233532261	chr2:233532261:T:C
233532436	chr2:233532436:T:C
233532455	chr2:233532455:G:C
233532491	chr2:233532491:G:A
233532533	chr2:233532533:T:A
233533086	chr2:233533086:TAAAG:T
233533143	chr2:233533143:G:A
233533165	chr2:233533165:T:C
233533171	chr2:233533171:T:C
233533659	chr2:233533659:T:G
233534354	chr2:233534354:T:C
233534448	chr2:233534448:T:C
233534676	chr2:233534676:G:A
233535443	chr2:233535443:C:T
233535639	chr2:233535639:T:C
233536633	chr2:233536633:A:G
233536908	chr2:233536908:C:G
233537002	chr2:233537002:G:A
233537021	chr2:233537021:T:C
233537865	chr2:233537865:C:T
233538121	chr2:233538121:A:G
233538181	chr2:233538181:A:G
233538511	chr2:233538511:C:T
233538817	chr2:233538817:G:C
233538992	chr2:233538992:A:C
233539227	chr2:233539227:G:T
233539353	chr2:233539353:A:C
233540080	chr2:233540080:G:A
233540087	chr2:233540087:T:C
233540104	chr2:233540104:G:A
233540115	chr2:233540115:C:T
233540126	chr2:233540126:A:G
233540140	chr2:233540140:C:A
233540284	chr2:233540284:G:A
233540297	chr2:233540297:C:A
233540434	chr2:233540434:AT:A
233540515	chr2:233540515:T:C
233541107	chr2:233541107:G:A
233541437	chr2:233541437:A:AG
233541573	chr2:233541573:G:A
233541574	chr2:233541574:G:T
233541685	chr2:233541685:T:C
233541759	chr2:233541759:A:T
233541916	chr2:233541916:C:A
233542176	chr2:233542176:T:C
233542180	chr2:233542180:A:G
233542398	chr2:233542398:A:T
233542634	chr2:233542634:C:T
233543074	chr2:233543074:C:T
233543236	chr2:233543236:A:C
233543369	chr2:233543369:C:T
233543514	chr2:233543514:G:A
233543831	chr2:233543831:T:C
233544519	chr2:233544519:G:C
233544705	chr2:233544705:A:T
233544930	chr2:233544930:C:G
233544931	chr2:233544931:C:T
233545049	chr2:233545049:A:C
233545099	chr2:233545099:A:G
233545242	chr2:233545242:G:A
233545524	chr2:233545524:C:A
233545578	chr2:233545578:T:C
233545712	chr2:233545712:C:T
233545880	chr2:233545880:A:G
233546035	chr2:233546035:T:C
233546144	chr2:233546144:C:G
233546254	chr2:233546254:C:G
233546512	chr2:233546512:T:C
233546567	chr2:233546567:T:A
233546698	chr2:233546698:T:C
233547192	chr2:233547192:A:G
233547252	chr2:233547252:A:G
233547367	chr2:233547367:T:C
233547395	chr2:233547395:T:C
233547520	chr2:233547520:C:T
233547543	chr2:233547543:T:C
233547840	chr2:233547840:A:G
233547990	chr2:233547990:T:C
233548106	chr2:233548106:C:G
233548335	chr2:233548335:G:A
233548408	chr2:233548408:T:A
233548419	chr2:233548419:T:C
233548466	chr2:233548466:T:C
233548507	chr2:233548507:T:C
233548654	chr2:233548654:A:G
233548666	chr2:233548666:A:G
233548720	chr2:233548720:T:G
233548789	chr2:233548789:C:T
233548986	chr2:233548986:T:C
233549254	chr2:233549254:T:A
233549419	chr2:233549419:C:T
233549470	chr2:233549470:G:A
233549654	chr2:233549654:T:C
233549674	chr2:233549674:A:C
233549966	chr2:233549966:A:G
233550350	chr2:233550350:T:C
233550563	chr2:233550563:T:C
233550946	chr2:233550946:T:A
233551400	chr2:233551400:A:G
233551502	chr2:233551502:C:T
233551662	chr2:233551662:A:C
233551726	chr2:233551726:T:A
233552130	chr2:233552130:T:C
233552322	chr2:233552322:A:T
233552515	chr2:233552515:G:A
233552587	chr2:233552587:C:T
233552668	chr2:233552668:G:A
233552698	chr2:233552698:A:AAT
233552749	chr2:233552749:C:T
233552755	chr2:233552755:T:C
233553107	chr2:233553107:C:G
233553391	chr2:233553391:G:C
233553467	chr2:233553467:C:G
233553605	chr2:233553605:A:C
233553836	chr2:233553836:CCTGA:C
233553973	chr2:233553973:A:T
233554151	chr2:233554151:T:C
233554599	chr2:233554599:T:A
233554784	chr2:233554784:C:A
233555016	chr2:233555016:C:T
233555063	chr2:233555063:C:T
233555246	chr2:233555246:A:C
233555341	chr2:233555341:T:C
233555423	chr2:233555423:A:C
233555488	chr2:233555488:C:T
233555598	chr2:233555598:C:T
233555617	chr2:233555617:C:T
233555852	chr2:233555852:T:C
233555930	chr2:233555930:T:C
233556064	chr2:233556064:T:C
233556295	chr2:233556295:AT:A
233556323	chr2:233556323:G:A
233556409	chr2:233556409:T:C
233556488	chr2:233556488:T:C
233556758	chr2:233556758:A:G
233556821	chr2:233556821:A:G
233556926	chr2:233556926:A:T
233557124	chr2:233557124:T:C
233557225	chr2:233557225:G:T
233557422	chr2:233557422:A:C
233557583	chr2:233557583:A:G
233557942	chr2:233557942:C:A
233558197	chr2:233558197:A:G
233558620	chr2:233558620:A:T
233558771	chr2:233558771:C:T
233558880	chr2:233558880:A:AT
233558999	chr2:233558999:A:G
233559051	chr2:233559051:C:G
233559062	chr2:233559062:G:A
233559204	chr2:233559204:C:T
233559614	chr2:233559614:C:A
233559681	chr2:233559681:G:T
233559804	chr2:233559804:C:A
233560288	chr2:233560288:T:C
233560367	chr2:233560367:C:T
233560562	chr2:233560562:C:T
233560587	chr2:233560587:A:G
233560791	chr2:233560791:T:C
233560807	chr2:233560807:T:G
233561011	chr2:233561011:T:C
233561018	chr2:233561018:T:C
233561079	chr2:233561079:G:A
233561148	chr2:233561148:T:C
233561255	chr2:233561255:G:A
233562332	chr2:233562332:T:C
233563186	chr2:233563186:C:G
233563499	chr2:233563499:C:T
233563700	chr2:233563700:C:T
233563750	chr2:233563750:G:A
233563921	chr2:233563921:C:G
233564371	chr2:233564371:G:A
233564616	chr2:233564616:T:A
233565576	chr2:233565576:T:TA
233565694	chr2:233565694:T:C
233565792	chr2:233565792:C:G
233565828	chr2:233565828:G:A
233565958	chr2:233565958:T:C
233566344	chr2:233566344:T:C
233566474	chr2:233566474:G:A
233566582	chr2:233566582:CCTGGGCAGCCTCTCGCCTCGCCCTCCTCAGA:C
233566589	chr2:233566589:A:C
233566651	chr2:233566651:C:T
233567278	chr2:233567278:TAA:T
233567349	chr2:233567349:T:C
233568814	chr2:233568814:T:C
233568815	chr2:233568815:C:G
233568817	chr2:233568817:C:T
233568858	chr2:233568858:G:A
233568877	chr2:233568877:T:C
233570592	chr2:233570592:C:T
233570594	chr2:233570594:G:A
233570731	chr2:233570731:G:A
233570827	chr2:233570827:C:A
233571077	chr2:233571077:A:G
233571386	chr2:233571386:A:G
233571617	chr2:233571617:T:C
233571848	chr2:233571848:A:G
233571959	chr2:233571959:A:G
233572114	chr2:233572114:T:C
233572779	chr2:233572779:G:A
233572967	chr2:233572967:G:T
233573118	chr2:233573118:A:T
233573604	chr2:233573604:C:T
233573874	chr2:233573874:G:A
233573964	chr2:233573964:C:T
233574205	chr2:233574205:T:G
233574225	chr2:233574225:A:G
233574735	chr2:233574735:C:A
233574811	chr2:233574811:C:T
233575017	chr2:233575017:C:A
233575027	chr2:233575027:C:T
233575126	chr2:233575126:T:C
233575669	chr2:233575669:G:A
233576528	chr2:233576528:G:A
233576551	chr2:233576551:G:A
233576820	chr2:233576820:GCT:G
233577005	chr2:233577005:T:C
233577135	chr2:233577135:C:T
233577497	chr2:233577497:G:A
233577524	chr2:233577524:G:A
233577817	chr2:233577817:T:A
233580048	chr2:233580048:AG:A
233580710	chr2:233580710:T:A
233580746	chr2:233580746:C:T
233580754	chr2:233580754:C:T
233580889	chr2:233580889:A:T
233580912	chr2:233580912:T:C
233580937	chr2:233580937:T:C
233581010	chr2:233581010:G:A
233581412	chr2:233581412:T:C
233581865	chr2:233581865:A:C
233582431	chr2:233582431:C:G
233582519	chr2:233582519:A:C
233582677	chr2:233582677:G:A
233582983	chr2:233582983:G:A
233583079	chr2:233583079:C:G
233583192	chr2:233583192:T:C
233583256	chr2:233583256:G:A
233583394	chr2:233583394:T:A
233583414	chr2:233583414:T:C
233583431	chr2:233583431:C:G
233583627	chr2:233583627:C:A
233584402	chr2:233584402:A:G
233585013	chr2:233585013:G:A
233585017	chr2:233585017:G:GTGTCTGTGCA
233585023	chr2:233585023:A:G
233585230	chr2:233585230:T:A
233585487	chr2:233585487:A:G
233585527	chr2:233585527:G:A
233585669	chr2:233585669:A:C
233585948	chr2:233585948:G:A
233586193	chr2:233586193:T:C
233586196	chr2:233586196:T:C
233586279	chr2:233586279:G:A
233587096	chr2:233587096:C:T
233587314	chr2:233587314:G:A
233587699	chr2:233587699:T:A
233587888	chr2:233587888:C:T
233588041	chr2:233588041:G:C
233588079	chr2:233588079:T:C
233588208	chr2:233588208:C:T
233588299	chr2:233588299:A:G
233588600	chr2:233588600:A:G
233588998	chr2:233588998:C:G
233589112	chr2:233589112:G:A
233589113	chr2:233589113:G:C
233589594	chr2:233589594:T:G
233590172	chr2:233590172:G:T
233590203	chr2:233590203:T:C
233590522	chr2:233590522:C:G
233590680	chr2:233590680:C:T
233590733	chr2:233590733:C:T
233590774	chr2:233590774:AGG:A
233590777	chr2:233590777:G:GATAT
233591011	chr2:233591011:T:C
233591418	chr2:233591418:A:C
233591644	chr2:233591644:G:A
233591658	chr2:233591658:C:T
233592229	chr2:233592229:G:A
233592951	chr2:233592951:T:A
233593025	chr2:233593025:C:T
233593094	chr2:233593094:T:C
233593475	chr2:233593475:T:C
233593481	chr2:233593481:G:A
233594605	chr2:233594605:C:A
233594722	chr2:233594722:G:T
233594882	chr2:233594882:G:C
233595052	chr2:233595052:C:G
233595499	chr2:233595499:G:A
233595682	chr2:233595682:G:A
233595694	chr2:233595694:A:T
233595877	chr2:233595877:C:G
233596169	chr2:233596169:A:G
233596639	chr2:233596639:T:C
233597269	chr2:233597269:C:T
233597577	chr2:233597577:A:G
233597775	chr2:233597775:TTG:T
233598019	chr2:233598019:T:C
233598275	chr2:233598275:A:T
233599222	chr2:233599222:C:T
233599527	chr2:233599527:A:G
233599910	chr2:233599910:C:T
233600046	chr2:233600046:A:C
233600317	chr2:233600317:C:T
233600491	chr2:233600491:A:G
233600525	chr2:233600525:G:A
233600768	chr2:233600768:C:T
233601211	chr2:233601211:T:C
233601265	chr2:233601265:C:T
233601476	chr2:233601476:C:A
233601757	chr2:233601757:T:A
233601800	chr2:233601800:A:G
233601983	chr2:233601983:TTC:T
233602042	chr2:233602042:C:G
233602199	chr2:233602199:TC:T
233602278	chr2:233602278:A:G
233602806	chr2:233602806:C:G
233602936	chr2:233602936:C:G
233603218	chr2:233603218:C:A
233603237	chr2:233603237:C:T
233603447	chr2:233603447:A:C
233604173	chr2:233604173:G:A
233604317	chr2:233604317:C:A
233604330	chr2:233604330:T:C
233604726	chr2:233604726:G:A
233605074	chr2:233605074:A:C
233605091	chr2:233605091:C:A
233605303	chr2:233605303:G:A
233605334	chr2:233605334:T:C
233605627	chr2:233605627:C:T
233605867	chr2:233605867:C:T
233605951	chr2:233605951:A:G
233606023	chr2:233606023:A:T
233606452	chr2:233606452:G:T
233606630	chr2:233606630:T:A
233606764	chr2:233606764:G:A
233606892	chr2:233606892:T:C
233607135	chr2:233607135:T:C
233607724	chr2:233607724:A:G
233607794	chr2:233607794:G:A
233607871	chr2:233607871:T:C
233607880	chr2:233607880:C:A
233607902	chr2:233607902:A:C
233608054	chr2:233608054:A:G
233608068	chr2:233608068:G:A
233608153	chr2:233608153:T:A
233608246	chr2:233608246:G:T
233608339	chr2:233608339:C:G
233608693	chr2:233608693:A:C
233608838	chr2:233608838:A:G
233608851	chr2:233608851:G:C
233609365	chr2:233609365:G:A
233609520	chr2:233609520:A:G
233609671	chr2:233609671:C:T
233609818	chr2:233609818:C:T
233609868	chr2:233609868:T:C
233610217	chr2:233610217:T:G
233610312	chr2:233610312:C:T
233610342	chr2:233610342:T:G
233610691	chr2:233610691:A:G
233611052	chr2:233611052:G:T
233611381	chr2:233611381:T:G
233611722	chr2:233611722:G:T
233611811	chr2:233611811:A:C
233611879	chr2:233611879:T:C
233612023	chr2:233612023:T:G
233612493	chr2:233612493:G:A
233613362	chr2:233613362:A:G
233613550	chr2:233613550:C:T
233613973	chr2:233613973:A:C
233614082	chr2:233614082:T:C
233614118	chr2:233614118:T:A
233614120	chr2:233614120:A:G
233615583	chr2:233615583:G:A
233615598	chr2:233615598:C:G
233615813	chr2:233615813:A:G
233615829	chr2:233615829:G:A
233616250	chr2:233616250:A:G
233616709	chr2:233616709:C:T
233616985	chr2:233616985:G:A
233617114	chr2:233617114:C:T
233617178	chr2:233617178:G:A
233617400	chr2:233617400:G:A
233617620	chr2:233617620:G:T
233617689	chr2:233617689:C:A
233618148	chr2:233618148:T:G
233618537	chr2:233618537:G:A
233618751	chr2:233618751:G:A
233618971	chr2:233618971:A:C
233619147	chr2:233619147:AT:A
233619471	chr2:233619471:T:C
233619506	chr2:233619506:G:A
233619818	chr2:233619818:C:T
233620152	chr2:233620152:G:A
233620166	chr2:233620166:C:T
233620469	chr2:233620469:AT:A
233620997	chr2:233620997:C:T
233621070	chr2:233621070:A:G
233621514	chr2:233621514:T:G
233621794	chr2:233621794:A:G
233622933	chr2:233622933:T:C
233623106	chr2:233623106:C:T
233625205	chr2:233625205:T:G
233625979	chr2:233625979:T:C
233626002	chr2:233626002:G:A
233626183	chr2:233626183:G:A
233626223	chr2:233626223:C:T
233627042	chr2:233627042:C:T
233627204	chr2:233627204:C:T
233627991	chr2:233627991:A:G
233628801	chr2:233628801:G:T
233629845	chr2:233629845:C:A
233630465	chr2:233630465:T:C
233630504	chr2:233630504:G:C
233631190	chr2:233631190:A:C
233631275	chr2:233631275:A:G
233631468	chr2:233631468:G:A
233632134	chr2:233632134:C:T
233632465	chr2:233632465:G:A
233632623	chr2:233632623:C:G
233632743	chr2:233632743:G:T
233633001	chr2:233633001:G:A
233633176	chr2:233633176:G:T
233633239	chr2:233633239:C:T
233633962	chr2:233633962:C:T
233634139	chr2:233634139:C:T
233634530	chr2:233634530:T:C
233634821	chr2:233634821:T:C
233635253	chr2:233635253:G:C
233635463	chr2:233635463:A:C
233635760	chr2:233635760:G:T
233635922	chr2:233635922:G:T
233636648	chr2:233636648:G:A
233636937	chr2:233636937:G:A
233637119	chr2:233637119:T:C
233637583	chr2:233637583:A:G
233637675	chr2:233637675:G:C
233637776	chr2:233637776:T:G
233638138	chr2:233638138:C:T
233638293	chr2:233638293:T:A
233639479	chr2:233639479:G:A
233639544	chr2:233639544:A:T
233639607	chr2:233639607:TG:T
233639685	chr2:233639685:TCTC:T
233639688	chr2:233639688:C:T
233639828	chr2:233639828:T:G
233640168	chr2:233640168:A:G
233640242	chr2:233640242:C:A
233640365	chr2:233640365:T:A
233640580	chr2:233640580:T:C
233640903	chr2:233640903:A:C
233640936	chr2:233640936:A:G
233641747	chr2:233641747:C:T
233642280	chr2:233642280:T:C
233642324	chr2:233642324:G:A
233642564	chr2:233642564:C:T
233642867	chr2:233642867:A:G
233643490	chr2:233643490:C:T
233643583	chr2:233643583:C:G
233643646	chr2:233643646:G:A
233643761	chr2:233643761:G:T
233644199	chr2:233644199:C:T
233644534	chr2:233644534:C:T
233644668	chr2:233644668:A:C
233645070	chr2:233645070:A:G
233645301	chr2:233645301:C:T
233646129	chr2:233646129:A:G
233646821	chr2:233646821:TC:T
233647162	chr2:233647162:C:T
233647163	chr2:233647163:G:A
233647424	chr2:233647424:C:G
233647651	chr2:233647651:A:G
233647680	chr2:233647680:C:G
233647828	chr2:233647828:G:T
233648741	chr2:233648741:G:A
233649034	chr2:233649034:A:G
233649629	chr2:233649629:C:G
233650156	chr2:233650156:G:A
233650768	chr2:233650768:A:T
233650775	chr2:233650775:C:T
233650838	chr2:233650838:A:G
233651131	chr2:233651131:A:G
233651679	chr2:233651679:C:G
233652014	chr2:233652014:G:C
233653559	chr2:233653559:A:G
233653754	chr2:233653754:A:T
233654419	chr2:233654419:A:G
233655000	chr2:233655000:A:T
233655352	chr2:233655352:G:A
233655422	chr2:233655422:G:A
233655695	chr2:233655695:C:T
233655758	chr2:233655758:C:A
233655759	chr2:233655759:C:G
233655983	chr2:233655983:C:G
233656091	chr2:233656091:A:T
233656424	chr2:233656424:G:A
233656608	chr2:233656608:T:G
233656746	chr2:233656746:A:T
233656792	chr2:233656792:C:T
233656817	chr2:233656817:C:T
233657201	chr2:233657201:G:A
233657265	chr2:233657265:G:A
233657772	chr2:233657772:T:C
233657822	chr2:233657822:A:T
233658405	chr2:233658405:G:A
233658781	chr2:233658781:C:T
233658955	chr2:233658955:G:A
233659025	chr2:233659025:C:T
233659270	chr2:233659270:G:T
233659349	chr2:233659349:C:T
233660318	chr2:233660318:C:T
233660491	chr2:233660491:G:A
233660523	chr2:233660523:G:A
233660853	chr2:233660853:T:C
233661116	chr2:233661116:GAATTACTCTTTGACA:G
233661530	chr2:233661530:A:G
233661828	chr2:233661828:G:A
233662107	chr2:233662107:A:C
233662183	chr2:233662183:C:T
233662471	chr2:233662471:T:G
233662860	chr2:233662860:A:G
233663168	chr2:233663168:A:G
233663276	chr2:233663276:G:A
233663367	chr2:233663367:C:T
233664008	chr2:233664008:G:T
233664443	chr2:233664443:T:C
233664977	chr2:233664977:A:G
233665491	chr2:233665491:G:T
233665591	chr2:233665591:A:G
233666570	chr2:233666570:G:T
233666620	chr2:233666620:TTTTG:T
233667038	chr2:233667038:C:G
233667989	chr2:233667989:A:T
233668247	chr2:233668247:G:A
233668324	chr2:233668324:C:T
233668351	chr2:233668351:C:T
233668685	chr2:233668685:G:A
233669082	chr2:233669082:A:G
233669374	chr2:233669374:G:T
233669746	chr2:233669746:T:C
233669782	chr2:233669782:C:T
233669793	chr2:233669793:C:T
233670116	chr2:233670116:T:C
233670523	chr2:233670523:A:G
233670717	chr2:233670717:G:A
233670722	chr2:233670722:G:A
233671246	chr2:233671246:A:C
233671414	chr2:233671414:T:C
233671494	chr2:233671494:C:T
233671603	chr2:233671603:T:C
233671659	chr2:233671659:T:A
233672032	chr2:233672032:T:C
233673008	chr2:233673008:A:T
233673102	chr2:233673102:C:A
233673188	chr2:233673188:T:C
233673274	chr2:233673274:A:G
233673438	chr2:233673438:C:T
233673566	chr2:233673566:G:A
233673570	chr2:233673570:CT:C
233673858	chr2:233673858:A:T
233674416	chr2:233674416:G:A
233674537	chr2:233674537:T:A
233675142	chr2:233675142:AG:A
233675159	chr2:233675159:G:A
233675200	chr2:233675200:G:A
233675462	chr2:233675462:C:G
233675660	chr2:233675660:T:C
233675856	chr2:233675856:A:G
233676479	chr2:233676479:C:T
233676858	chr2:233676858:G:C
233676925	chr2:233676925:G:A
233677103	chr2:233677103:G:T
233677134	chr2:233677134:G:A
233677470	chr2:233677470:T:C
233677593	chr2:233677593:T:C
233677865	chr2:233677865:C:T
233677872	chr2:233677872:A:T
233677928	chr2:233677928:G:A
233678168	chr2:233678168:A:G
233678328	chr2:233678328:A:T
233678335	chr2:233678335:C:G
233678337	chr2:233678337:T:A
233678562	chr2:233678562:A:G
233678796	chr2:233678796:G:T
233678917	chr2:233678917:T:C
233678993	chr2:233678993:A:G
233679061	chr2:233679061:C:T
233679085	chr2:233679085:T:C
233679172	chr2:233679172:G:A
233679201	chr2:233679201:T:C
233679206	chr2:233679206:G:A
233679399	chr2:233679399:T:C
233679554	chr2:233679554:T:G
233679589	chr2:233679589:C:T
233679939	chr2:233679939:G:A
233680395	chr2:233680395:G:A
233680451	chr2:233680451:G:T
233680491	chr2:233680491:A:G
233680544	chr2:233680544:G:T
233680666	chr2:233680666:T:C
233680692	chr2:233680692:CA:C
233680858	chr2:233680858:T:C
233681395	chr2:233681395:A:G
233681597	chr2:233681597:C:T
233681832	chr2:233681832:T:G
233682280	chr2:233682280:G:A
233682324	chr2:233682324:T:G
233682329	chr2:233682329:G:A
233682559	chr2:233682559:T:C
233683341	chr2:233683341:G:A
233684170	chr2:233684170:G:A
233684275	chr2:233684275:A:G
233684395	chr2:233684395:T:C
233684471	chr2:233684471:G:T
233684728	chr2:233684728:G:T
233684956	chr2:233684956:TGAAAA:T
233685221	chr2:233685221:C:T
233685437	chr2:233685437:A:G
233685623	chr2:233685623:C:T
233685741	chr2:233685741:T:G
233687101	chr2:233687101:G:A
233687163	chr2:233687163:G:C
233687304	chr2:233687304:G:A
233687568	chr2:233687568:A:C
233687775	chr2:233687775:A:G
233687928	chr2:233687928:T:C
233687983	chr2:233687983:A:G
233688219	chr2:233688219:T:A
233688342	chr2:233688342:C:T
233688626	chr2:233688626:G:A
233688837	chr2:233688837:T:C
233688920	chr2:233688920:G:A
233689179	chr2:233689179:T:A
233689196	chr2:233689196:G:A
233689269	chr2:233689269:T:C
233690345	chr2:233690345:T:G
233690443	chr2:233690443:C:G
233690650	chr2:233690650:T:C
233690758	chr2:233690758:CAT:C
233691295	chr2:233691295:C:G
233691318	chr2:233691318:C:T
233691470	chr2:233691470:G:A
233691628	chr2:233691628:G:A
233691689	chr2:233691689:CAGGAG:C
233691778	chr2:233691778:G:A
233692353	chr2:233692353:G:A
233692449	chr2:233692449:C:T
233692578	chr2:233692578:G:C
233692696	chr2:233692696:C:G
233693319	chr2:233693319:A:G
233693545	chr2:233693545:A:G
233693556	chr2:233693556:A:C
233693631	chr2:233693631:G:T
233694026	chr2:233694026:T:G
233694260	chr2:233694260:G:A
233694550	chr2:233694550:A:C
233694793	chr2:233694793:A:C
233694924	chr2:233694924:A:C
233694973	chr2:233694973:C:T
233696257	chr2:233696257:G:A
233696481	chr2:233696481:G:T
233696840	chr2:233696840:G:A
233697189	chr2:233697189:C:T
233697307	chr2:233697307:A:T
233697391	chr2:233697391:T:A
233697476	chr2:233697476:G:A
233697516	chr2:233697516:A:T
233698141	chr2:233698141:G:C
233698359	chr2:233698359:G:A
233698733	chr2:233698733:A:G
233698748	chr2:233698748:A:C
233699187	chr2:233699187:T:C
233699217	chr2:233699217:A:G
233699373	chr2:233699373:A:G
233699574	chr2:233699574:T:C
233699737	chr2:233699737:A:G
233700243	chr2:233700243:C:T
233701035	chr2:233701035:C:A
233701169	chr2:233701169:G:A
233701422	chr2:233701422:T:A
233701489	chr2:233701489:C:T
233701574	chr2:233701574:A:C
233701639	chr2:233701639:A:C
233701893	chr2:233701893:A:G
233702266	chr2:233702266:A:G
233702392	chr2:233702392:C:G
233702706	chr2:233702706:G:A
233702744	chr2:233702744:C:A
233702877	chr2:233702877:C:G
233702910	chr2:233702910:T:A
233702967	chr2:233702967:T:A
233703013	chr2:233703013:G:T
233703320	chr2:233703320:AT:A
233703389	chr2:233703389:A:T
233703807	chr2:233703807:CTCTG:C
233703893	chr2:233703893:C:A
233704041	chr2:233704041:C:A
233705061	chr2:233705061:G:A
233705231	chr2:233705231:T:C
233705292	chr2:233705292:T:C
233705303	chr2:233705303:G:A
233705440	chr2:233705440:G:A
233705461	chr2:233705461:A:C
233705607	chr2:233705607:A:G
233705974	chr2:233705974:G:A
233706288	chr2:233706288:G:GT
233706754	chr2:233706754:C:T
233707117	chr2:233707117:T:G
233707494	chr2:233707494:G:A
233707694	chr2:233707694:T:C
233707706	chr2:233707706:C:T
233707711	chr2:233707711:C:T
233707925	chr2:233707925:A:G
233708055	chr2:233708055:C:G
233708590	chr2:233708590:G:A
233708719	chr2:233708719:T:C
233708800	chr2:233708800:G:A
233708923	chr2:233708923:A:C
233708986	chr2:233708986:G:A
233709104	chr2:233709104:A:G
233709152	chr2:233709152:T:G
233710708	chr2:233710708:G:A
233710776	chr2:233710776:G:T
233711078	chr2:233711078:C:T
233711088	chr2:233711088:A:G
233711220	chr2:233711220:T:A
233711291	chr2:233711291:G:C
233711373	chr2:233711373:G:A
233711404	chr2:233711404:C:T
233711587	chr2:233711587:T:C
233711626	chr2:233711626:G:A
233711887	chr2:233711887:T:C
233711994	chr2:233711994:G:A
233712177	chr2:233712177:C:T
233712271	chr2:233712271:C:T
233712394	chr2:233712394:A:G
233712511	chr2:233712511:T:C
233712623	chr2:233712623:C:T
233712743	chr2:233712743:GT:G
233712745	chr2:233712745:T:TC
233712790	chr2:233712790:T:G
233712842	chr2:233712842:C:T
233713134	chr2:233713134:T:C
233713141	chr2:233713141:C:G
233713179	chr2:233713179:T:C
233713204	chr2:233713204:A:G
233713415	chr2:233713415:C:A
233713648	chr2:233713648:C:T
233713664	chr2:233713664:C:T
233713733	chr2:233713733:C:A
233713736	chr2:233713736:G:C
233713766	chr2:233713766:G:C
233713774	chr2:233713774:T:C
233713783	chr2:233713783:T:C
233714096	chr2:233714096:G:A
233714471	chr2:233714471:G:A
233714555	chr2:233714555:A:T
233714698	chr2:233714698:T:G
233714908	chr2:233714908:G:A
233715021	chr2:233715021:C:T
233715252	chr2:233715252:A:C
233715433	chr2:233715433:T:C
233715728	chr2:233715728:C:T
233716171	chr2:233716171:A:G
233716238	chr2:233716238:T:C
233716253	chr2:233716253:C:T
233716480	chr2:233716480:G:A
233716548	chr2:233716548:A:C
233716593	chr2:233716593:A:G
233716651	chr2:233716651:C:T
233716695	chr2:233716695:T:C
233716731	chr2:233716731:A:G
233716997	chr2:233716997:G:A
233717072	chr2:233717072:T:A
233717158	chr2:233717158:G:T
233717239	chr2:233717239:G:A
233717244	chr2:233717244:T:C
233717273	chr2:233717273:A:G
233717290	chr2:233717290:C:T
233717337	chr2:233717337:A:G
233717553	chr2:233717553:T:C
233717641	chr2:233717641:G:A
233718010	chr2:233718010:G:A
233718170	chr2:233718170:C:G
233718402	chr2:233718402:G:A
233718602	chr2:233718602:C:T
233718617	chr2:233718617:G:A
233718658	chr2:233718658:G:A
233718851	chr2:233718851:C:T
233718890	chr2:233718890:C:A
233718962	chr2:233718962:T:G
233719268	chr2:233719268:T:C
233719346	chr2:233719346:A:T
233719624	chr2:233719624:G:A
233719730	chr2:233719730:C:T
233719883	chr2:233719883:T:C
233719930	chr2:233719930:G:C
233719944	chr2:233719944:A:G
233720001	chr2:233720001:A:G
233720048	chr2:233720048:C:T
233720069	chr2:233720069:G:C
233720101	chr2:233720101:A:G
233720431	chr2:233720431:G:A
233720593	chr2:233720593:A:G
233720745	chr2:233720745:G:A
233720907	chr2:233720907:C:T
233721180	chr2:233721180:C:A
233721408	chr2:233721408:A:T
233721540	chr2:233721540:A:T
233721692	chr2:233721692:C:T
233721857	chr2:233721857:G:A
233721965	chr2:233721965:A:G
233722254	chr2:233722254:C:T
233722321	chr2:233722321:T:A
233722361	chr2:233722361:T:C
233723201	chr2:233723201:A:T
233723484	chr2:233723484:C:A
233724960	chr2:233724960:GCCGAGGTTGGCGGAT:G
233724978	chr2:233724978:CT:C
233725678	chr2:233725678:A:C
233725981	chr2:233725981:C:T
233725993	chr2:233725993:G:C
233726270	chr2:233726270:A:G
233726595	chr2:233726595:T:C
233726721	chr2:233726721:T:C
233726821	chr2:233726821:A:G
233727196	chr2:233727196:C:T
233727755	chr2:233727755:T:C
233728007	chr2:233728007:C:A
233728248	chr2:233728248:GA:G
233728369	chr2:233728369:A:G
233728376	chr2:233728376:T:C
233728546	chr2:233728546:C:T
233728574	chr2:233728574:G:A
233728580	chr2:233728580:C:T
233728920	chr2:233728920:G:C
233728923	chr2:233728923:A:G
233728926	chr2:233728926:A:AAAAACTG
233728979	chr2:233728979:T:C
233729061	chr2:233729061:T:C
233729157	chr2:233729157:T:C
233729266	chr2:233729266:T:C
233729359	chr2:233729359:C:T
233729360	chr2:233729360:A:G
233729468	chr2:233729468:G:A
233729603	chr2:233729603:A:G
233729934	chr2:233729934:A:G
233730035	chr2:233730035:A:T
233730044	chr2:233730044:A:T
233730522	chr2:233730522:G:A
233730565	chr2:233730565:C:T
233730664	chr2:233730664:G:A
233730797	chr2:233730797:T:G
233731010	chr2:233731010:G:A
233731246	chr2:233731246:C:T
233731448	chr2:233731448:A:C
233731530	chr2:233731530:C:T
233731656	chr2:233731656:T:G
233731687	chr2:233731687:A:G
233731806	chr2:233731806:G:A
233732478	chr2:233732478:A:G
233732850	chr2:233732850:G:T
233732886	chr2:233732886:T:C
233733103	chr2:233733103:T:G
233733262	chr2:233733262:T:A
233733369	chr2:233733369:T:G
233733620	chr2:233733620:A:G
233733915	chr2:233733915:C:T
233734192	chr2:233734192:C:T
233734449	chr2:233734449:A:ATTTTCTTGATC
233734691	chr2:233734691:CCCAGAGA:C
233734700	chr2:233734700:T:TTG
233734701	chr2:233734701:C:T
233734729	chr2:233734729:GT:G
233734914	chr2:233734914:A:G
233734937	chr2:233734937:T:C
233734945	chr2:233734945:G:A
233735091	chr2:233735091:A:T
233735161	chr2:233735161:A:C
233735706	chr2:233735706:TG:T
233735799	chr2:233735799:G:A
233736068	chr2:233736068:T:A
233736127	chr2:233736127:C:T
233736510	chr2:233736510:T:C
233736540	chr2:233736540:G:T
233736722	chr2:233736722:G:A
233736902	chr2:233736902:T:G
233737114	chr2:233737114:T:A
233737121	chr2:233737121:G:T
233737701	chr2:233737701:G:A
233737815	chr2:233737815:G:A
233737991	chr2:233737991:T:C
233738018	chr2:233738018:T:C
233738036	chr2:233738036:C:T
233738076	chr2:233738076:A:C
233738229	chr2:233738229:G:GCTCC
233738832	chr2:233738832:A:G
233739298	chr2:233739298:C:T
233739721	chr2:233739721:A:C
233740062	chr2:233740062:C:A
233740100	chr2:233740100:A:G
233740134	chr2:233740134:T:C
233740214	chr2:233740214:A:G
233740237	chr2:233740237:A:G
233740540	chr2:233740540:C:G
233740558	chr2:233740558:C:T
233740656	chr2:233740656:G:A
233741019	chr2:233741019:C:T
233741128	chr2:233741128:AAC:A
233741455	chr2:233741455:T:TAAGTTC
233741457	chr2:233741457:T:C
233741473	chr2:233741473:C:T
233741562	chr2:233741562:G:A
233741586	chr2:233741586:G:A
233741590	chr2:233741590:C:T
233741766	chr2:233741766:G:A
233741916	chr2:233741916:T:C
233741958	chr2:233741958:T:C
233742060	chr2:233742060:T:A
233742425	chr2:233742425:T:G
233742442	chr2:233742442:C:T
233742577	chr2:233742577:G:T
233742602	chr2:233742602:G:C
233742896	chr2:233742896:A:G
233743154	chr2:233743154:T:C
233743176	chr2:233743176:T:C
233743234	chr2:233743234:A:C
233743539	chr2:233743539:T:C
233743622	chr2:233743622:C:T
233743662	chr2:233743662:G:T
233743791	chr2:233743791:C:T
233743836	chr2:233743836:C:T
233743996	chr2:233743996:C:T
233744054	chr2:233744054:T:C
233744071	chr2:233744071:C:T
233744094	chr2:233744094:T:C
233744393	chr2:233744393:C:T
233744461	chr2:233744461:A:T
233744538	chr2:233744538:A:C
233744546	chr2:233744546:A:G
233744646	chr2:233744646:T:C
233744768	chr2:233744768:G:A
233745061	chr2:233745061:T:C
233745246	chr2:233745246:G:A
233745292	chr2:233745292:C:T
233745676	chr2:233745676:C:T
233745803	chr2:233745803:A:G
233746498	chr2:233746498:T:C
233747227	chr2:233747227:C:T
233747406	chr2:233747406:T:C
233747569	chr2:233747569:T:A
233747871	chr2:233747871:T:C
233747957	chr2:233747957:C:G
233747994	chr2:233747994:T:C
233748368	chr2:233748368:T:C
233748466	chr2:233748466:A:G
233748518	chr2:233748518:A:T
233748795	chr2:233748795:A:T
233748866	chr2:233748866:G:T
233749231	chr2:233749231:T:A
233749291	chr2:233749291:C:G
233749337	chr2:233749337:T:C
233749470	chr2:233749470:C:T
233749977	chr2:233749977:G:A
233750062	chr2:233750062:A:G
233750415	chr2:233750415:A:C
233750647	chr2:233750647:T:TCACA
233750656	chr2:233750656:GGTGCCC:G
233751021	chr2:233751021:C:G
233751447	chr2:233751447:G:T
233751768	chr2:233751768:A:C
233751840	chr2:233751840:C:T
233752490	chr2:233752490:T:C
233753302	chr2:233753302:G:A
233753341	chr2:233753341:CCTG:C
233753662	chr2:233753662:T:C
233753756	chr2:233753756:G:A
233753934	chr2:233753934:C:A
233754158	chr2:233754158:G:A
233754399	chr2:233754399:C:T
233754499	chr2:233754499:C:T
233754950	chr2:233754950:C:T
233755076	chr2:233755076:T:C
233755622	chr2:233755622:G:A
233755708	chr2:233755708:G:A
233755783	chr2:233755783:C:G
233755940	chr2:233755940:ATC:A
233755998	chr2:233755998:T:G
233756033	chr2:233756033:G:A
233756119	chr2:233756119:T:C
233756180	chr2:233756180:C:T
233756210	chr2:233756210:C:G
233756235	chr2:233756235:C:G
233756256	chr2:233756256:T:G
233756282	chr2:233756282:T:C
233756891	chr2:233756891:T:C
233757136	chr2:233757136:G:A
233757337	chr2:233757337:A:G
233757815	chr2:233757815:T:G
233758028	chr2:233758028:C:A
233758772	chr2:233758772:T:G
233758850	chr2:233758850:C:A
233759163	chr2:233759163:C:T
233759291	chr2:233759291:G:A
233760182	chr2:233760182:T:C
233761240	chr2:233761240:C:T
233761493	chr2:233761493:C:T
233761914	chr2:233761914:T:C
233762816	chr2:233762816:G:T
233763692	chr2:233763692:T:G
233763987	chr2:233763987:G:A
233763993	chr2:233763993:G:T
233764017	chr2:233764017:G:T
233764593	chr2:233764593:G:A
233764663	chr2:233764663:C:T
233764816	chr2:233764816:T:C
233764867	chr2:233764867:GCC:G
233764870	chr2:233764870:C:A
233765042	chr2:233765042:C:T
233765258	chr2:233765258:A:G
233765498	chr2:233765498:A:T
233765544	chr2:233765544:G:A
233765767	chr2:233765767:G:A
233765768	chr2:233765768:G:T
233765830	chr2:233765830:A:G
233766390	chr2:233766390:C:T
233766627	chr2:233766627:T:G
233767183	chr2:233767183:C:T
233767550	chr2:233767550:T:C
233767766	chr2:233767766:C:T
233767767	chr2:233767767:T:C
233767812	chr2:233767812:T:C
233767984	chr2:233767984:G:A
233768141	chr2:233768141:G:A
233768740	chr2:233768740:G:A
233769013	chr2:233769013:C:T
233769600	chr2:233769600:G:A
233769760	chr2:233769760:C:T
233769819	chr2:233769819:C:T
233770738	chr2:233770738:C:T
233770804	chr2:233770804:C:T
233770903	chr2:233770903:T:C
233772095	chr2:233772095:A:T
233772770	chr2:233772770:T:C
233773338	chr2:233773338:T:C
233773410	chr2:233773410:C:A
233773434	chr2:233773434:A:G
233773473	chr2:233773473:A:G
233773986	chr2:233773986:C:T
233774392	chr2:233774392:C:T
233774491	chr2:233774491:T:C
233774617	chr2:233774617:A:G
233774683	chr2:233774683:G:A
233774704	chr2:233774704:A:G
233774813	chr2:233774813:C:A
233775117	chr2:233775117:C:T
233775180	chr2:233775180:G:A
233775246	chr2:233775246:C:T
233775387	chr2:233775387:T:C
233775498	chr2:233775498:C:T
233775538	chr2:233775538:A:T
233775542	chr2:233775542:T:G
233775593	chr2:233775593:G:T
233776078	chr2:233776078:A:G
233776217	chr2:233776217:G:A
233776228	chr2:233776228:T:C
233776442	chr2:233776442:G:A
233776618	chr2:233776618:T:C
233777087	chr2:233777087:C:A
233777318	chr2:233777318:G:A
233777377	chr2:233777377:C:T
233777496	chr2:233777496:C:T
233777511	chr2:233777511:C:T
233777698	chr2:233777698:T:A
233777839	chr2:233777839:C:T
233777955	chr2:233777955:C:T
233778052	chr2:233778052:G:T
233778262	chr2:233778262:A:G
233778484	chr2:233778484:C:A
233778563	chr2:233778563:G:A
233778708	chr2:233778708:A:G
233778928	chr2:233778928:T:G
233778937	chr2:233778937:T:C
233779390	chr2:233779390:C:A
233779681	chr2:233779681:A:G
233779696	chr2:233779696:T:C
233779728	chr2:233779728:C:T
233780007	chr2:233780007:A:G
233780008	chr2:233780008:T:C
233780444	chr2:233780444:G:A
233780451	chr2:233780451:C:A
233780518	chr2:233780518:G:A
233780543	chr2:233780543:G:T
233780732	chr2:233780732:G:C
233780775	chr2:233780775:A:G
233780787	chr2:233780787:T:C
233780897	chr2:233780897:C:G
233780904	chr2:233780904:C:T
233781105	chr2:233781105:G:A
233781184	chr2:233781184:C:G
233781299	chr2:233781299:T:C
233781447	chr2:233781447:A:G
233781779	chr2:233781779:C:T
233781929	chr2:233781929:T:C
233782145	chr2:233782145:A:G
233782409	chr2:233782409:T:C
233782755	chr2:233782755:A:G
233782952	chr2:233782952:T:TG
233783166	chr2:233783166:C:A
233783313	chr2:233783313:T:C
233783413	chr2:233783413:G:A
233783893	chr2:233783893:C:T
233783971	chr2:233783971:C:T
233784023	chr2:233784023:G:A
233784220	chr2:233784220:G:A
233784286	chr2:233784286:C:A
233784299	chr2:233784299:G:C
233784553	chr2:233784553:G:A
233784596	chr2:233784596:C:T
233784736	chr2:233784736:G:A
233784911	chr2:233784911:G:A
233785039	chr2:233785039:G:A
233785107	chr2:233785107:C:T
233785123	chr2:233785123:A:G
233785132	chr2:233785132:C:T
233785134	chr2:233785134:A:G
233785220	chr2:233785220:A:G
233785363	chr2:233785363:C:T
233786081	chr2:233786081:G:A
233786441	chr2:233786441:A:G
233786578	chr2:233786578:T:G
233786599	chr2:233786599:T:C
233786854	chr2:233786854:A:G
233786903	chr2:233786903:A:G
233787363	chr2:233787363:C:G
233788458	chr2:233788458:C:A
233788489	chr2:233788489:A:G
233788733	chr2:233788733:G:C
233788771	chr2:233788771:A:G
233788864	chr2:233788864:G:A
233789451	chr2:233789451:T:C
233789678	chr2:233789678:G:A
233789702	chr2:233789702:A:G
233789726	chr2:233789726:C:T
233790144	chr2:233790144:T:C
233790330	chr2:233790330:G:A
233790340	chr2:233790340:C:G
233790710	chr2:233790710:C:T
233790720	chr2:233790720:T:C
233791140	chr2:233791140:G:A
233791739	chr2:233791739:C:A
233791861	chr2:233791861:G:C
233791932	chr2:233791932:T:C
233791984	chr2:233791984:T:TG
233792219	chr2:233792219:C:G
233792223	chr2:233792223:C:T
233792337	chr2:233792337:G:A
233792846	chr2:233792846:A:G
233792941	chr2:233792941:G:A
233793176	chr2:233793176:A:G
233793581	chr2:233793581:G:A
233793813	chr2:233793813:T:C
233794259	chr2:233794259:C:T
233794490	chr2:233794490:T:C
233794959	chr2:233794959:T:A
233795021	chr2:233795021:T:C
233795164	chr2:233795164:C:G
233795430	chr2:233795430:G:A
233795630	chr2:233795630:C:T
233795672	chr2:233795672:A:G
233795838	chr2:233795838:G:A
233795849	chr2:233795849:T:G
233795928	chr2:233795928:C:G
233795961	chr2:233795961:C:T
233796040	chr2:233796040:C:A
233796044	chr2:233796044:T:C
233797242	chr2:233797242:A:G
233797271	chr2:233797271:C:T
233797521	chr2:233797521:A:G
233797545	chr2:233797545:C:T
233797930	chr2:233797930:A:G
233798232	chr2:233798232:G:T
233798695	chr2:233798695:T:C
233798701	chr2:233798701:C:A
233798817	chr2:233798817:A:G
233798921	chr2:233798921:G:C
233799198	chr2:233799198:T:C
233799275	chr2:233799275:A:G
233799303	chr2:233799303:G:C
233799506	chr2:233799506:C:T
233799548	chr2:233799548:G:A
233799782	chr2:233799782:G:A
233799924	chr2:233799924:G:A
233799983	chr2:233799983:G:A
233800074	chr2:233800074:T:G
233800178	chr2:233800178:T:G
233800269	chr2:233800269:T:C
233800354	chr2:233800354:C:T
233800852	chr2:233800852:G:GAT
233800894	chr2:233800894:C:T
233800959	chr2:233800959:A:C
233800965	chr2:233800965:C:A
233800968	chr2:233800968:C:A
233801185	chr2:233801185:C:G
233801587	chr2:233801587:G:T
233801650	chr2:233801650:A:G
233802020	chr2:233802020:G:A
233802185	chr2:233802185:G:C
233802362	chr2:233802362:G:T
233802518	chr2:233802518:T:C
233802717	chr2:233802717:G:C
233802733	chr2:233802733:C:T
233802753	chr2:233802753:T:C
233803360	chr2:233803360:C:G
233803365	chr2:233803365:G:T
233804006	chr2:233804006:C:A
233804275	chr2:233804275:G:A
233804783	chr2:233804783:C:T
233804925	chr2:233804925:C:A
233805060	chr2:233805060:T:C
233805166	chr2:233805166:G:T
233805366	chr2:233805366:A:G
233805374	chr2:233805374:A:G
233806093	chr2:233806093:A:G
233806139	chr2:233806139:A:T
233806437	chr2:233806437:A:G
233806937	chr2:233806937:C:T
233806999	chr2:233806999:A:T
233807096	chr2:233807096:G:T
233807381	chr2:233807381:T:A
233807725	chr2:233807725:C:T
233807780	chr2:233807780:G:A
233808181	chr2:233808181:A:C
233808205	chr2:233808205:C:G
233808257	chr2:233808257:G:A
233808499	chr2:233808499:G:A
233808585	chr2:233808585:C:T
233808593	chr2:233808593:A:G
233808792	chr2:233808792:G:A
233808802	chr2:233808802:T:G
233808852	chr2:233808852:G:C
233808870	chr2:233808870:G:A
233809096	chr2:233809096:C:G
233809439	chr2:233809439:C:G
233809648	chr2:233809648:C:T
233809746	chr2:233809746:C:A
233809917	chr2:233809917:CT:C
233809929	chr2:233809929:G:A
233809947	chr2:233809947:C:T
233810218	chr2:233810218:G:A
233810418	chr2:233810418:G:A
233811058	chr2:233811058:T:C
233811238	chr2:233811238:G:A
233811412	chr2:233811412:G:A
233811926	chr2:233811926:G:A
233811981	chr2:233811981:AC:A
233812084	chr2:233812084:T:G
233812089	chr2:233812089:G:A
233812201	chr2:233812201:A:G
233812321	chr2:233812321:T:C
233812641	chr2:233812641:C:A
233812798	chr2:233812798:G:A
233813128	chr2:233813128:G:T
233813189	chr2:233813189:T:G
233813411	chr2:233813411:G:A
233813419	chr2:233813419:T:C
233813494	chr2:233813494:A:G
233813822	chr2:233813822:G:A
233813918	chr2:233813918:T:C
233814166	chr2:233814166:G:A
233814205	chr2:233814205:G:A
233814480	chr2:233814480:G:A
233814497	chr2:233814497:C:G
233814553	chr2:233814553:GCCTATCTCTCTCTC:ACCTATCTCTCTCTC
233815065	chr2:233815065:T:C
233815110	chr2:233815110:C:T
233815345	chr2:233815345:T:C
233815402	chr2:233815402:G:A
233815416	chr2:233815416:C:T
233815579	chr2:233815579:G:A
233815609	chr2:233815609:T:G
233815889	chr2:233815889:G:A
233816296	chr2:233816296:T:C
233817173	chr2:233817173:A:G
233817453	chr2:233817453:C:T
233817508	chr2:233817508:G:A
233817615	chr2:233817615:C:A
233817718	chr2:233817718:A:T
233817866	chr2:233817866:G:A
233818198	chr2:233818198:C:T
233818320	chr2:233818320:G:C
233818687	chr2:233818687:C:G
233819340	chr2:233819340:C:T
233819512	chr2:233819512:C:A
233819780	chr2:233819780:G:A
233819965	chr2:233819965:C:T
233820265	chr2:233820265:A:G
233820276	chr2:233820276:A:G
233820855	chr2:233820855:C:A
233820948	chr2:233820948:G:A
233821340	chr2:233821340:G:A
233821458	chr2:233821458:A:G
233821513	chr2:233821513:A:G
233821754	chr2:233821754:TATA:T
233821794	chr2:233821794:T:C
233822037	chr2:233822037:G:C
233822161	chr2:233822161:G:A
233822325	chr2:233822325:T:G
233822426	chr2:233822426:C:T
233822655	chr2:233822655:G:C
233822682	chr2:233822682:C:T
233822976	chr2:233822976:AGGACGGCG:A
233823237	chr2:233823237:A:G
233823338	chr2:233823338:G:A
233823358	chr2:233823358:A:G
233823665	chr2:233823665:G:A
233823671	chr2:233823671:A:G
233823808	chr2:233823808:G:T
233824122	chr2:233824122:GT:G
233824170	chr2:233824170:A:C
233824418	chr2:233824418:T:G
233824657	chr2:233824657:A:G
233824743	chr2:233824743:G:T
233824894	chr2:233824894:A:C
233824913	chr2:233824913:G:T
233825305	chr2:233825305:C:T
233825450	chr2:233825450:T:C
233825518	chr2:233825518:T:C
233825715	chr2:233825715:T:A
233825761	chr2:233825761:A:G
233825892	chr2:233825892:G:A
233825900	chr2:233825900:A:T
233826132	chr2:233826132:C:A
233826426	chr2:233826426:C:T
233826917	chr2:233826917:T:C
233826983	chr2:233826983:A:G
233827001	chr2:233827001:G:A
233827233	chr2:233827233:A:G
233827588	chr2:233827588:G:T
233827665	chr2:233827665:A:G
233828479	chr2:233828479:G:A
233828487	chr2:233828487:T:C
233828629	chr2:233828629:G:C
233828986	chr2:233828986:A:G
233829529	chr2:233829529:A:G
233829826	chr2:233829826:G:A
233829877	chr2:233829877:T:C
233830202	chr2:233830202:C:T
233830594	chr2:233830594:G:A
233830882	chr2:233830882:C:T
233831164	chr2:233831164:T:G
233831224	chr2:233831224:C:A
233831415	chr2:233831415:A:G
233831490	chr2:233831490:G:A
233831511	chr2:233831511:G:A
233831585	chr2:233831585:C:T
233831664	chr2:233831664:C:T
233831703	chr2:233831703:T:C
233831835	chr2:233831835:A:G
233831844	chr2:233831844:T:G
233832112	chr2:233832112:A:G
233832376	chr2:233832376:T:C
233832382	chr2:233832382:A:AG
233832848	chr2:233832848:C:T
233833057	chr2:233833057:C:A
233833162	chr2:233833162:C:T
233833713	chr2:233833713:G:T
233834792	chr2:233834792:G:A
233834815	chr2:233834815:G:A
233834828	chr2:233834828:T:C
233834913	chr2:233834913:G:A
233835247	chr2:233835247:A:G
233835859	chr2:233835859:G:A
233836015	chr2:233836015:A:G
233836035	chr2:233836035:A:AG
233836743	chr2:233836743:A:G
233837005	chr2:233837005:C:T
233837143	chr2:233837143:A:G
233837200	chr2:233837200:C:T
233837458	chr2:233837458:ATAT:A
233837859	chr2:233837859:C:G
233838621	chr2:233838621:G:A
233838722	chr2:233838722:GAGA:G
233838752	chr2:233838752:A:C
233838760	chr2:233838760:C:T
233838768	chr2:233838768:C:T
233838813	chr2:233838813:A:G
233840055	chr2:233840055:T:C
233840089	chr2:233840089:AG:A
233840168	chr2:233840168:A:G
233840327	chr2:233840327:A:G
233840505	chr2:233840505:C:T
233840612	chr2:233840612:T:C
233840623	chr2:233840623:G:A
233840708	chr2:233840708:G:A
233841076	chr2:233841076:T:G
233841134	chr2:233841134:G:C
233841137	chr2:233841137:C:G
233841225	chr2:233841225:C:T
233842185	chr2:233842185:T:C
233842935	chr2:233842935:T:G
233843161	chr2:233843161:T:A
233843172	chr2:233843172:GAAT:G
233843373	chr2:233843373:G:T
233843514	chr2:233843514:T:A
233843735	chr2:233843735:C:T
233843992	chr2:233843992:C:T
233844010	chr2:233844010:G:A
233844362	chr2:233844362:G:A
233844493	chr2:233844493:G:A
233844613	chr2:233844613:G:A
233844761	chr2:233844761:T:C
233844872	chr2:233844872:T:A
233845162	chr2:233845162:T:C
233845236	chr2:233845236:C:T
233845284	chr2:233845284:T:C
233845627	chr2:233845627:T:C
233845860	chr2:233845860:G:A
233846031	chr2:233846031:A:AC
233846320	chr2:233846320:T:C
233846406	chr2:233846406:T:C
233846514	chr2:233846514:C:T
233846929	chr2:233846929:G:A
233847100	chr2:233847100:A:G
233847253	chr2:233847253:T:C
233847349	chr2:233847349:GC:G
233847359	chr2:233847359:G:A
233847594	chr2:233847594:G:A
233848132	chr2:233848132:T:TA
233848165	chr2:233848165:G:T
233848327	chr2:233848327:G:A
233848804	chr2:233848804:T:C
233849201	chr2:233849201:T:C
233849747	chr2:233849747:C:T
233849854	chr2:233849854:G:A
233849893	chr2:233849893:T:C
233849968	chr2:233849968:A:G
233850358	chr2:233850358:C:T
233850396	chr2:233850396:G:A
233850572	chr2:233850572:G:A
233850587	chr2:233850587:G:A
233850594	chr2:233850594:A:G
233850773	chr2:233850773:C:G
233850984	chr2:233850984:T:A
233851097	chr2:233851097:T:G
233851154	chr2:233851154:T:C
233851171	chr2:233851171:G:T
233851292	chr2:233851292:C:T
233851301	chr2:233851301:G:C
233851442	chr2:233851442:A:G
233851828	chr2:233851828:C:T
233852083	chr2:233852083:C:T
233852136	chr2:233852136:T:C
233852579	chr2:233852579:C:T
233852709	chr2:233852709:G:A
233853169	chr2:233853169:C:T
233853453	chr2:233853453:G:A
233853626	chr2:233853626:C:A
233853819	chr2:233853819:C:T
233854092	chr2:233854092:A:T
233854252	chr2:233854252:C:T
233854491	chr2:233854491:T:C
233854579	chr2:233854579:T:C
233854580	chr2:233854580:C:T
233854854	chr2:233854854:G:A
233854936	chr2:233854936:G:A
233855109	chr2:233855109:G:C
233855378	chr2:233855378:C:CAAAAAAAAAA
233855851	chr2:233855851:C:T
233855972	chr2:233855972:T:A
233856106	chr2:233856106:A:G
233856148	chr2:233856148:C:T
233856221	chr2:233856221:G:A
233856417	chr2:233856417:T:C
233856920	chr2:233856920:A:G
233856994	chr2:233856994:A:G
233857036	chr2:233857036:G:A
233857123	chr2:233857123:G:A
233857181	chr2:233857181:T:C
233857326	chr2:233857326:T:C
233857333	chr2:233857333:T:A
233857340	chr2:233857340:C:T
233857369	chr2:233857369:A:G
233857435	chr2:233857435:C:T
233857467	chr2:233857467:A:T
233858095	chr2:233858095:G:A
233858098	chr2:233858098:T:A
233858237	chr2:233858237:G:C
233858348	chr2:233858348:A:T
233858433	chr2:233858433:G:T
233858482	chr2:233858482:G:A
233858532	chr2:233858532:G:A
233858676	chr2:233858676:G:C
233858752	chr2:233858752:A:G
233858835	chr2:233858835:A:G
233858925	chr2:233858925:G:T
233859113	chr2:233859113:T:C
233859251	chr2:233859251:CAT:C
233859288	chr2:233859288:A:G
233859327	chr2:233859327:C:T
233859332	chr2:233859332:A:G
233859357	chr2:233859357:T:C
233859500	chr2:233859500:G:A
233859560	chr2:233859560:G:A
233859584	chr2:233859584:A:C
233859829	chr2:233859829:C:T
233860001	chr2:233860001:A:G
233860042	chr2:233860042:C:T
233860048	chr2:233860048:A:G
233860084	chr2:233860084:C:T
233860139	chr2:233860139:G:A
233860175	chr2:233860175:C:T
233860180	chr2:233860180:G:A
233860199	chr2:233860199:A:G
233860201	chr2:233860201:T:G
233860284	chr2:233860284:A:G
233860337	chr2:233860337:A:T
233860349	chr2:233860349:G:A
233860462	chr2:233860462:A:G
233860544	chr2:233860544:GT:G
233860620	chr2:233860620:A:G
233860659	chr2:233860659:A:G
233860814	chr2:233860814:G:A
233860922	chr2:233860922:G:C
233860975	chr2:233860975:C:T
233861377	chr2:233861377:T:C
233861444	chr2:233861444:T:C
233861471	chr2:233861471:A:G
233861681	chr2:233861681:A:G
233861907	chr2:233861907:A:G
233861908	chr2:233861908:A:G
233862042	chr2:233862042:G:A
233862075	chr2:233862075:C:G
233862076	chr2:233862076:T:G
233862378	chr2:233862378:T:C
233862411	chr2:233862411:A:G
233862588	chr2:233862588:C:T
233862644	chr2:233862644:T:C
233863084	chr2:233863084:T:C
233863204	chr2:233863204:A:T
233863389	chr2:233863389:A:T
233863581	chr2:233863581:A:G
233863639	chr2:233863639:C:T
233863721	chr2:233863721:G:A
233863736	chr2:233863736:A:G
233863758	chr2:233863758:G:A
233863775	chr2:233863775:C:G
233864337	chr2:233864337:G:A
233864547	chr2:233864547:C:T
233864751	chr2:233864751:T:C
233864795	chr2:233864795:C:A
233865054	chr2:233865054:G:A
233865083	chr2:233865083:A:G
233865379	chr2:233865379:C:T
233865430	chr2:233865430:A:G
233865503	chr2:233865503:G:A
233866523	chr2:233866523:T:C
233866829	chr2:233866829:T:C
233866909	chr2:233866909:C:A
233867200	chr2:233867200:CT:C
233867295	chr2:233867295:A:G
233867532	chr2:233867532:G:A
233867666	chr2:233867666:C:T
233867691	chr2:233867691:G:A
233868105	chr2:233868105:G:A
233868106	chr2:233868106:G:C
233868193	chr2:233868193:C:T
233868562	chr2:233868562:G:A
233868854	chr2:233868854:A:T
233869028	chr2:233869028:C:G
233869354	chr2:233869354:C:T
233870277	chr2:233870277:CTTG:C
233870533	chr2:233870533:A:G
233870982	chr2:233870982:C:T
233870998	chr2:233870998:C:T
233871485	chr2:233871485:A:G
233871619	chr2:233871619:ACT:A
233872192	chr2:233872192:C:T
233872698	chr2:233872698:A:G
233873609	chr2:233873609:T:C
233873807	chr2:233873807:T:C
233873808	chr2:233873808:G:A
233873996	chr2:233873996:G:T
233874269	chr2:233874269:T:C
233874416	chr2:233874416:T:C
233874563	chr2:233874563:G:A
233874726	chr2:233874726:T:C
233874741	chr2:233874741:C:A
233874880	chr2:233874880:C:T
233874902	chr2:233874902:T:C
233875054	chr2:233875054:A:G
233875287	chr2:233875287:T:C
233875346	chr2:233875346:G:A
233875433	chr2:233875433:CTCT:C
233875471	chr2:233875471:G:T
233875513	chr2:233875513:T:C
233875600	chr2:233875600:G:A
233875985	chr2:233875985:C:A
233876249	chr2:233876249:G:A
233877794	chr2:233877794:G:A
233878338	chr2:233878338:T:C
233878515	chr2:233878515:G:GTA
233879137	chr2:233879137:T:C
233879531	chr2:233879531:G:A
233880088	chr2:233880088:G:A
233880115	chr2:233880115:G:A
233880221	chr2:233880221:C:T
233880282	chr2:233880282:A:C
233880613	chr2:233880613:T:C
233880745	chr2:233880745:CT:C
233880794	chr2:233880794:T:C
233880889	chr2:233880889:A:G
233881185	chr2:233881185:T:G
233881465	chr2:233881465:A:G
233881535	chr2:233881535:G:A
233881614	chr2:233881614:T:C
233881647	chr2:233881647:C:A
233881660	chr2:233881660:G:A
233882083	chr2:233882083:C:A
233882345	chr2:233882345:G:A
233882349	chr2:233882349:G:A
233882452	chr2:233882452:C:T
233882794	chr2:233882794:C:T
233882961	chr2:233882961:G:A
233883112	chr2:233883112:A:G
233883205	chr2:233883205:C:T
233883913	chr2:233883913:A:G
233884005	chr2:233884005:C:A
233884134	chr2:233884134:C:T
233884533	chr2:233884533:T:C
233884727	chr2:233884727:C:A
233884756	chr2:233884756:G:T
233885305	chr2:233885305:G:T
233885640	chr2:233885640:A:G
233885647	chr2:233885647:C:T
233885767	chr2:233885767:G:C
233886592	chr2:233886592:G:A
233886701	chr2:233886701:C:T
233886722	chr2:233886722:G:A
233886879	chr2:233886879:T:A
233887050	chr2:233887050:AT:A
233887355	chr2:233887355:T:G
233887739	chr2:233887739:C:T
233887801	chr2:233887801:A:T
233888061	chr2:233888061:C:A
233888285	chr2:233888285:G:C
233888637	chr2:233888637:G:T
233888744	chr2:233888744:G:A
233888813	chr2:233888813:GA:G
233889389	chr2:233889389:C:G
233889611	chr2:233889611:A:T
233889630	chr2:233889630:G:A
233889736	chr2:233889736:A:G
233890263	chr2:233890263:CA:C
233890530	chr2:233890530:G:A
233890998	chr2:233890998:A:G
233891117	chr2:233891117:C:G
233891278	chr2:233891278:A:G
233891513	chr2:233891513:G:A
233891524	chr2:233891524:G:T
233891700	chr2:233891700:G:T
233891792	chr2:233891792:C:T
233892043	chr2:233892043:G:A
233892360	chr2:233892360:G:A
233892404	chr2:233892404:G:A
233892552	chr2:233892552:T:C
233893093	chr2:233893093:C:G
233893139	chr2:233893139:C:T
233893218	chr2:233893218:G:A
233893397	chr2:233893397:C:A
233893457	chr2:233893457:C:A
233893541	chr2:233893541:A:T
233893675	chr2:233893675:T:A
233893998	chr2:233893998:G:T
233894297	chr2:233894297:A:G
233894529	chr2:233894529:A:G
233894532	chr2:233894532:AC:A
233894668	chr2:233894668:C:T
233894720	chr2:233894720:A:G
233894753	chr2:233894753:G:A
233894906	chr2:233894906:C:T
233895138	chr2:233895138:T:G
233895199	chr2:233895199:C:T
233895203	chr2:233895203:T:C
233895604	chr2:233895604:G:A
233895650	chr2:233895650:A:G
233895680	chr2:233895680:T:G
233895813	chr2:233895813:T:C
233896309	chr2:233896309:G:A
233896378	chr2:233896378:A:G
233896706	chr2:233896706:C:T
233896785	chr2:233896785:T:C
233896977	chr2:233896977:C:G
233897049	chr2:233897049:C:T
233897489	chr2:233897489:C:A
233897846	chr2:233897846:C:T
233898187	chr2:233898187:G:A
233898250	chr2:233898250:A:G
233898586	chr2:233898586:A:G
233898969	chr2:233898969:A:G
233899368	chr2:233899368:G:T
233899416	chr2:233899416:G:C
233899679	chr2:233899679:A:G
233899733	chr2:233899733:A:C
233899924	chr2:233899924:A:G
233899943	chr2:233899943:C:T
233900180	chr2:233900180:T:C
233900496	chr2:233900496:T:C
233900602	chr2:233900602:A:G
233900821	chr2:233900821:C:T
233900851	chr2:233900851:T:C
233900982	chr2:233900982:G:A
233901062	chr2:233901062:C:T
233901148	chr2:233901148:G:C
233901196	chr2:233901196:T:C
233901225	chr2:233901225:T:C
233901311	chr2:233901311:A:G
233901359	chr2:233901359:A:C
233901783	chr2:233901783:TAG:T
233902381	chr2:233902381:C:G
233902999	chr2:233902999:C:A
233903178	chr2:233903178:T:C
233903266	chr2:233903266:G:T
233903442	chr2:233903442:C:G
233903614	chr2:233903614:C:G
233903776	chr2:233903776:AC:A
233903803	chr2:233903803:A:T
233903963	chr2:233903963:T:G
233904051	chr2:233904051:C:T
233904144	chr2:233904144:C:T
233904537	chr2:233904537:A:G
233904770	chr2:233904770:G:C
233905021	chr2:233905021:C:T
233905067	chr2:233905067:C:T
233905328	chr2:233905328:C:T
233905414	chr2:233905414:C:T
233905429	chr2:233905429:G:C
233905592	chr2:233905592:T:A
233905638	chr2:233905638:G:C
233906083	chr2:233906083:TA:T
233906522	chr2:233906522:G:A
233906903	chr2:233906903:G:A
233907027	chr2:233907027:C:T
233907350	chr2:233907350:T:A
233907386	chr2:233907386:A:G
233907808	chr2:233907808:G:A
233908098	chr2:233908098:C:A
233908659	chr2:233908659:AT:A
233908743	chr2:233908743:A:G
233908843	chr2:233908843:C:T
233909001	chr2:233909001:C:T
233909016	chr2:233909016:G:A
233909188	chr2:233909188:G:A
233909195	chr2:233909195:T:A
233909613	chr2:233909613:G:A
233909854	chr2:233909854:G:A
233910224	chr2:233910224:G:A
233910249	chr2:233910249:A:G
233910322	chr2:233910322:G:A
233910554	chr2:233910554:C:T
233910804	chr2:233910804:T:A
233910814	chr2:233910814:A:T
233911038	chr2:233911038:A:G
233911057	chr2:233911057:C:T
233911102	chr2:233911102:G:A
233911143	chr2:233911143:C:T
233911313	chr2:233911313:A:C
233911933	chr2:233911933:C:G
233911947	chr2:233911947:A:C
233912016	chr2:233912016:A:G
233912088	chr2:233912088:CAGAAT:C
233912335	chr2:233912335:GA:G
233912338	chr2:233912338:A:G
233912537	chr2:233912537:T:C
233912734	chr2:233912734:G:A
233912800	chr2:233912800:G:C
233912885	chr2:233912885:G:A
233913756	chr2:233913756:G:C
233913821	chr2:233913821:G:A
233913873	chr2:233913873:G:A
233914413	chr2:233914413:A:G
233914462	chr2:233914462:T:C
233914885	chr2:233914885:A:T
233915914	chr2:233915914:T:C
233916086	chr2:233916086:A:G
233916142	chr2:233916142:A:T
233916257	chr2:233916257:C:G
233916448	chr2:233916448:T:C
233916724	chr2:233916724:G:A
233916914	chr2:233916914:G:A
233917017	chr2:233917017:A:T
233917239	chr2:233917239:A:G
233917250	chr2:233917250:C:G
233917411	chr2:233917411:T:C
233917423	chr2:233917423:G:A
233917610	chr2:233917610:G:A
233917824	chr2:233917824:GT:G
233918003	chr2:233918003:A:G
233918294	chr2:233918294:T:C
233918357	chr2:233918357:T:C
233919016	chr2:233919016:G:A
233919032	chr2:233919032:TC:T
233919155	chr2:233919155:C:A
233919350	chr2:233919350:C:T
233920010	chr2:233920010:G:A
233920079	chr2:233920079:G:A
233920945	chr2:233920945:C:T
233921130	chr2:233921130:G:A
233921255	chr2:233921255:C:T
233921418	chr2:233921418:G:T
233921448	chr2:233921448:C:T
233921795	chr2:233921795:C:T
233921931	chr2:233921931:C:T
233922108	chr2:233922108:CA:C
233922454	chr2:233922454:T:C
233922678	chr2:233922678:T:C
233922878	chr2:233922878:T:C
233922946	chr2:233922946:T:G
233923105	chr2:233923105:G:A
233923405	chr2:233923405:C:T
233923743	chr2:233923743:A:T
233924046	chr2:233924046:G:A
233924179	chr2:233924179:A:G
233924398	chr2:233924398:C:A
233924812	chr2:233924812:G:A
233925531	chr2:233925531:C:A
233925581	chr2:233925581:G:A
233926457	chr2:233926457:G:A
233926525	chr2:233926525:C:T
233926795	chr2:233926795:T:C
233926890	chr2:233926890:C:T
233927034	chr2:233927034:C:G
233927535	chr2:233927535:C:G
233927539	chr2:233927539:A:G
233927581	chr2:233927581:G:C
233927973	chr2:233927973:TTTC:T
233928125	chr2:233928125:A:G
233928209	chr2:233928209:G:T
233928621	chr2:233928621:T:C
233928645	chr2:233928645:G:A
233928868	chr2:233928868:T:C
233928963	chr2:233928963:T:A
233929006	chr2:233929006:TTTA:T
233929007	chr2:233929007:TTA:T
233929092	chr2:233929092:T:C
233929163	chr2:233929163:A:G
233929232	chr2:233929232:C:T
233929375	chr2:233929375:A:G
233929387	chr2:233929387:A:T
233929662	chr2:233929662:C:T
233930096	chr2:233930096:C:T
233930221	chr2:233930221:A:T
233930302	chr2:233930302:G:C
233930309	chr2:233930309:G:A
233930759	chr2:233930759:C:T
233931387	chr2:233931387:C:T
233931516	chr2:233931516:T:C
233931675	chr2:233931675:C:T
233931712	chr2:233931712:T:C
233931779	chr2:233931779:T:A
233931950	chr2:233931950:G:A
233932065	chr2:233932065:G:A
233932437	chr2:233932437:C:T
233932438	chr2:233932438:C:T
233932877	chr2:233932877:T:A
233932898	chr2:233932898:T:A
233932961	chr2:233932961:C:T
233933016	chr2:233933016:C:T
233933036	chr2:233933036:G:A
233933354	chr2:233933354:CACTTA:C
233933442	chr2:233933442:C:T
233933464	chr2:233933464:C:T
233933474	chr2:233933474:C:T
233933683	chr2:233933683:A:G
233933789	chr2:233933789:TG:T
233934005	chr2:233934005:C:T
233934063	chr2:233934063:C:T
233934271	chr2:233934271:C:A
233934580	chr2:233934580:C:T
233934664	chr2:233934664:C:T
233934748	chr2:233934748:A:G
233934849	chr2:233934849:C:T
233935272	chr2:233935272:C:T
233935317	chr2:233935317:G:T
233935494	chr2:233935494:G:GAGGCAC
233935622	chr2:233935622:A:C
233936301	chr2:233936301:A:G
233936490	chr2:233936490:G:A
233936503	chr2:233936503:C:A
233936698	chr2:233936698:G:A
233936783	chr2:233936783:C:T
233936927	chr2:233936927:T:C
233936936	chr2:233936936:A:G
233937635	chr2:233937635:T:C
233937757	chr2:233937757:G:A
233938296	chr2:233938296:G:A
233938319	chr2:233938319:G:A
233938656	chr2:233938656:T:C
233938834	chr2:233938834:C:T
233938862	chr2:233938862:C:A
233938929	chr2:233938929:A:G
233939179	chr2:233939179:A:C
233939201	chr2:233939201:G:GT
233939504	chr2:233939504:T:C
233939587	chr2:233939587:C:T
233939853	chr2:233939853:A:G
233940259	chr2:233940259:G:A
233940535	chr2:233940535:A:G
233940552	chr2:233940552:T:C
233940695	chr2:233940695:G:GA
233940906	chr2:233940906:G:A
233941024	chr2:233941024:A:C
233941714	chr2:233941714:T:C
233941757	chr2:233941757:G:A
233942023	chr2:233942023:C:T
233942358	chr2:233942358:A:G
233942727	chr2:233942727:C:G
233942844	chr2:233942844:A:G
233942915	chr2:233942915:A:T
233943217	chr2:233943217:A:G
233943364	chr2:233943364:T:C
233943858	chr2:233943858:C:T
233943859	chr2:233943859:G:A
233944048	chr2:233944048:G:A
233944140	chr2:233944140:T:G
233944215	chr2:233944215:G:A
233944389	chr2:233944389:A:G
233945061	chr2:233945061:ACT:A
233945903	chr2:233945903:A:T
233945908	chr2:233945908:A:G
233946290	chr2:233946290:A:G
233946382	chr2:233946382:A:G
233946527	chr2:233946527:G:A
233946710	chr2:233946710:T:C
233946723	chr2:233946723:G:T
233946777	chr2:233946777:T:C
233947711	chr2:233947711:C:T
233948374	chr2:233948374:T:C
233948549	chr2:233948549:A:G
233948607	chr2:233948607:G:T
233948755	chr2:233948755:G:A
233948776	chr2:233948776:C:T
233949055	chr2:233949055:G:A
233949225	chr2:233949225:C:T
233950412	chr2:233950412:G:T
233950447	chr2:233950447:A:AG
233951223	chr2:233951223:C:T
233951439	chr2:233951439:G:A
233951462	chr2:233951462:C:T
233951468	chr2:233951468:C:T
233951620	chr2:233951620:G:A
233951947	chr2:233951947:C:T
233952588	chr2:233952588:A:C
233952992	chr2:233952992:A:G
233953285	chr2:233953285:T:C
233953396	chr2:233953396:A:G
233953431	chr2:233953431:A:G
233953433	chr2:233953433:A:G
233953607	chr2:233953607:T:G
233953667	chr2:233953667:C:A
233954006	chr2:233954006:C:T
233954140	chr2:233954140:G:A
233954255	chr2:233954255:A:G
233954926	chr2:233954926:T:A
233955054	chr2:233955054:A:G
233955288	chr2:233955288:G:A
233955734	chr2:233955734:C:T
233955749	chr2:233955749:G:A
233956562	chr2:233956562:T:C
233956690	chr2:233956690:A:G
233957575	chr2:233957575:A:G
233957632	chr2:233957632:T:A
233957785	chr2:233957785:G:A
233957895	chr2:233957895:C:T
233957946	chr2:233957946:A:G
233958749	chr2:233958749:C:T
233958869	chr2:233958869:A:G
233959150	chr2:233959150:G:A
233959174	chr2:233959174:C:T
233959273	chr2:233959273:G:A
233959293	chr2:233959293:T:G
233959785	chr2:233959785:C:T
233959860	chr2:233959860:C:A
233959929	chr2:233959929:G:A
233960321	chr2:233960321:C:T
233960798	chr2:233960798:T:C
233961048	chr2:233961048:G:A
233961264	chr2:233961264:C:T
233961539	chr2:233961539:C:T
233961819	chr2:233961819:G:A
233962198	chr2:233962198:A:G
233962699	chr2:233962699:G:A
233962945	chr2:233962945:T:C
233963105	chr2:233963105:G:T
233963137	chr2:233963137:A:G
233964167	chr2:233964167:C:T
233964479	chr2:233964479:G:A
233965026	chr2:233965026:C:G
233965758	chr2:233965758:G:T
233965934	chr2:233965934:C:T
233966038	chr2:233966038:C:T
233966139	chr2:233966139:T:C
233966403	chr2:233966403:G:A
233966495	chr2:233966495:T:C
233966789	chr2:233966789:A:G
233966978	chr2:233966978:A:G
233967278	chr2:233967278:G:T
233967312	chr2:233967312:C:T
233967393	chr2:233967393:A:G
233967727	chr2:233967727:G:A
233968111	chr2:233968111:C:T
233968128	chr2:233968128:G:A
233968193	chr2:233968193:A:G
233968382	chr2:233968382:G:A
233968447	chr2:233968447:G:A
233969307	chr2:233969307:G:A
233969360	chr2:233969360:T:G
233969617	chr2:233969617:G:A
233969829	chr2:233969829:C:T
233970026	chr2:233970026:T:C
233970096	chr2:233970096:C:T
233970130	chr2:233970130:T:C
233970150	chr2:233970150:A:G
233970169	chr2:233970169:G:A
233970784	chr2:233970784:G:T
233970800	chr2:233970800:T:C
233971144	chr2:233971144:C:T
233971209	chr2:233971209:C:T
233971600	chr2:233971600:C:T
233971676	chr2:233971676:C:T
233971712	chr2:233971712:T:G
233972090	chr2:233972090:T:C
233972135	chr2:233972135:T:A
233972467	chr2:233972467:C:T
233972723	chr2:233972723:C:G
233972801	chr2:233972801:T:G
233973020	chr2:233973020:C:T
233973087	chr2:233973087:C:T
233973207	chr2:233973207:G:A
233973498	chr2:233973498:C:T
233973499	chr2:233973499:T:C
233974258	chr2:233974258:G:A
233974276	chr2:233974276:C:T
233974292	chr2:233974292:G:C
233974523	chr2:233974523:C:A
233974664	chr2:233974664:C:T
233974736	chr2:233974736:A:G
233975029	chr2:233975029:G:A
233975291	chr2:233975291:T:C
233975300	chr2:233975300:T:C
233975373	chr2:233975373:C:G
233975499	chr2:233975499:A:G
233975619	chr2:233975619:G:A
233975652	chr2:233975652:G:A
233975710	chr2:233975710:G:A
233976133	chr2:233976133:C:T
233976466	chr2:233976466:G:A
233976845	chr2:233976845:G:A
233976867	chr2:233976867:G:C
233977083	chr2:233977083:GTA:G
233977209	chr2:233977209:T:C
233977217	chr2:233977217:TA:T
233977400	chr2:233977400:G:A
233977436	chr2:233977436:G:A
233977786	chr2:233977786:T:C
233978172	chr2:233978172:C:T
233978173	chr2:233978173:G:A
233978491	chr2:233978491:G:A
233978884	chr2:233978884:G:A
233979102	chr2:233979102:A:T
233979295	chr2:233979295:T:G
233979358	chr2:233979358:G:A
233979517	chr2:233979517:T:C
233979551	chr2:233979551:GA:G
233979557	chr2:233979557:A:G
233979999	chr2:233979999:T:C
233980533	chr2:233980533:G:T
233980794	chr2:233980794:A:T
233980871	chr2:233980871:C:T
233980930	chr2:233980930:CTGGGCA:C
233981002	chr2:233981002:G:A
233981333	chr2:233981333:G:A
233981518	chr2:233981518:G:T
233981747	chr2:233981747:G:T
233981788	chr2:233981788:A:G
233981975	chr2:233981975:T:A
233982149	chr2:233982149:C:T
233982411	chr2:233982411:G:A
233982664	chr2:233982664:A:G
233982738	chr2:233982738:G:A
233983211	chr2:233983211:C:A
233983333	chr2:233983333:C:T
233983342	chr2:233983342:A:G
233983483	chr2:233983483:T:C
233983731	chr2:233983731:G:T
233983825	chr2:233983825:T:A
233984329	chr2:233984329:C:A
233984629	chr2:233984629:G:A
233984956	chr2:233984956:C:T
233985201	chr2:233985201:TG:T
233985386	chr2:233985386:T:A
233985529	chr2:233985529:C:G
233985633	chr2:233985633:C:T
233985909	chr2:233985909:A:G
233986002	chr2:233986002:G:A
233986119	chr2:233986119:G:A
233986249	chr2:233986249:G:A
233986589	chr2:233986589:A:G
233986649	chr2:233986649:T:C
233986964	chr2:233986964:T:A
233987258	chr2:233987258:G:T
233987266	chr2:233987266:T:C
233987667	chr2:233987667:G:A
233987670	chr2:233987670:G:A
233987780	chr2:233987780:C:A
233987864	chr2:233987864:TTC:T
233987946	chr2:233987946:C:T
233987947	chr2:233987947:G:A
233988161	chr2:233988161:G:A
233988198	chr2:233988198:A:T
233988280	chr2:233988280:T:C
233988435	chr2:233988435:G:A
233988700	chr2:233988700:G:T
233988852	chr2:233988852:G:T
233989074	chr2:233989074:C:T
233989247	chr2:233989247:G:A
233989742	chr2:233989742:C:T
233989900	chr2:233989900:T:C
233990126	chr2:233990126:G:A
233990514	chr2:233990514:T:C
233990523	chr2:233990523:A:G
233990881	chr2:233990881:A:G
233991060	chr2:233991060:G:A
233991064	chr2:233991064:C:G
233991406	chr2:233991406:C:T
233991488	chr2:233991488:G:A
233991590	chr2:233991590:G:A
233991621	chr2:233991621:G:C
233991797	chr2:233991797:A:G
233992031	chr2:233992031:G:A
233992270	chr2:233992270:G:A
233992526	chr2:233992526:T:G
233992780	chr2:233992780:C:T
233992970	chr2:233992970:C:T
233993057	chr2:233993057:A:G
233993216	chr2:233993216:C:T
233993396	chr2:233993396:T:C
233993473	chr2:233993473:G:C
233994168	chr2:233994168:A:C
233994215	chr2:233994215:C:T
233994356	chr2:233994356:C:G
233994357	chr2:233994357:T:C
233994450	chr2:233994450:G:T
233994710	chr2:233994710:T:C
233995188	chr2:233995188:A:G
233995396	chr2:233995396:G:A
233995500	chr2:233995500:T:C
233996434	chr2:233996434:C:T
233996731	chr2:233996731:C:T
233996744	chr2:233996744:A:G
233996919	chr2:233996919:T:C
233997044	chr2:233997044:T:C
233997218	chr2:233997218:G:A
233997402	chr2:233997402:G:T
233997882	chr2:233997882:C:T
233998138	chr2:233998138:T:G
233998390	chr2:233998390:G:A
233999172	chr2:233999172:A:AGCTGG
233999247	chr2:233999247:G:T
233999251	chr2:233999251:A:G
233999279	chr2:233999279:G:A
233999335	chr2:233999335:A:G
233999598	chr2:233999598:C:A
233999852	chr2:233999852:T:C
233999964	chr2:233999964:A:G
234000265	chr2:234000265:C:T
234000274	chr2:234000274:C:A
234000311	chr2:234000311:A:G
234000743	chr2:234000743:G:A
234000747	chr2:234000747:C:T
234001020	chr2:234001020:G:A
234001155	chr2:234001155:G:A
234001204	chr2:234001204:G:A
234001358	chr2:234001358:C:G
234001467	chr2:234001467:CATT:C
234001798	chr2:234001798:T:C
234001833	chr2:234001833:C:T
234002284	chr2:234002284:T:C
234002307	chr2:234002307:A:T
234002330	chr2:234002330:T:C
234002723	chr2:234002723:G:A
234002800	chr2:234002800:T:C
234002802	chr2:234002802:T:A
234003156	chr2:234003156:G:A
234003440	chr2:234003440:A:G
234003477	chr2:234003477:A:T
234003571	chr2:234003571:C:T
234003649	chr2:234003649:C:A
234004017	chr2:234004017:T:G
234004155	chr2:234004155:G:A
234004295	chr2:234004295:G:A
234005435	chr2:234005435:T:C
234005563	chr2:234005563:T:C
234006277	chr2:234006277:T:G
234006563	chr2:234006563:G:C
234006660	chr2:234006660:T:C
234006896	chr2:234006896:C:G
234007826	chr2:234007826:C:T
234008150	chr2:234008150:A:G
234008190	chr2:234008190:A:G
234008199	chr2:234008199:G:A
234008512	chr2:234008512:G:A
234008934	chr2:234008934:G:A
234009088	chr2:234009088:C:T
234009323	chr2:234009323:A:G
234009502	chr2:234009502:G:A
234009571	chr2:234009571:C:T
234009689	chr2:234009689:T:G
234009747	chr2:234009747:G:C
234009884	chr2:234009884:C:A
234009945	chr2:234009945:C:T
234010132	chr2:234010132:G:T
234010159	chr2:234010159:G:A
234010261	chr2:234010261:T:C
234010474	chr2:234010474:T:G
234010556	chr2:234010556:T:C
234010646	chr2:234010646:T:C
234010670	chr2:234010670:G:A
234010679	chr2:234010679:G:A
234010944	chr2:234010944:T:C
234011061	chr2:234011061:A:G
234011132	chr2:234011132:T:C
234011480	chr2:234011480:C:T
234011645	chr2:234011645:G:A
234011745	chr2:234011745:C:T
234011966	chr2:234011966:A:G
234012400	chr2:234012400:A:C
234012448	chr2:234012448:C:T
234012465	chr2:234012465:G:T
234012671	chr2:234012671:C:T
234012672	chr2:234012672:C:G
234012791	chr2:234012791:G:A
234013243	chr2:234013243:T:G
234013718	chr2:234013718:T:C
234014197	chr2:234014197:A:T
234014224	chr2:234014224:T:C
234014511	chr2:234014511:A:G
234014718	chr2:234014718:G:A
234014874	chr2:234014874:A:G
234014916	chr2:234014916:G:A
234015223	chr2:234015223:C:T
234015310	chr2:234015310:C:T
234015586	chr2:234015586:A:C
234016165	chr2:234016165:A:G
234016297	chr2:234016297:T:C
234016400	chr2:234016400:A:C
234016540	chr2:234016540:G:C
234016991	chr2:234016991:G:A
234017685	chr2:234017685:T:C
234017927	chr2:234017927:G:A
234018064	chr2:234018064:T:TC
234018106	chr2:234018106:G:A
234018616	chr2:234018616:G:T
234018703	chr2:234018703:G:T
234018966	chr2:234018966:C:G
234019049	chr2:234019049:T:A
234019146	chr2:234019146:G:T
234019248	chr2:234019248:TA:T
234019581	chr2:234019581:A:G
234019706	chr2:234019706:T:C
234019873	chr2:234019873:G:A
234019968	chr2:234019968:A:G
234020019	chr2:234020019:T:A
234020329	chr2:234020329:T:TG
234020362	chr2:234020362:C:T
234020406	chr2:234020406:A:G
234020462	chr2:234020462:A:G
234020498	chr2:234020498:T:C
234020526	chr2:234020526:G:A
234020545	chr2:234020545:C:T
234020737	chr2:234020737:AAGAC:A
234020851	chr2:234020851:G:T
234020885	chr2:234020885:T:G
234020915	chr2:234020915:T:C
234021042	chr2:234021042:T:C
234021302	chr2:234021302:G:A
234021317	chr2:234021317:G:A
234021667	chr2:234021667:G:A
234021776	chr2:234021776:A:G
234022038	chr2:234022038:G:A
234022093	chr2:234022093:G:A
234022159	chr2:234022159:T:C
234022450	chr2:234022450:AACTT:A
234022518	chr2:234022518:A:T
234022681	chr2:234022681:A:T
234022713	chr2:234022713:G:C
234022790	chr2:234022790:G:A
234023071	chr2:234023071:C:G
234023206	chr2:234023206:A:G
234023259	chr2:234023259:T:C
234023270	chr2:234023270:ATGAAGCCACAAACCCTCGCAG:A
234023293	chr2:234023293:G:A
234023401	chr2:234023401:G:A
234023453	chr2:234023453:C:G
234023473	chr2:234023473:C:T
234023521	chr2:234023521:C:T
234023795	chr2:234023795:C:T
234024117	chr2:234024117:G:C
234024184	chr2:234024184:C:T
234024310	chr2:234024310:T:G
234024789	chr2:234024789:A:T
234024794	chr2:234024794:A:G
234024836	chr2:234024836:C:T
234024915	chr2:234024915:A:G
234024954	chr2:234024954:C:T
234024986	chr2:234024986:T:C
234025441	chr2:234025441:T:C
234025542	chr2:234025542:A:G
234026302	chr2:234026302:G:A
234026508	chr2:234026508:G:A
234026558	chr2:234026558:T:C
234026641	chr2:234026641:C:G
234026676	chr2:234026676:A:G
234026794	chr2:234026794:CTTGACCATT:C
234027029	chr2:234027029:C:T
234027115	chr2:234027115:G:A
234027321	chr2:234027321:A:G
234027698	chr2:234027698:A:G
234027785	chr2:234027785:A:G
234027971	chr2:234027971:C:G
234028106	chr2:234028106:C:G
234028269	chr2:234028269:T:C
234028301	chr2:234028301:C:G
234028345	chr2:234028345:C:T
234028457	chr2:234028457:C:T
234028559	chr2:234028559:A:G
234028616	chr2:234028616:G:T
234028961	chr2:234028961:G:T
234029105	chr2:234029105:C:T
234029238	chr2:234029238:C:T
234029243	chr2:234029243:T:A
234029274	chr2:234029274:A:G
234029620	chr2:234029620:G:A
234029671	chr2:234029671:T:C
234029745	chr2:234029745:A:G
234029817	chr2:234029817:A:G
234030018	chr2:234030018:C:T
234030137	chr2:234030137:T:C
234030244	chr2:234030244:C:T
234030444	chr2:234030444:TC:T
234030498	chr2:234030498:C:T
234030499	chr2:234030499:C:T
234030735	chr2:234030735:C:T
234030837	chr2:234030837:G:A
234030841	chr2:234030841:G:A
234030936	chr2:234030936:G:A
234031207	chr2:234031207:G:A
234031479	chr2:234031479:C:T
234031495	chr2:234031495:T:G
234031517	chr2:234031517:T:C
234031604	chr2:234031604:G:A
234031758	chr2:234031758:C:T
234031789	chr2:234031789:C:T
234031931	chr2:234031931:C:T
234032106	chr2:234032106:TC:T
234032646	chr2:234032646:G:T
234032817	chr2:234032817:A:C
234033892	chr2:234033892:A:G
234034113	chr2:234034113:A:G
234034303	chr2:234034303:A:G
234034388	chr2:234034388:T:C
234034544	chr2:234034544:T:C
234034641	chr2:234034641:G:A
234034948	chr2:234034948:A:G
234035151	chr2:234035151:T:C
234035224	chr2:234035224:C:T
234035337	chr2:234035337:C:T
234035384	chr2:234035384:A:G
234035399	chr2:234035399:G:A
234035872	chr2:234035872:C:A
234036085	chr2:234036085:A:C
234036118	chr2:234036118:A:G
234036402	chr2:234036402:G:A
234036476	chr2:234036476:T:C
234036580	chr2:234036580:T:C
234036693	chr2:234036693:A:T
234036918	chr2:234036918:G:A
234037026	chr2:234037026:A:G
234037064	chr2:234037064:C:T
234037140	chr2:234037140:T:C
234037178	chr2:234037178:T:C
234037240	chr2:234037240:C:T
234037348	chr2:234037348:G:A
234037463	chr2:234037463:G:A
234037578	chr2:234037578:A:G
234037751	chr2:234037751:G:A
234038014	chr2:234038014:T:A
234038081	chr2:234038081:G:A
234038311	chr2:234038311:A:G
234038730	chr2:234038730:T:C
234039557	chr2:234039557:C:T
234039728	chr2:234039728:A:T
234039817	chr2:234039817:G:A
234039943	chr2:234039943:G:A
234040040	chr2:234040040:G:A
234040052	chr2:234040052:G:A
234040256	chr2:234040256:G:T
234040360	chr2:234040360:G:A
234040923	chr2:234040923:C:T
234041189	chr2:234041189:G:A
234041339	chr2:234041339:A:G
234041387	chr2:234041387:T:A
234041749	chr2:234041749:A:C
234041787	chr2:234041787:A:G
234041975	chr2:234041975:A:C
234042335	chr2:234042335:A:G
234042343	chr2:234042343:T:A
234042353	chr2:234042353:C:T
234042570	chr2:234042570:A:G
234042826	chr2:234042826:C:G
234042872	chr2:234042872:G:A
234043377	chr2:234043377:T:C
234043523	chr2:234043523:G:A
234043664	chr2:234043664:C:T
234043741	chr2:234043741:C:T
234043775	chr2:234043775:A:G
234043784	chr2:234043784:G:A
234043817	chr2:234043817:C:T
234044273	chr2:234044273:G:A
234044497	chr2:234044497:T:C
234044538	chr2:234044538:A:G
234044581	chr2:234044581:A:G
234044655	chr2:234044655:A:G
234044898	chr2:234044898:A:G
234044987	chr2:234044987:G:A
234045038	chr2:234045038:C:A
234045081	chr2:234045081:AAAT:A
234045334	chr2:234045334:T:G
234045352	chr2:234045352:A:G
234045358	chr2:234045358:C:A
234045423	chr2:234045423:C:T
234045547	chr2:234045547:A:C
234045640	chr2:234045640:T:C
234045975	chr2:234045975:G:A
234046026	chr2:234046026:G:A
234046125	chr2:234046125:A:G
234046143	chr2:234046143:T:A
234046225	chr2:234046225:A:T
234046771	chr2:234046771:T:C
234047352	chr2:234047352:T:C
234047362	chr2:234047362:G:T
234047419	chr2:234047419:A:G
234047665	chr2:234047665:C:T
234048290	chr2:234048290:A:T
234048648	chr2:234048648:C:T
234048687	chr2:234048687:A:C
234048800	chr2:234048800:C:T
234048912	chr2:234048912:G:A
234048951	chr2:234048951:A:C
234048977	chr2:234048977:T:G
234049086	chr2:234049086:TC:T
234049123	chr2:234049123:G:A
234049187	chr2:234049187:A:G
234049324	chr2:234049324:T:C
234049335	chr2:234049335:A:C
234049454	chr2:234049454:A:T
234049554	chr2:234049554:G:A
234049788	chr2:234049788:T:G
234049848	chr2:234049848:A:G
234049974	chr2:234049974:G:A
234050178	chr2:234050178:AG:A
234050320	chr2:234050320:C:T
234050390	chr2:234050390:A:C
234050478	chr2:234050478:C:T
234051256	chr2:234051256:T:C
234051314	chr2:234051314:T:C
234051377	chr2:234051377:C:T
234051429	chr2:234051429:C:T
234052171	chr2:234052171:T:C
234052254	chr2:234052254:G:A
234052316	chr2:234052316:C:T
234052416	chr2:234052416:C:T
234052430	chr2:234052430:A:G
234052523	chr2:234052523:G:T
234052559	chr2:234052559:T:C
234052791	chr2:234052791:A:G
234052807	chr2:234052807:C:A
234052948	chr2:234052948:C:T
234052998	chr2:234052998:G:A
234053179	chr2:234053179:AC:A
234053206	chr2:234053206:G:T
234053267	chr2:234053267:C:A
234053517	chr2:234053517:A:G
234053646	chr2:234053646:T:A
234053713	chr2:234053713:C:A
234053715	chr2:234053715:C:T
234054007	chr2:234054007:G:A
234054141	chr2:234054141:C:T
234054187	chr2:234054187:C:A
234054335	chr2:234054335:G:T
234054345	chr2:234054345:T:G
234054431	chr2:234054431:G:A
234054439	chr2:234054439:G:A
234054486	chr2:234054486:A:G
234054639	chr2:234054639:T:G
234054733	chr2:234054733:G:A
234054755	chr2:234054755:T:C
234055031	chr2:234055031:G:T
234055058	chr2:234055058:T:C
234055279	chr2:234055279:C:T
234055430	chr2:234055430:T:G
234055566	chr2:234055566:T:C
234055672	chr2:234055672:C:A
234055772	chr2:234055772:G:A
234056021	chr2:234056021:A:G
234056097	chr2:234056097:C:T
234056157	chr2:234056157:C:T
234056572	chr2:234056572:T:C
234056691	chr2:234056691:G:A
234057257	chr2:234057257:T:C
234057285	chr2:234057285:C:T
234057286	chr2:234057286:G:A
234057332	chr2:234057332:GT:G
234057391	chr2:234057391:T:C
234057521	chr2:234057521:T:C
234057842	chr2:234057842:C:T
234058122	chr2:234058122:A:T
234058136	chr2:234058136:G:A
234058292	chr2:234058292:CA:C
234058470	chr2:234058470:T:C
234058505	chr2:234058505:T:C
234058677	chr2:234058677:C:T
234058691	chr2:234058691:G:A
234058727	chr2:234058727:A:T
234058766	chr2:234058766:G:A
234058895	chr2:234058895:T:A
234058925	chr2:234058925:C:T
234059376	chr2:234059376:G:A
234059407	chr2:234059407:C:T
234059550	chr2:234059550:A:G
234059842	chr2:234059842:A:C
234059870	chr2:234059870:T:C
234059904	chr2:234059904:C:T
234059965	chr2:234059965:C:T
234060493	chr2:234060493:C:CT
234060510	chr2:234060510:C:T
234060688	chr2:234060688:T:C
234060730	chr2:234060730:T:C
234060837	chr2:234060837:A:G
234060995	chr2:234060995:T:C
234061114	chr2:234061114:G:A
234061768	chr2:234061768:A:C
234061826	chr2:234061826:T:C
234061861	chr2:234061861:C:T
234062018	chr2:234062018:G:A
234062111	chr2:234062111:G:A
234062352	chr2:234062352:G:A
234062920	chr2:234062920:T:C
234063173	chr2:234063173:A:G
234063331	chr2:234063331:A:C
234063568	chr2:234063568:T:C
234063685	chr2:234063685:G:GC
234063898	chr2:234063898:T:C
234064080	chr2:234064080:C:T
234064633	chr2:234064633:T:C
234064700	chr2:234064700:C:G
234064704	chr2:234064704:T:C
234064899	chr2:234064899:T:C
234065016	chr2:234065016:C:A
234065155	chr2:234065155:T:C
234065492	chr2:234065492:C:T
234065997	chr2:234065997:C:A
234066226	chr2:234066226:G:A
234066268	chr2:234066268:G:A
234066366	chr2:234066366:T:C
234066775	chr2:234066775:A:G
234066807	chr2:234066807:G:A
234066929	chr2:234066929:C:T
234067091	chr2:234067091:G:A
234067095	chr2:234067095:A:G
234067164	chr2:234067164:T:A
234067530	chr2:234067530:C:T
234067702	chr2:234067702:G:A
234067923	chr2:234067923:T:A
234068002	chr2:234068002:C:T
234068045	chr2:234068045:A:G
234068143	chr2:234068143:C:T
234068188	chr2:234068188:T:C
234068439	chr2:234068439:A:G
234068844	chr2:234068844:C:T
234068883	chr2:234068883:C:G
234069110	chr2:234069110:T:C
234069133	chr2:234069133:CT:C
234069293	chr2:234069293:T:C
234069502	chr2:234069502:C:T
234069699	chr2:234069699:A:C
234069719	chr2:234069719:G:A
234069744	chr2:234069744:G:A
234069828	chr2:234069828:CTT:C
234070014	chr2:234070014:C:T
234070101	chr2:234070101:T:C
234070327	chr2:234070327:C:T
234070336	chr2:234070336:C:T
234070532	chr2:234070532:G:A
234070670	chr2:234070670:C:T
234070752	chr2:234070752:A:G
234071148	chr2:234071148:A:T
234071296	chr2:234071296:C:T
234071526	chr2:234071526:A:G
234071731	chr2:234071731:C:T
234071742	chr2:234071742:C:T
234072062	chr2:234072062:A:G
234072213	chr2:234072213:A:G
234072234	chr2:234072234:A:T
234072417	chr2:234072417:C:T
234072707	chr2:234072707:G:A
234072765	chr2:234072765:C:T
234073049	chr2:234073049:A:G
234073148	chr2:234073148:G:A
234073361	chr2:234073361:A:G
234074357	chr2:234074357:G:A
234074377	chr2:234074377:C:T
234074380	chr2:234074380:C:T
234074974	chr2:234074974:C:T
234075493	chr2:234075493:G:A
234075549	chr2:234075549:G:C
234075706	chr2:234075706:C:A
234075720	chr2:234075720:A:T
234075793	chr2:234075793:T:G
234075937	chr2:234075937:C:T
234075977	chr2:234075977:T:C
234075985	chr2:234075985:T:A
234076167	chr2:234076167:C:T
234076235	chr2:234076235:C:T
234076237	chr2:234076237:A:G
234076564	chr2:234076564:A:T
234076732	chr2:234076732:T:G
234076764	chr2:234076764:C:T
234077423	chr2:234077423:T:C
234077424	chr2:234077424:C:T
234077467	chr2:234077467:T:C
234077832	chr2:234077832:A:T
234078065	chr2:234078065:C:T
234078557	chr2:234078557:C:A
234078585	chr2:234078585:G:C
234078781	chr2:234078781:T:A
234078797	chr2:234078797:A:G
234079727	chr2:234079727:C:A
234079968	chr2:234079968:C:T
234080002	chr2:234080002:A:G
234080312	chr2:234080312:C:A
234080439	chr2:234080439:T:C
234080524	chr2:234080524:G:C
234080564	chr2:234080564:T:C
234080770	chr2:234080770:A:G
234081189	chr2:234081189:A:G
234081302	chr2:234081302:T:C
234081343	chr2:234081343:A:G
234081483	chr2:234081483:T:C
234081488	chr2:234081488:C:T
234081576	chr2:234081576:C:T
234081875	chr2:234081875:C:T
234082143	chr2:234082143:T:C
234082193	chr2:234082193:C:T
234082194	chr2:234082194:G:A
234082209	chr2:234082209:A:G
234082228	chr2:234082228:C:T
234082275	chr2:234082275:A:G
234082336	chr2:234082336:G:T
234082605	chr2:234082605:GT:G
234082692	chr2:234082692:T:C
234082810	chr2:234082810:A:G
234082838	chr2:234082838:A:C
234082874	chr2:234082874:G:A
234083006	chr2:234083006:G:T
234083151	chr2:234083151:G:C
234083246	chr2:234083246:C:T
234083597	chr2:234083597:G:A
234083744	chr2:234083744:T:A
234083813	chr2:234083813:A:G
234084197	chr2:234084197:C:T
234084265	chr2:234084265:T:A
234084268	chr2:234084268:T:C
234084327	chr2:234084327:A:C
234084331	chr2:234084331:C:T
234084390	chr2:234084390:A:G
234084739	chr2:234084739:A:G
234084832	chr2:234084832:T:A
234084919	chr2:234084919:A:G
234085022	chr2:234085022:T:C
234085034	chr2:234085034:C:T
234085160	chr2:234085160:T:C
234085200	chr2:234085200:T:A
234085202	chr2:234085202:A:G
234085548	chr2:234085548:T:C
234085814	chr2:234085814:T:G
234086243	chr2:234086243:T:C
234086608	chr2:234086608:C:T
234086609	chr2:234086609:G:A
234086641	chr2:234086641:G:A
234086746	chr2:234086746:G:A
234086779	chr2:234086779:C:T
234086786	chr2:234086786:C:T
234086792	chr2:234086792:T:C
234086931	chr2:234086931:A:G
234086952	chr2:234086952:T:C
234087090	chr2:234087090:C:T
234087220	chr2:234087220:T:C
234087239	chr2:234087239:A:T
234087256	chr2:234087256:C:T
234087522	chr2:234087522:A:G
234087661	chr2:234087661:A:C
234087942	chr2:234087942:A:T
234088241	chr2:234088241:A:G
234088902	chr2:234088902:G:T
234088956	chr2:234088956:G:C
234089082	chr2:234089082:A:G
234089352	chr2:234089352:T:A
234089375	chr2:234089375:G:C
234089457	chr2:234089457:T:C
234090378	chr2:234090378:G:A
234090448	chr2:234090448:G:A
234090730	chr2:234090730:C:G
234090840	chr2:234090840:C:T
234090879	chr2:234090879:A:G
234091060	chr2:234091060:T:C
234091464	chr2:234091464:C:G
234091486	chr2:234091486:G:A
234091740	chr2:234091740:G:A
234091885	chr2:234091885:G:A
234092507	chr2:234092507:A:G
234092591	chr2:234092591:T:A
234092743	chr2:234092743:T:C
234092756	chr2:234092756:G:A
234092893	chr2:234092893:C:T
234093074	chr2:234093074:T:C
234093597	chr2:234093597:C:T
234094021	chr2:234094021:G:A
234094157	chr2:234094157:C:T
234094178	chr2:234094178:G:A
234094312	chr2:234094312:T:C
234094575	chr2:234094575:G:A
234094764	chr2:234094764:T:C
234094815	chr2:234094815:G:A
234095051	chr2:234095051:C:T
234095184	chr2:234095184:A:G
234095413	chr2:234095413:G:A
234095529	chr2:234095529:T:G
234095543	chr2:234095543:C:G
234095853	chr2:234095853:T:C
234095933	chr2:234095933:A:G
234095964	chr2:234095964:G:C
234097070	chr2:234097070:A:G
234097111	chr2:234097111:G:A
234097272	chr2:234097272:A:G
234097546	chr2:234097546:G:A
234097597	chr2:234097597:G:C
234097874	chr2:234097874:G:A
234098019	chr2:234098019:T:A
234098243	chr2:234098243:G:C
234098364	chr2:234098364:T:C
234098500	chr2:234098500:T:A
234098580	chr2:234098580:G:A
234098713	chr2:234098713:T:C
234098741	chr2:234098741:A:G
234098847	chr2:234098847:A:G
234099021	chr2:234099021:C:T
234099244	chr2:234099244:C:G
234099531	chr2:234099531:T:C
234099600	chr2:234099600:C:T
234100339	chr2:234100339:G:A
234100408	chr2:234100408:G:A
234100489	chr2:234100489:C:T
234100498	chr2:234100498:G:A
234100933	chr2:234100933:C:T
234100938	chr2:234100938:G:A
234101041	chr2:234101041:G:A
234101146	chr2:234101146:C:T
234101186	chr2:234101186:G:C
234101417	chr2:234101417:G:A
234101909	chr2:234101909:C:G
234102168	chr2:234102168:A:G
234102175	chr2:234102175:G:A
234102454	chr2:234102454:A:G
234102559	chr2:234102559:G:A
234102691	chr2:234102691:T:C
234102752	chr2:234102752:C:A
234102826	chr2:234102826:G:T
234102876	chr2:234102876:A:G
234102891	chr2:234102891:C:T
234103246	chr2:234103246:C:T
234103380	chr2:234103380:T:A
234103439	chr2:234103439:T:C
234103503	chr2:234103503:A:G
234103617	chr2:234103617:A:G
234103655	chr2:234103655:A:G
234103719	chr2:234103719:C:T
234103795	chr2:234103795:G:A
234103828	chr2:234103828:G:A
234104108	chr2:234104108:A:G
234104133	chr2:234104133:C:T
234104142	chr2:234104142:A:G
234104326	chr2:234104326:AAG:A
234104375	chr2:234104375:G:A
234104818	chr2:234104818:A:G
234104955	chr2:234104955:A:G
234104970	chr2:234104970:A:G
234105027	chr2:234105027:A:G
234105169	chr2:234105169:C:T
234105506	chr2:234105506:AG:A
234105690	chr2:234105690:C:T
234105697	chr2:234105697:ACCAGCATTCGAG:A
234105771	chr2:234105771:G:T
234105801	chr2:234105801:T:C
234106195	chr2:234106195:G:A
234106254	chr2:234106254:T:C
234106346	chr2:234106346:G:A
234106381	chr2:234106381:C:A
234106831	chr2:234106831:A:G
234107023	chr2:234107023:G:A
234107053	chr2:234107053:A:G
234107097	chr2:234107097:C:T
234107172	chr2:234107172:C:T
234107240	chr2:234107240:A:C
234107270	chr2:234107270:C:T
234107289	chr2:234107289:G:GTC
234107309	chr2:234107309:A:G
234107353	chr2:234107353:T:C
234107368	chr2:234107368:T:C
234107385	chr2:234107385:A:T
234107390	chr2:234107390:A:G
234107604	chr2:234107604:A:G
234107775	chr2:234107775:A:G
234107778	chr2:234107778:T:C
234107842	chr2:234107842:T:A
234107843	chr2:234107843:A:G
234107974	chr2:234107974:A:G
234107989	chr2:234107989:G:A
234108341	chr2:234108341:G:C
234108475	chr2:234108475:G:C
234108676	chr2:234108676:A:G
234108814	chr2:234108814:A:G
234108931	chr2:234108931:C:T
234108990	chr2:234108990:T:C
234109089	chr2:234109089:A:G
234109205	chr2:234109205:T:C
234109375	chr2:234109375:A:G
234109378	chr2:234109378:C:A
234109584	chr2:234109584:C:T
234109590	chr2:234109590:C:T
234109630	chr2:234109630:T:G
234109858	chr2:234109858:T:C
234110194	chr2:234110194:G:A
234110445	chr2:234110445:A:C
234110718	chr2:234110718:G:C
234110773	chr2:234110773:A:G
234110842	chr2:234110842:G:A
234111112	chr2:234111112:C:G
234111136	chr2:234111136:T:C
234111214	chr2:234111214:C:T
234111318	chr2:234111318:A:C
234111368	chr2:234111368:T:C
234111371	chr2:234111371:G:A
234111605	chr2:234111605:G:A
234111614	chr2:234111614:T:C
234111644	chr2:234111644:C:T
234111769	chr2:234111769:T:C
234111981	chr2:234111981:C:T
234112100	chr2:234112100:G:T
234112172	chr2:234112172:T:TA
234112226	chr2:234112226:C:T
234112336	chr2:234112336:T:G
234112382	chr2:234112382:A:G
234112498	chr2:234112498:G:T
234113091	chr2:234113091:T:C
234113236	chr2:234113236:C:T
234113467	chr2:234113467:C:T
234113543	chr2:234113543:G:T
234113620	chr2:234113620:T:C
234113750	chr2:234113750:C:T
```
