## Supplementary material for "Characterization of shared and ancestry-specific signals driving complex traits using multi-ancestry fine-mapping": orig_s1_snps

```
rs61282047
rs147102777
rs1130335
rs2014448
rs200958062
rs13026692
rs142439881
rs2853374
rs55977653
rs73001984
rs1049109
rs7599982
rs7573222
rs7600132
rs2741313
rs11689384
rs114461202
rs10933394
rs144195594
rs3748971
rs55781386
rs12328730
rs114158582
rs73001992
rs140642490
rs73001995
rs146615013
rs140280508
rs4073596
rs73001998
rs4075405
rs2741315
rs73002000
rs12694902
rs73003804
rs13386140
rs2697765
rs60762948
rs144545143
rs146604707
rs55906053
rs35056534
rs2853406
rs2344360
rs115756717
rs11687072
rs34356510
rs13002558
rs2853376
rs2678488
rs56808819
rs4638787
rs1969318
rs2139026
rs2139027
rs10174443
rs2678489
rs182535587
rs10177963
rs144000513
rs35603060
rs2853377
rs2244037
rs2697766
rs2697767
rs143962669
rs2697768
rs58457058
rs2697769
rs11678251
rs139390240
rs111524519
rs146482704
rs2945420
rs2678517
rs6728119
rs2090543
rs56080708
rs1048995
rs1009934
rs2697781
rs2697783
rs2697784
rs72617176
rs2741317
rs73003851
rs73003854
rs2741318
rs114714675
rs2741319
rs4973529
rs11883916
rs11690646
rs2741320
rs2853380
rs56121412
rs2741321
rs62192178
rs744873
rs744874
rs2082841
rs150767635
rs1878691
rs115427147
rs62192179
rs13023370
rs62192180
rs73003866
rs790051
rs13002718
rs62192181
rs13003548
rs790050
rs732581
rs79466634
rs2678520
rs13017092
rs114911156
rs72495198
rs73003874
rs878481
rs13024828
rs35421611
rs2853383
rs2853384
rs12478529
rs12466707
rs4973040
rs2697789
rs150050355
rs13408686
rs12988896
rs2678521
rs4973530
rs13016319
rs2573219
rs2741331
rs115969795
rs2573218
rs11897905
rs2853385
rs2853386
rs2853387
rs12993551
rs2981375
rs2853389
rs2853390
rs1656403
rs80181424
rs6437064
rs2853391
rs2853392
rs114778697
rs2853393
rs55927272
rs56200013
rs35865139
rs2853394
rs73005707
rs111381974
rs1015303
rs1015302
rs2853398
rs2853399
rs2678495
rs2853400
rs2853401
rs2853402
rs35625266
rs790021
rs2678498
rs2573229
rs2573230
rs2853404
rs2853405
rs2573231
rs9973405
rs2573232
rs2678499
rs2678500
rs13424792
rs2853436
rs34547337
rs12996863
rs28482468
rs11886043
rs2853412
rs790022
rs2853413
rs2853414
rs73007608
rs2697787
rs790023
rs790024
rs790025
rs2853415
rs2853421
rs2853428
rs2945422
rs2741246
rs12473273
rs2741248
rs2741249
rs13025536
rs813746
rs35849718
rs2697788
rs6743237
rs2853430
rs2853431
rs148001610
rs2741250
rs11887947
rs182171947
rs112078298
rs2678502
rs790026
rs790027
rs790028
rs116220295
rs790034
rs187371173
rs790035
rs790036
rs2678504
rs790039
rs2678505
rs140554651
rs790040
rs790041
rs80229452
rs67171963
rs790043
rs2853407
rs790044
rs790046
rs2573237
rs56758454
rs790049
rs6757881
rs13010651
rs57258596
rs7568055
rs2853408
rs13408133
rs34527161
rs60494454
rs2853409
rs34689607
rs146616009
rs1713296
rs55956507
rs10179764
rs6708137
rs145397185
rs1190413
rs1190414
rs1190417
rs1190422
rs1190423
rs1190424
rs10933396
rs74715405
rs1190425
rs3906715
rs11893605
rs1190426
rs112836482
rs60218633
2:233316429_T_A
rs148203156
rs2853368
rs2573238
rs6738379
rs2741268
rs60482662
rs3762521
rs3762520
rs72482105
rs2853411
rs62192256
rs72482106
rs1213008
rs3762519
rs113267808
rs61732032
rs2272422
rs2246004
rs2272421
rs41265121
rs2003780
rs2741269
rs2678480
rs2573215
rs2678481
rs113958279
rs790052
rs2573214
rs73995639
rs55671081
rs2678482
rs11693163
rs2573213
rs4521030
rs77610057
rs73995640
rs13036228
rs2678483
rs2697770
rs2697771
rs2678484
rs56179202
rs60103224
rs2573220
rs115014700
rs6722706
rs2697772
rs77133485
rs62192259
rs2741271
rs4973042
rs2678485
rs34699962
rs11694174
rs56159081
rs11677842
rs2678487
rs2853416
rs2741275
rs57902510
rs62193762
rs35395702
rs56152230
rs114383262
rs6747297
rs56283912
rs12618336
rs73995647
rs73995649
rs58558164
rs73995650
rs73995651
rs73995652
rs73995653
rs116587648
rs62193765
rs115918933
rs2853417
rs2853418
rs2741276
rs2853419
rs12616972
rs16829151
rs13030738
rs2741277
rs2853422
rs56245891
rs2853424
rs2853425
rs12468549
rs2853427
rs2741278
rs2741279
rs61731716
rs6713332
rs746379
rs58166918
rs10201913
rs68130818
rs76290356
rs79711064
rs909432
rs1190430
rs909431
rs6750085
rs2742077
rs73007663
rs2241755
rs41265123
rs1529874
rs76735188
rs2573246
rs79325947
rs113660447
rs144928688
rs182413840
rs116043760
rs2741282
rs116325059
rs138506831
rs2742076
rs13000690
rs2742073
rs114699448
rs2742072
rs1190468
rs2741284
rs2741285
rs56039853
rs113479395
rs10202160
rs10204715
rs1190467
rs59968229
rs57435971
rs12622622
rs6722876
rs6707539
rs6707802
rs1190466
rs6723231
rs2741286
rs4973532
rs1190465
2:233357478_C_T
rs13036012
rs12986974
rs4973533
rs2573226
rs55900939
rs1190463
rs7571362
rs2697806
rs189408796
rs4973534
rs2853439
rs114452614
rs115102757
rs1529873
rs1190462
rs78567302
rs1529872
rs4973535
rs75631506
rs62193767
rs1190461
rs1190460
rs754901
rs56006977
rs754902
rs6735034
rs1469824
rs1729227
rs1656406
rs1729228
rs1729229
rs1729230
rs1729231
rs1469823
rs2741288
rs1435669
rs56254799
rs138265071
rs139847715
rs1881494
rs2573223
rs2880708
rs10933397
rs79231604
rs2573222
rs11694874
rs75286569
rs2853441
rs2741289
rs2141422
rs1190458
rs77535675
rs2741290
rs2697805
rs2117770
rs115279622
rs73007693
rs2117769
rs73007694
rs1190457
rs13003587
rs13029540
rs73007699
rs116273821
rs2853442
rs73007701
rs2853443
rs1656404
rs2697804
rs78401431
rs55779203
rs2741292
rs62193793
rs2697802
rs115267243
rs17360319
rs2697801
rs55914015
rs114591386
rs62193794
rs4973045
rs2697800
rs56011339
rs78203747
rs2573212
rs2741293
rs2573211
rs9679173
rs2573210
rs2741294
rs1550094
rs116445642
rs62193795
rs2853444
rs2741295
rs11902035
rs2853445
rs115599535
rs733603
rs733602
rs79792358
rs2741299
rs58091792
rs2853446
rs2853447
rs61744404
rs2278479
rs2245601
rs55921262
rs2278478
rs12464247
rs4973536
rs4973537
rs62193797
rs3762529
rs138432684
rs12463989
rs3791729
rs113196165
rs41265125
rs3762528
rs115215242
rs12478077
rs12466358
rs3791728
rs3791727
rs2853457
rs3828246
rs11696054
rs2767
rs114315112
rs4973046
rs2343841
rs1004175
rs115132742
rs6725786
rs12465851
rs12477724
rs6741278
rs13026409
rs11674608
rs11674613
rs12996322
rs67583510
rs76523029
rs13003665
rs2289080
rs1190434
rs1881492
rs2853462
rs6761667
rs2697782
rs2573206
rs13018423
rs73995686
rs72991926
rs2250451
rs117196251
rs142273229
rs729941
rs2099489
rs11690038
rs59295139
rs72991937
rs72991939
rs72991944
rs74539497
rs11688448
rs35832336
rs4973539
rs72991949
rs6752614
rs11681785
rs11692919
rs4973540
rs4973541
rs11683262
rs11689217
rs2272423
rs143293892
rs11899983
rs12617942
rs62191567
rs62191568
rs1190453
rs1190452
rs2049722
rs1190451
rs1190450
rs1190449
rs1190448
rs1201451
rs1307667
rs1190447
rs62191569
rs1190446
rs1190445
rs1190444
rs1190443
rs1190442
rs1190441
rs1190440
rs1190439
rs1190438
rs1729245
rs2950878
rs3021411
rs3108614
rs1071997
rs2077929
rs2077930
rs2077975
rs12694906
rs1656402
rs1656401
rs1729246
rs2697780
rs2573217
rs2573216
rs62191570
rs1656400
rs1656399
rs1656398
rs1550099
rs1550098
rs1550097
rs1550096
rs1550095
rs1729251
rs1729252
rs1729253
rs1729254
rs1656397
rs1729255
rs1656395
rs1729256
rs1729257
rs3108615
rs3111399
rs3791712
rs3791711
rs116444102
rs79139432
rs1190456
rs1190455
rs1190454
rs4973544
rs6761056
rs13394993
rs6749955
rs6721592
rs13401648
rs2293338
rs10185980
rs11689872
rs12617363
rs10933398
rs62191571
rs111441905
rs7571154
rs7585327
rs79595023
rs7571716
rs74453786
rs140398537
rs115092197
rs13393692
rs13393800
rs140148638
rs17296210
rs1568830
rs6437068
rs188975391
rs370841765
rs114886783
rs138176704
rs6711722
rs2276560
rs3439
rs3440
rs2276559
rs7607107
rs138465441
rs11676436
rs11676437
rs2880817
rs13005856
rs10173736
rs2344309
rs148486360
rs6756235
rs6756244
rs2037681
rs7568950
rs60029373
rs6437069
rs868746
rs883803
rs940666
rs1467325
rs72997721
rs114626845
rs4468805
rs4555341
rs10193553
rs35373917
rs10206657
rs9808024
rs34795224
rs13431689
rs144882191
rs13387575
rs6437070
rs112882421
rs113721487
rs115299435
rs58284091
rs13398331
rs4146412
2:233469268_G_A
rs76202132
rs7571133
rs10171498
rs2140772
rs11678936
rs34958546
rs79735520
rs78953707
rs10184826
rs111620279
rs78459348
rs62191594
rs13012942
rs76043095
rs111269685
rs75410203
rs62191602
rs111064518
rs10166451
rs10201323
rs145645676
rs4973546
rs111709726
rs13410380
rs13423701
rs10203111
rs10166842
rs10203216
rs34021419
rs113591438
rs10191109
2:233482319_G_C
rs10191115
rs145637826
rs10933399
rs62191608
rs11693701
rs10206732
rs13417300
rs10197060
rs34384799
rs10173752
rs78303320
rs55823115
rs7607256
rs6717991
rs35006349
rs35798031
rs58808550
rs59200588
rs59035839
rs2344363
rs2344364
rs4465759
rs2344365
rs1404606
rs17362605
rs12694909
rs34563978
rs12479105
rs62191632
rs73105431
rs62191633
rs4524114
rs871687
rs871688
rs12469410
rs12465169
rs4997379
rs2344369
rs62191634
rs138142196
rs2091250
rs78689171
rs1477
rs35613670
rs113861287
rs79385064
rs150122149
rs13003774
rs13003805
rs76948518
rs66476711
rs7565261
rs12987358
rs72999770
rs13420870
rs11691950
rs35991886
rs113556502
rs13019086
rs11902420
rs13427580
rs71421653
rs112089070
rs62191635
rs66590980
rs200118999
rs112941683
rs2276557
rs1107504
rs1107505
rs4378795
rs10933400
rs181797428
rs139067983
rs78728347
rs144363025
rs77399214
rs13029754
rs112688559
rs960142
rs113305302
rs10165093
rs10177892
rs6752086
rs4528745
rs4488653
rs6741190
rs10933401
rs12467052
rs147891036
rs4072149
rs6710991
rs112445216
rs7604422
rs7604500
rs11689178
rs11683367
rs10193825
rs17362914
rs17297115
rs115903037
rs12694910
rs2140773
rs4973049
rs16829373
rs4973548
rs4973050
rs11683187
rs16829377
rs73995853
rs10187744
rs4973550
rs7561728
rs34472888
rs4973551
rs62191639
rs111286152
rs13395911
rs13396021
rs146096867
rs13008587
rs12694911
rs4973552
rs35293211
rs6705572
rs12328052
rs73995854
rs13416329
rs116553920
rs56401627
rs139971969
rs13424032
rs13398679
rs73001714
rs10206785
rs115610051
rs10933402
rs74323402
rs76146026
rs12694912
rs4973554
rs10933403
rs78410622
rs13384158
rs12694913
rs2016747
rs867838
rs10933404
rs76229300
rs75866454
rs11681896
rs7589030
rs114662139
rs10206127
rs7578760
rs1969448
rs10933405
rs114195831
rs145533343
rs77962348
rs115686027
rs11684420
rs11550699
rs13009166
rs17297626
rs16829399
rs17297675
rs17297702
rs16829401
rs116410312
rs144808774
rs111829140
rs116272287
rs78590548
rs143994873
rs61350459
rs150137586
rs7570004
rs61613778
rs114669616
rs57490279
rs4973555
rs76999109
rs60101330
rs61443084
rs57258878
rs76032109
rs7604307
rs57777316
rs7578234
rs77513997
rs79998332
rs13399460
rs11681297
rs117657274
rs6731991
rs74776078
rs12233217
rs12233030
rs12233103
rs13028442
rs150800548
rs3738905
rs3738906
rs7286
rs7287
rs115735486
rs138327768
rs142164734
rs113411269
rs73003607
rs13031505
rs2344567
rs145312082
rs2138401
rs6752532
rs116804769
rs4973556
rs3738907
rs79194727
rs6738529
rs7588513
rs7561857
rs79555733
rs73003616
rs12989905
rs7565128
rs62193268
rs78165974
rs181134881
rs2010496
rs1108252
rs7424949
rs13003916
rs116212486
rs13416957
rs11694989
rs13010612
rs6754978
rs11675479
rs13024793
rs7557607
rs4458205
rs4441451
rs10209575
rs10210051
rs4973557
rs74588080
rs35375923
rs7564554
rs35853577
rs10933406
rs12472839
rs11885497
rs114048278
rs11885646
rs62193269
rs77535750
rs80020039
rs12997185
rs75638431
rs1104764
rs4144797
rs4144796
rs4144794
rs115387410
rs4144795
rs145061931
rs76074281
rs12986696
rs73107693
rs11688166
rs76263248
rs13007783
rs2012221
rs2012423
rs983430
rs11689851
rs114254577
rs57986228
rs6437071
rs6747479
rs115065613
rs13029336
rs12623408
rs145019391
rs62193271
rs10427328
rs6747645
rs76729858
rs114547586
rs13396293
rs7578299
rs35094759
rs13424351
rs35395584
rs11692545
rs35621474
rs6739638
rs117303141
rs6739794
rs11684593
rs73092767
rs7592717
rs115656863
rs1022330
rs11687379
rs35620421
rs116151766
rs4517962
rs58520085
rs79921412
rs6710294
rs6714245
rs11683827
rs6753206
rs2880899
rs7591176
rs2344611
rs56140815
rs35212961
rs6761324
rs6746294
rs71421657
rs13003675
rs13004406
rs115845643
rs72617178
rs6717048
rs12694915
rs7557131
rs34135166
rs113543770
rs13412034
rs6745879
rs114771405
rs6717841
rs7578385
rs1022329
rs143765787
rs12052869
rs6733151
rs6704763
rs6704768
rs72617179
rs36038193
rs13386650
rs13412513
rs111786553
rs17164
rs6724117
rs73092790
rs13008942
rs6716488
rs142579783
rs114520841
rs10205801
rs72617180
rs113677746
rs12478564
rs78231049
rs11883794
rs75911181
rs11555646
rs150435042
rs13013142
rs6738386
rs66549961
rs2344613
rs11694434
rs9973586
rs13035829
rs184230376
rs6732136
rs75478542
rs9288675
rs115255027
rs7562712
rs7606090
rs35928329
rs12694916
rs67013068
rs13424728
rs11687128
rs76522868
rs187066525
rs11892326
rs10933407
rs34418122
rs7601946
rs10933408
rs35785837
rs76556984
rs3817311
rs3817310
rs11679079
rs35362030
rs13011298
rs11685169
rs34880628
rs55647757
rs12474040
rs116066641
rs61518838
rs6733495
rs10190211
rs55913849
rs12991088
rs12990821
rs12105766
rs13426191
rs148529216
rs113295311
rs11688691
rs11688622
rs71421663
rs34832091
rs146875064
rs140734645
rs36007169
rs12987513
rs114683852
rs13021246
rs1515961
rs79182291
rs11897789
rs35085837
rs4452130
rs12999865
rs73102244
rs56026435
rs12463466
rs76195977
rs10933409
rs6748027
rs6437073
rs73995901
rs72617181
rs74547374
rs77237820
rs34063802
rs80042330
rs8192539
rs1801251
rs1044480
rs144876550
rs35428351
rs33980184
rs2293782
rs2293781
rs78006198
rs2293780
rs56777991
rs59502980
rs1973675
rs11893358
rs974321
rs11890879
rs1446308
rs1446307
rs9288676
rs7564410
rs148326167
rs737028
rs56054779
rs41266951
rs737027
rs2289915
rs2289914
rs35778045
rs283487
rs283486
rs73102257
rs185914464
rs283485
rs283484
rs283483
rs283482
rs143990891
rs283481
rs72617182
rs283480
rs283479
rs79928194
rs283478
rs283477
rs77285153
rs283476
rs57211905
rs283475
rs283474
rs71421665
rs283473
rs283472
rs7601559
rs13393621
rs2289913
rs283471
rs283470
rs283469
rs7560000
rs283468
rs2289912
rs141463555
rs2305139
rs2305138
rs283467
rs74827722
rs115832348
rs10933410
rs13425525
rs34388285
rs11695762
rs778166
rs56953250
rs73102286
rs283465
rs78405765
rs283466
rs541940422
rs2674839
rs9808146
rs56344253
rs2592113
rs4973053
rs9653383
rs3816335
rs7606011
rs140109980
rs144273146
rs12619195
rs12619228
rs2044451
rs73005582
rs62193305
rs1867778
rs59514271
rs57092158
rs3816336
rs1078323
rs13408229
rs7593642
rs78052011
rs114745977
rs62193307
rs1446310
rs13001052
rs10207739
rs78933364
rs2305141
rs11689661
rs11900327
rs11900295
rs113897697
rs111923841
rs113166238
rs76172560
rs13021823
rs111655224
rs2197563
rs4973559
rs4973560
rs4973561
rs35491427
rs11679581
rs7577861
rs11883745
rs139579033
rs12993791
rs2344614
rs2344615
rs75433761
rs11892639
rs11684636
rs147044542
rs60532570
rs11901015
rs55686138
rs921054
rs57657135
rs112743703
rs6719061
rs7573208
rs142186899
rs6751801
rs921055
rs62193335
rs10210953
rs11904714
rs10211596
rs34707169
rs10176930
rs6732267
rs7598518
rs115371998
rs7558609
rs11884898
rs113707255
rs74395302
rs4036954
rs28491817
rs2289911
rs1446311
rs7587309
rs112081747
rs11676216
rs113844726
rs60726219
rs10933411
rs10933412
rs12694917
rs7568385
rs7595118
rs62193341
rs3816334
rs7560115
rs58466616
rs4973054
rs991873
rs12328140
rs2305137
rs6437074
rs13009957
rs10178713
rs115161382
rs2241979
rs13425918
rs13024330
rs7602140
rs112182949
rs4973563
rs79801783
rs79489545
rs150046343
rs145504260
rs73106355
rs57513852
rs4973564
rs2044449
rs2044450
rs2100053
rs13008436
rs11904619
rs4973055
rs4973056
rs151287640
rs112547321
rs138786232
rs1947105
rs34424361
rs3738904
rs10177
rs1284
rs115669549
rs7589201
rs59488869
rs73106363
rs13007579
rs895430
rs2675971
rs60103392
rs58268778
rs2592102
rs2675972
rs2675973
rs2675974
rs115497045
rs139043544
rs72617183
rs778341
rs75849940
rs7584672
rs11680928
rs59667905
rs809639
rs13012585
rs73009308
rs709933
rs141830493
rs709934
rs75905710
rs778340
rs13383733
rs191633272
rs114532944
rs2675966
rs2592117
rs2592116
rs145931190
rs13387762
rs2675967
rs2675968
rs2592115
rs72617184
rs812383
rs73108328
rs11685172
rs57667610
rs75369708
rs778339
rs7602208
rs778338
rs778337
rs79707548
rs141082560
rs11678684
rs778371
rs778370
rs11535
rs35811586
rs709937
rs58835825
rs116456386
rs62191775
rs73999704
rs778368
rs78637909
rs1083522
rs115040896
rs709938
rs72997493
rs34487721
rs11894688
rs35684440
rs73999707
rs35141217
rs2675953
rs2292724
rs80050391
rs2292725
rs2292726
rs2675954
rs11694000
rs73108346
rs2592126
rs112149281
rs116774329
rs13035517
rs2250654
rs2271702
rs2250660
rs2250665
rs2048866
rs12622056
rs12992588
rs2675955
rs2675956
rs6719766
rs2675957
rs73108356
rs56357073
rs78276198
rs13424896
rs34652626
rs2166441
rs748002
rs895432
rs6721903
rs138175439
rs1554218
rs2166440
rs895431
rs75269119
rs938569
rs113788580
rs3738902
rs2592121
rs1562288
rs73995715
rs4973566
rs4973567
rs2592114
rs12477794
rs138351801
rs2675970
rs73995716
rs76800357
rs12612786
rs76010712
rs73995717
rs2675969
rs4973569
rs967465
rs938575
rs7580051
rs2257942
rs141284170
rs7355380
rs778367
rs778366
rs78524710
rs148923422
rs75469509
rs809017
rs141542978
rs778365
rs67267176
rs57833679
rs146043117
rs144769245
rs72617185
rs778364
rs73102745
rs77250332
rs77394825
rs4973572
rs72617186
rs778363
rs778362
rs778361
rs2344912
rs72976151
rs147282699
rs11690329
rs58450787
rs11684691
rs72617187
rs184111796
rs11684803
rs140590711
rs778360
rs13423949
rs778359
rs74350503
rs73995724
rs778357
rs778356
rs778355
rs778354
rs10200350
rs12623127
rs778353
rs1083521
rs112823546
rs1083520
rs1083519
rs1083518
rs1083517
rs113109647
rs10210717
rs895435
rs11679296
rs1083515
rs1083514
rs55649298
rs747462
rs747463
rs2004202
rs72617188
rs2004203
rs2880986
rs11675082
rs1878287
rs751908
rs895434
rs1878288
rs1878289
rs2592127
rs2675959
rs2675960
rs2944590
rs11893201
rs2592118
rs2921705
rs116332744
rs73102769
rs11685503
rs72617189
rs2592120
rs2675964
rs2675965
rs60049016
rs2944591
rs6713658
rs13390935
rs76998336
rs13391061
rs79088315
rs111670243
rs79984888
rs115028367
rs778342
rs778343
rs778344
rs6744957
rs6437075
rs778345
rs778346
rs778347
rs148350547
rs10933416
rs709935
rs709936
rs778348
rs10193403
rs778349
rs778350
rs778351
rs778352
rs4973574
rs12617953
rs1996342
rs116231255
rs2102788
rs1980168
rs1980169
rs4973576
rs10221939
rs67389537
rs62191832
rs13415131
rs13421695
rs13421872
rs146711404
rs4973577
rs4973578
rs13425181
rs116150385
rs4973579
rs13400104
rs4973580
rs62191833
rs72978107
rs12327967
rs72978109
rs13410027
rs13423336
rs4973581
rs62191834
rs13413189
rs75389962
rs12694918
rs13004808
rs113593461
rs73995736
rs6705372
rs185948138
rs6751590
rs116397526
rs56194420
rs60039518
rs72978115
rs6707071
rs12612787
rs4973583
rs66790432
rs4973584
rs4973585
rs35646344
rs34748742
rs4973586
rs190972853
rs12613754
rs61589106
rs139939620
rs7602554
rs12616401
rs7603557
rs55921418
rs57128718
rs35953896
rs11903971
2:233822966_C_T
rs55870055
rs10178127
rs55896969
rs56406976
rs1400350
rs2176309
rs2138580
rs2176308
rs56162063
rs80278135
rs74269680
rs4499416
rs80284120
rs79811810
rs1554217
rs4513281
rs13001834
rs11886924
rs4558577
rs11887018
rs11887100
rs6742303
rs6742422
rs6437077
rs11678851
rs11689973
rs13009854
rs1467188
rs2344968
rs2344967
rs2344966
rs13397982
rs13017447
rs58663434
rs11895995
rs11897117
rs6754770
rs1850312
rs191200874
rs13007953
rs12475850
rs116514465
rs60115558
rs116286955
rs72978165
rs34442922
rs11678345
rs11678490
rs11684260
rs72978168
rs56367947
rs6720218
rs6720335
rs142115564
rs1516696
rs62191841
rs6739664
rs12473330
rs12473334
rs12473336
rs6725140
rs6740154
rs10933417
rs78664189
rs72978172
rs35868339
rs112580473
rs112083946
rs76479792
rs113984112
rs76603378
rs4973588
rs78336991
rs75687703
rs12694919
rs111679895
rs7583124
rs73995748
rs72978178
rs6736921
rs6711651
rs75713621
rs62191859
rs10933418
rs10933419
rs111792921
rs10933420
rs10933421
rs10804384
rs11695551
rs10933422
rs11678495
rs79471082
rs6748455
rs6437078
rs3817321
rs6437079
rs6748986
rs75758173
rs114795746
rs2176307
rs954526
rs2344969
rs2344970
rs938570
rs938571
rs938572
rs938573
rs6743649
rs6718179
rs57088942
rs112273617
rs58578530
rs6746888
rs6718452
rs6718592
rs74614125
rs78249659
rs6718696
rs6718812
rs62193960
rs78210025
rs62193961
rs62193962
rs62193963
rs116316798
rs35837955
rs56300417
rs12694920
rs78680200
rs10165217
rs76456984
rs73107106
rs147983265
rs6760133
rs142651618
rs73995763
rs4973591
rs146043640
rs4973058
rs11682699
rs72978202
rs12466126
rs113732002
rs114623733
rs4973059
rs11695714
rs11674496
rs11674826
rs12990766
rs13017508
rs2344971
rs1829160
rs72980014
rs78012699
rs10208886
rs56366327
rs56147678
rs6709310
rs72980020
rs79782936
rs72980022
rs4973060
rs56190584
rs6717097
rs12994934
rs12994953
rs6745724
rs11885626
rs6437080
rs74845478
rs4973061
rs79878501
rs72980030
rs4973062
rs111430312
rs78870191
rs9678397
rs72980032
rs112056971
rs7574722
rs7574515
rs7588539
rs4643532
rs72980035
rs6437082
rs72980037
rs6437083
rs6743851
rs6760560
rs4076139
rs1106208
rs61148291
rs1400348
rs12470285
rs13404304
rs111603122
rs12471240
rs4973592
rs6755593
rs192578356
rs6743859
rs77327711
rs884089
rs115936787
rs79943674
rs76980274
rs6720354
rs116713888
rs34708278
rs6727341
rs78175608
rs79530219
rs62193978
rs1104953
rs2001320
rs113279701
rs10933423
rs10169320
rs10169752
rs10193545
rs191572110
rs115878271
rs10933424
rs77740921
rs13383577
rs28561862
rs139292097
rs12694921
rs3811589
rs74921097
rs3811588
rs6725244
rs72980051
rs6718480
rs60652209
rs62193981
rs62193982
rs76323383
rs34988308
rs34817393
rs56848160
rs72980056
rs13405304
rs13396115
rs77902968
rs12327931
rs75051498
rs10168219
rs10180708
rs59522616
rs9288677
rs10933425
rs11683286
rs11683293
rs11677455
rs79013046
rs75905342
rs11680313
rs139566855
rs144064569
rs75386719
rs76655283
rs4973594
rs6437084
rs115874184
rs147280447
rs10933426
rs11694775
rs11683765
rs7601264
rs10201168
rs77318038
rs6738880
rs114285540
rs6739218
rs77788856
rs55995763
rs7578230
rs7604684
rs6728702
rs6437085
rs11694712
rs11694754
rs62193985
rs7581867
rs111879519
rs6437086
rs4973595
rs12464542
rs4973597
rs13386477
rs116044185
rs10170794
rs56827205
rs10171291
rs113358191
rs4511711
rs2233375
rs2233379
rs2233381
rs2233382
rs11692562
rs116654187
rs11681712
rs11683026
rs35601609
rs2233391
rs2233394
rs11695991
rs113208596
rs13391656
rs28431202
rs374566933
rs9653384
rs62191860
rs869880
rs75795269
rs35237010
rs4374365
rs1400349
rs10190420
rs143677225
rs2002534
rs11688908
rs34779565
rs144335135
rs11674444
rs10179940
rs13408428
rs13408980
rs10202216
rs10165997
rs114730056
rs140148893
rs12694922
rs12694923
rs61571629
rs28574597
rs10199035
rs4405750
rs2344913
rs13017623
rs35213087
rs34383725
rs35487055
rs9917354
rs9917223
rs9917366
rs9917368
rs13401226
rs10206464
rs34513284
rs72980095
rs139921124
rs56279626
rs13392069
rs4973598
rs10211511
rs62194574
rs7558755
rs7585583
rs12994169
rs35140857
rs34177313
rs4073603
rs1141328
rs34218488
rs4246649
rs77391586
rs4973063
rs6759511
rs80235131
rs138988185
rs4439944
rs3935584
rs112239071
rs4257390
rs4073363
rs4075306
rs3935583
rs73998438
rs4581888
rs11673758
rs5021550
rs11677752
rs55749303
rs4973064
rs58913593
rs4594431
rs60486020
rs4566354
rs6747425
rs6721932
rs78579916
rs6750656
rs73094968
rs73094970
rs6722679
rs12694924
rs28649756
rs28605384
rs4973599
rs4973065
rs74430669
rs74492598
rs12617651
rs6759488
rs12617622
rs6734548
rs76251194
rs72982255
rs56065581
rs78422826
rs74602155
rs79639727
rs4586623
rs4597514
rs74269688
rs11674113
rs11674347
rs113088907
rs75880280
rs7598195
rs4383322
rs80146450
rs6708049
rs74645168
rs35350746
rs13419542
rs4315512
rs10199700
rs76880823
rs79132182
rs79795989
rs13017117
rs4246650
rs4603757
rs76269059
rs80176476
rs7425956
rs7606583
rs9679425
rs7583618
rs4260233
rs4335936
rs75008620
rs73094988
rs4075111
rs4353640
rs6731994
rs35954034
rs13387054
rs13002150
rs114306516
rs56404114
rs4356648
rs7608422
rs3922950
rs116573286
rs6712404
rs78453929
rs7590141
rs7566856
rs76591378
rs12233023
rs4335931
rs11678263
rs35481789
rs57905758
rs115228258
rs6756729
rs10933428
rs10201551
rs6746738
rs6437088
rs7423246
rs12694925
rs4284824
rs4289181
rs74775430
rs6711326
rs6740376
rs6740385
rs9288678
rs12474242
rs112703627
rs13005673
rs6723093
rs75871290
rs6723294
rs75417722
rs4973602
rs4973069
rs76453711
rs4973605
rs4973606
rs4973607
rs6437089
rs6437090
rs6727609
rs6437091
rs7594542
rs6437092
rs6437093
rs6437094
rs6437095
rs6437096
rs6437097
rs146203233
rs72984219
rs10195662
rs10195664
rs4973608
rs12475023
rs4973609
rs57371118
rs56159726
rs143871857
rs74367325
rs61591958
rs74461644
rs139770064
rs111935646
rs150993831
rs181929486
rs75042535
rs185220258
rs76116774
rs9288684
rs61669959
rs116764395
rs10804385
rs67588496
rs9752615
rs138481198
rs9750891
rs61068452
rs60178340
rs112964319
rs115107477
rs114287269
rs114511196
rs79974003
rs77431417
rs4078396
rs141205949
rs79446057
rs13427129
rs13427156
rs13404184
rs13392343
rs115334854
rs7570061
rs11888199
rs7599330
rs11903887
rs6705834
rs72984262
rs116083506
rs6712973
rs6605277
rs7602833
rs66493939
rs72984266
rs68147208
rs113896321
rs112395076
rs111502414
rs141491562
rs72984271
rs72984274
rs112715011
rs139271555
rs66905949
rs6708745
rs116572811
rs35310041
rs145270249
rs7569598
rs111511137
rs144771411
rs112878010
rs10933431
rs10933432
rs7421448
rs13432536
rs13432627
rs74499005
rs112506672
rs11885054
rs138187520
rs142478531
rs35368576
rs57852168
rs13013293
rs9288685
rs10201557
rs10193128
rs117988494
rs148173423
rs13021947
rs13022011
rs35178169
rs72984294
rs72984297
rs72984298
rs55913569
rs61752227
rs114915681
rs112998825
rs73105541
rs73105542
rs7587242
rs34386357
rs7605743
rs12694926
rs12694927
rs12694928
rs12694929
rs10176163
rs7597516
rs7589369
rs13388142
rs112236849
rs10174016
rs10173878
rs10174028
rs11893401
rs28376818
rs10199951
rs10176895
rs10176909
rs10189300
rs10200271
rs10189488
rs151050585
rs11681000
rs10933433
rs10933434
rs10933435
rs144545098
rs10933436
rs6738961
rs11693862
rs11682791
rs58884803
rs11682728
rs11682798
rs56265336
rs56143615
rs56307293
rs11690230
rs11684313
rs62192869
rs7557877
rs11677508
rs6756920
rs6719575
rs6759973
rs13419717
rs182277546
rs12617905
rs12987520
rs13011232
rs62192871
rs62192872
rs10179110
rs10202748
rs7421653
rs7419666
rs144181925
rs142474245
rs140053128
rs145555157
rs147786898
rs1135173
rs36137020
rs36180605
rs36189208
rs36181881
rs149355571
rs145542860
rs147731559
rs142582288
rs36171341
rs146744645
rs149513640
rs147467692
rs140185860
rs36173458
rs36157180
rs36134067
rs140384610
rs146523041
rs140803184
rs150142503
rs148967109
rs147318408
rs148377885
rs141500584
rs150889436
rs149701000
rs146178696
rs146382281
rs36142114
rs36129046
rs139207110
rs142339885
rs150521622
rs149754149
rs145640497
rs36146561
rs36131515
rs150474531
rs36171197
rs142911999
rs145129423
rs141161975
rs36138569
rs36172244
rs145770967
rs148922430
rs36148770
rs36149367
rs36149390
rs36180389
rs143761504
rs36130536
rs139326470
rs141410484
rs143865234
rs36194657
rs36151663
rs36136502
rs137945009
rs143436458
rs147212233
rs149294471
rs144572050
rs148527873
rs142888286
rs146095751
rs140009180
rs150035249
rs147595122
rs141917895
rs138923135
rs141375487
rs138015578
rs149515675
rs36131511
rs36162295
rs36130256
rs145742767
rs148827642
rs143588376
rs36136752
rs36145835
rs36195783
rs36153144
rs36183661
rs36138480
rs36172148
rs36131975
rs36129915
rs140393955
rs140066574
rs36179371
rs36142198
rs36127492
rs148118779
rs36165346
rs138944017
rs36153082
rs36181983
rs377466569
rs150943557
rs36164374
rs36177526
rs36133610
rs74222529
rs67498812
rs62192874
rs35349669
rs28669088
rs28534487
rs140005135
rs28655385
rs28459768
rs28538620
rs28593218
rs28478933
rs28429042
rs182011561
rs28631646
rs28539971
rs35877172
rs28605534
rs28609111
rs28576692
rs28751960
rs71421685
rs145096292
rs7568027
rs7559212
rs4284829
rs145830771
rs4430948
rs11673739
rs72970196
rs6715810
rs10929180
2:234073586_G_A
rs10929181
rs6725722
rs10929193
rs7607736
rs10175194
rs6715767
rs10182994
rs7558417
rs7583176
rs7570320
rs7570656
rs11889446
rs148742517
rs12052961
rs7577360
rs7581787
rs62192877
rs6727452
rs35982395
rs68160732
rs10803668
rs7569837
rs10754947
rs190647665
rs80235307
rs143172481
rs80106733
rs6431237
rs6741388
rs59836591
rs6431239
rs13408647
rs73105592
rs72972231
rs13385922
rs113167115
rs141013376
rs79316755
rs138876746
rs7568389
rs7597763
rs10193017
rs10179304
rs72972236
rs113807511
rs62192878
rs12470626
rs10199551
rs13420200
rs6709380
rs13007032
rs72972242
rs34408817
rs78674368
rs140303446
rs6720896
rs6737719
rs10929072
rs11685096
rs76190789
rs148127775
rs72972247
rs34270852
rs72972249
rs113848123
rs72972252
rs182128489
rs4585024
rs112285126
rs11681114
rs113230465
rs73111445
rs62192879
rs4395246
rs72972255
rs72972257
rs74547226
rs138336976
rs4571051
rs11693000
rs72972259
rs10208466
rs4503982
rs4436949
rs6431381
rs6740918
rs11686233
rs7584458
rs12612322
rs35060000
rs76413167
rs75961839
rs80143879
rs7605022
rs4663221
rs3890760
rs56063952
rs4663643
rs3924334
rs10176734
rs10168693
rs10203185
rs11675867
rs11681058
rs72972274
rs34888825
rs3924336
rs6706611
rs13027728
rs34587266
rs11674483
rs11680711
rs10929185
rs7569134
rs7569827
rs6719549
rs6722529
rs12692197
rs13032126
rs150889258
rs76758504
rs35786770
rs6760912
rs4468807
rs6761018
rs62192897
rs34865199
rs7609436
rs7346
rs9247
rs374411309
rs1135727
rs28505715
rs62192898
rs146720730
rs56404638
rs4663784
rs13408498
rs3792117
rs1057258
rs14243
rs13031194
rs12986637
rs62192899
rs1319885
rs34547900
rs4663834
rs6431580
rs78835907
rs6431586
rs77805781
rs56805998
rs72972302
rs78765795
rs78025893
rs13021297
rs13021302
rs12616785
rs115901994
rs4663308
rs7580869
rs35915288
rs10198411
rs72974304
rs34032722
rs35944010
rs137867353
rs139642721
rs13032115
rs13020354
rs71421692
rs112306382
rs114829200
rs34785526
rs36058129
rs111345303
rs116537496
rs34194100
rs6757418
rs113359105
rs4663970
rs10196609
rs13025632
rs2341566
rs10210101
rs12996460
rs79610952
rs35543039
rs34587406
rs56335880
rs11674242
rs2341565
2:234135194_A_C
rs56164004
rs2341564
rs56352307
rs13023412
rs62192905
rs4663337
rs7569497
rs1866879
rs34768789
rs59199559
rs12471808
rs12472651
rs10199994
rs13398038
rs10211468
rs76384978
rs1441091
rs76326633
rs140841512
rs181095927
rs185741268
rs189857943
rs138896586
rs11675223
rs11675235
rs7564252
rs62192908
rs4663975
rs11888665
rs62192909
rs111701932
rs4663977
rs72974350
rs4663340
rs34701569
rs7563345
rs13003866
rs114366746
rs930449
rs72974351
rs62192912
rs2083575
rs151004233
rs28454240
rs13418066
rs13412102
rs12692250
rs10206299
rs10192579
rs80343789
rs6717560
rs10187752
rs115727076
rs77621410
rs12471449
rs11688431
rs7587485
rs115806420
rs1596017
rs1596016
rs73110037
rs11690131
rs114814694
rs11694081
rs62192926
rs149456601
rs11897336
rs74660875
rs11687982
rs57215884
rs73110043
rs10929322
rs10929325
rs10929326
rs72974366
rs10186850
rs75036194
rs13432541
rs78583556
rs80326545
rs10203952
rs10167613
rs147907043
rs58553066
rs2880080
rs72974369
rs12474375
rs2119505
rs2119504
rs4663346
rs79026438
rs11679791
rs76550252
rs11680089
rs11680130
rs56049444
rs55835501
rs56227616
rs12477844
rs78705879
rs10210302
rs1816753
rs12476635
rs77820970
rs2289477
rs10199278
rs187795452
rs12692254
rs6752107
rs6738490
rs6431654
rs6745825
rs6431655
rs149779719
rs72974384
rs6705964
rs150966259
rs13388025
rs10186415
rs6758145
rs115292229
rs2119503
rs77591382
rs11685932
rs6431659
rs6431660
rs6431661
rs34123137
rs1441090
rs139830948
2:234168790_G_A
rs6758317
rs62192932
rs10164737
rs78446401
rs13391356
rs6737398
rs73110098
rs13011156
rs12162308
rs6708373
rs10165561
rs35812841
rs12994997
rs13009506
rs78539102
rs3792112
rs12994971
rs3792111
rs3828309
rs3792110
rs11682898
rs2289476
rs2289475
rs2289474
2:234182025_C_T
rs2289472
rs2241880
rs2241879
rs2241878
rs73998327
rs3792109
rs3792108
rs36001488
rs6431252
rs72976321
rs12472475
rs72976324
rs3816234
rs2241877
rs2241876
rs7600743
rs7585217
rs62192955
rs7587633
rs3828308
rs3792106
rs2278610
rs75902620
rs4663396
rs10196794
rs7595748
rs7595856
rs4663402
rs7587051
rs13005285
rs78778324
rs6753686
rs6431259
rs7594365
rs4663136
rs77271800
rs55754152
rs11890449
rs6754677
rs6431262
rs74427023
rs56242862
rs142458770
rs11679064
rs4663420
rs4663421
rs78930461
rs11890330
rs3749079
rs6748547
rs72976353
rs1045095
rs1045100
rs11682236
rs10803619
rs6861
rs10929032
rs11894529
rs10929033
rs11893210
rs75999204
rs10187822
rs10195395
rs72976366
rs10178603
rs10192702
rs7559194
rs140725980
rs7578402
rs7581670
rs4663429
rs58040982
rs13411660
rs11886745
rs4663147
rs6759896
rs6431270
rs6717493
rs6705993
rs7588509
rs6719241
rs1978921
rs78571834
rs150586005
rs140351207
rs532039315
rs80271431
rs6431282
rs10199833
rs144020963
rs3792105
rs3792104
rs78099406
rs7583380
rs12623795
rs11695333
rs10172939
rs112149360
rs181158151
rs55895356
rs79063407
rs60491550
rs59303693
rs76589744
rs6745476
rs7594781
rs4663490
rs2304777
rs2304776
rs2304775
rs13394839
rs3792102
rs116194047
rs7564805
rs72976383
rs7565275
rs74356516
rs149310013
rs61062196
rs111534661
rs55863333
rs3762586
rs78936963
rs11891546
rs11890336
rs72976387
rs61663609
rs7608122
rs10168355
rs10168367
rs60722254
rs4663508
rs73116218
rs3792101
rs12615904
rs3792100
rs3792099
rs3792098
rs6756706
rs6710735
rs74420336
rs77426202
rs13002340
rs13400538
rs1965811
rs1972906
rs1000548
rs55991949
rs79951420
rs1000547
rs2304774
rs2304773
rs80196040
rs73119905
rs72978306
rs6728032
rs72978311
rs6728183
rs72978313
rs72978315
rs72978317
rs12997325
rs894100
rs745498
rs3792097
rs3792096
rs3792095
2:234239125_T_C
rs66706635
rs2241875
rs6431305
rs28605452
rs35502484
rs1000141
```
