## Supplementary material for "Characterization of shared and ancestry-specific signals driving complex traits using multi-ancestry fine-mapping": s1.afreq

```
#CHROM	ID	REF	ALT	ALT_FREQS	OBS_CT
2	rs61282047	T	C	0.0467197	1006
2	rs147102777	C	A	0.0168986	1006
2	rs1130335	C	T	0.0725646	1006
2	rs2014448	T	C	0.944334	1006
2	rs200958062	T	C	0.0258449	1006
2	rs13026692	A	T	0.336978	1006
2	rs142439881	C	G	0.0168986	1006
2	rs2853374	C	G	0.94334	1006
2	rs55977653	G	A	0.0735586	1006
2	rs73001984	T	C	0.0248509	1006
2	rs1049109	C	T	0.0735586	1006
2	rs7599982	G	A	0.0735586	1006
2	rs7573222	A	C	0.0735586	1006
2	rs7600132	C	A	0.0735586	1006
2	rs2741313	C	T	0.295229	1006
2	rs11689384	G	T	0.0526839	1006
2	rs114461202	C	G	0.0168986	1006
2	rs10933394	T	C	0.387674	1006
2	rs144195594	C	G	0.0178926	1006
2	rs3748971	C	T	0.100398	1006
2	rs55781386	G	C	0.294235	1006
2	rs12328730	C	T	0.383698	1006
2	rs114158582	A	G	0.0218688	1006
2	rs73001992	C	A	0.184891	1006
2	rs140642490	A	C	0.0119284	1006
2	rs73001995	A	T	0.0735586	1006
2	rs146615013	G	A	0.0248509	1006
2	rs140280508	C	T	0.00795229	1006
2	rs4073596	T	C	0.0735586	1006
2	rs73001998	C	T	0.0735586	1006
2	rs4075405	G	C	0.0735586	1006
2	rs2741315	A	G	0.0228628	1006
2	rs73002000	C	T	0.0735586	1006
2	rs12694902	G	A	0.519881	1006
2	rs73003804	G	A	0.0765408	1006
2	rs13386140	T	C	0.185885	1006
2	rs2697765	T	C	0.94334	1006
2	rs60762948	C	T	0.0487078	1006
2	rs144545143	C	T	0.0308151	1006
2	rs146604707	G	A	0.0755467	1006
2	rs55906053	T	A	0.0487078	1006
2	rs35056534	T	C	0.129225	1006
2	rs2853406	A	G	0.944334	1006
2	rs2344360	C	T	0.513917	1006
2	rs115756717	G	A	0.0228628	1006
2	rs11687072	A	G	0.0755467	1006
2	rs34356510	G	A	0.293241	1006
2	rs13002558	G	A	0.810139	1006
2	rs2853376	G	A	0.814115	1006
2	rs2678488	A	C	0.944334	1006
2	rs56808819	C	T	0.0487078	1006
2	rs4638787	G	A	0.511928	1006
2	rs1969318	G	A	0.813121	1006
2	rs2139026	G	A	0.812127	1006
2	rs2139027	A	G	0.944334	1006
2	rs10174443	G	A	0.507952	1006
2	rs2678489	T	C	0.946322	1006
2	rs182535587	T	A	0.0208748	1006
2	rs10177963	G	A	0.493042	1006
2	rs144000513	A	G	0.0775348	1006
2	rs35603060	C	T	0.493042	1006
2	rs2853377	G	A	0.400596	1006
2	rs2244037	T	C	0.946322	1006
2	rs2697766	C	T	0.397614	1006
2	rs2697767	C	T	0.400596	1006
2	rs143962669	T	C	0.0238569	1006
2	rs2697768	A	C	0.323062	1006
2	rs58457058	C	A	0.0874751	1006
2	rs2697769	A	T	0.94334	1006
2	rs11678251	G	A	0.0775348	1006
2	rs139390240	C	T	0.0775348	1006
2	rs111524519	C	A	0.0765408	1006
2	rs146482704	C	T	0.00795229	1006
2	rs2945420	G	C	0.0775348	1006
2	rs2678517	G	A	0.319085	1006
2	rs6728119	G	T	0.178926	1006
2	rs2090543	G	C	0.850895	1006
2	rs56080708	C	A	0.0785288	1006
2	rs1048995	C	G	0.0874751	1006
2	rs1009934	C	G	0.0775348	1006
2	rs2697781	T	C	0.741551	1006
2	rs2697783	T	C	0.722664	1006
2	rs2697784	T	C	0.0775348	1006
2	rs72617176	G	A	0.0854871	1006
2	rs2741317	T	C	0.083499	1006
2	rs73003851	G	A	0.083499	1006
2	rs73003854	C	T	0.0208748	1006
2	rs2741318	A	C	0.083499	1006
2	rs114714675	C	T	0.0139165	1006
2	rs2741319	T	C	0.0775348	1006
2	rs4973529	A	G	0.310139	1006
2	rs11883916	T	G	0.309145	1006
2	rs11690646	C	A	0.0775348	1006
2	rs2741320	C	T	0.0775348	1006
2	rs2853380	T	C	0.0775348	1006
2	rs56121412	C	T	0.0795229	1006
2	rs2741321	C	T	0.0775348	1006
2	rs62192178	G	A	0.326044	1006
2	rs744873	A	G	0.0775348	1006
2	rs744874	G	T	0.0775348	1006
2	rs2082841	C	T	0.0775348	1006
2	rs150767635	T	C	0.026839	1006
2	rs1878691	T	C	0.315109	1006
2	rs115427147	G	A	0.026839	1006
2	rs62192179	G	A	0.308151	1006
2	rs13023370	T	G	0.306163	1006
2	rs62192180	T	C	0.317097	1006
2	rs73003866	T	C	0.0785288	1006
2	rs790051	G	A	0.2167	1006
2	rs13002718	C	G	0.317097	1006
2	rs62192181	A	T	0.324056	1006
2	rs13003548	G	A	0.324056	1006
2	rs790050	G	T	0.0178926	1006
2	rs732581	C	T	0.0298211	1006
2	rs79466634	G	A	0.0208748	1006
2	rs2678520	A	T	0.392644	1006
2	rs13017092	C	T	0.329026	1006
2	rs114911156	A	C	0.05666	1006
2	rs72495198	G	A	0.0198807	1006
2	rs73003874	T	C	0.0328032	1006
2	rs878481	C	G	0.385686	1006
2	rs13024828	G	A	0.306163	1006
2	rs35421611	G	A	0.309145	1006
2	rs2853383	T	C	0.0775348	1006
2	rs2853384	T	C	0.385686	1006
2	rs12478529	C	T	0.223658	1006
2	rs12466707	T	A	0.306163	1006
2	rs4973040	G	C	0.306163	1006
2	rs2697789	G	A	0.0775348	1006
2	rs150050355	A	G	0.0318091	1006
2	rs13408686	A	G	0.0874751	1006
2	rs12988896	C	T	0.329026	1006
2	rs2678521	C	T	0.0785288	1006
2	rs4973530	A	C	0.306163	1006
2	rs13016319	T	A	0.309145	1006
2	rs2573219	A	C	0.0864811	1006
2	rs2741331	T	G	0.0864811	1006
2	rs115969795	C	T	0.00695825	1006
2	rs2573218	A	G	0.0864811	1006
2	rs11897905	A	T	0.306163	1006
2	rs2853385	T	C	0.0864811	1006
2	rs2853386	T	G	0.392644	1006
2	rs2853387	C	A	0.084493	1006
2	rs12993551	A	G	0.306163	1006
2	rs2981375	T	G	0.392644	1006
2	rs2853389	A	G	0.0864811	1006
2	rs2853390	A	G	0.0864811	1006
2	rs1656403	A	G	0.218688	1006
2	rs80181424	G	A	0.0427435	1006
2	rs6437064	G	C	0.854871	1006
2	rs2853391	G	A	0.0775348	1006
2	rs2853392	A	G	0.0864811	1006
2	rs114778697	C	T	0.0178926	1006
2	rs2853393	A	G	0.0805169	1006
2	rs55927272	G	T	0.331014	1006
2	rs56200013	A	T	0.331014	1006
2	rs35865139	C	T	0.084493	1006
2	rs2853394	T	A	0.0864811	1006
2	rs73005707	C	T	0.0149105	1006
2	rs111381974	C	T	0.104374	1006
2	rs1015303	G	A	0.0864811	1006
2	rs1015302	A	G	0.306163	1006
2	rs2853398	G	A	0.0785288	1006
2	rs2853399	G	C	0.0864811	1006
2	rs2678495	A	G	0.0864811	1006
2	rs2853400	G	C	0.0795229	1006
2	rs2853401	C	T	0.0775348	1006
2	rs2853402	A	G	0.397614	1006
2	rs35625266	C	T	0.0765408	1006
2	rs790021	A	C	0.941352	1006
2	rs2678498	T	C	0.0854871	1006
2	rs2573229	C	T	0.0854871	1006
2	rs2573230	C	T	0.0785288	1006
2	rs2853404	T	A	0.0854871	1006
2	rs2853405	A	G	0.0854871	1006
2	rs2573231	G	A	0.0854871	1006
2	rs9973405	C	G	0.0854871	1006
2	rs2573232	T	C	0.0864811	1006
2	rs2678499	A	G	0.0854871	1006
2	rs2678500	A	G	0.0854871	1006
2	rs13424792	C	T	0.0347913	1006
2	rs2853436	A	G	0.0854871	1006
2	rs34547337	C	T	0.331014	1006
2	rs12996863	T	C	0.331014	1006
2	rs28482468	C	A	0.306163	1006
2	rs11886043	T	C	0.224652	1006
2	rs2853412	G	A	0.0775348	1006
2	rs790022	T	C	0.946322	1006
2	rs2853413	T	A	0.0854871	1006
2	rs2853414	G	A	0.0854871	1006
2	rs73007608	G	A	0.0208748	1006
2	rs2697787	G	T	0.0765408	1006
2	rs790023	T	C	0.93837	1006
2	rs790024	C	T	0.220676	1006
2	rs790025	C	A	0.218688	1006
2	rs2853415	G	A	0.0765408	1006
2	rs2853421	C	T	0.0785288	1006
2	rs2853428	C	T	0.084493	1006
2	rs2945422	T	C	0.0854871	1006
2	rs2741246	T	C	0.084493	1006
2	rs12473273	A	G	0.305169	1006
2	rs2741248	T	C	0.375746	1006
2	rs2741249	T	C	0.392644	1006
2	rs13025536	T	C	0.388668	1006
2	rs813746	T	C	0.531809	1006
2	rs35849718	C	T	0.328032	1006
2	rs2697788	G	A	0.38668	1006
2	rs6743237	G	A	0.328032	1006
2	rs2853430	C	T	0.0765408	1006
2	rs2853431	C	T	0.0765408	1006
2	rs148001610	C	T	0.0228628	1006
2	rs2741250	T	C	0.928429	1006
2	rs11887947	C	T	0.33002	1006
2	rs182171947	C	A	0.0198807	1006
2	rs112078298	G	A	0.166998	1006
2	rs2678502	A	G	0.0775348	1006
2	rs790026	C	G	0.932406	1006
2	rs790027	A	G	0.9334	1006
2	rs790028	A	G	0.9334	1006
2	rs116220295	G	A	0.0238569	1006
2	rs790034	A	C	0.934394	1006
2	rs187371173	G	A	0.0178926	1006
2	rs790035	C	A	0.927435	1006
2	rs790036	C	T	0.521869	1006
2	rs2678504	C	G	0.0775348	1006
2	rs790039	G	C	0.520875	1006
2	rs2678505	A	G	0.0775348	1006
2	rs140554651	C	T	0.0238569	1006
2	rs790040	G	A	0.527833	1006
2	rs80229452	G	T	0.0188867	1006
2	rs67171963	C	T	0.329026	1006
2	rs790043	C	T	0.513917	1006
2	rs2853407	C	T	0.0765408	1006
2	rs790044	A	G	0.528827	1006
2	rs790046	T	C	0.217694	1006
2	rs2573237	G	C	0.0785288	1006
2	rs56758454	T	C	0.383698	1006
2	rs790049	C	G	0.557654	1006
2	rs6757881	T	C	0.366799	1006
2	rs13010651	G	A	0.317097	1006
2	rs57258596	G	T	0.191849	1006
2	rs7568055	A	T	0.499006	1006
2	rs2853408	G	T	0.535785	1006
2	rs13408133	T	C	0.419483	1006
2	rs34527161	T	A	0.05666	1006
2	rs60494454	G	A	0.284294	1006
2	rs2853409	C	T	0.772366	1006
2	rs34689607	G	A	0.0228628	1006
2	rs146616009	G	A	0.0168986	1006
2	rs1713296	A	G	0.638171	1006
2	rs55956507	G	A	0.22664	1006
2	rs10179764	G	A	0.16998	1006
2	rs6708137	T	C	0.253479	1006
2	rs145397185	G	A	0.0139165	1006
2	rs1190413	A	G	0.689861	1006
2	rs1190414	A	G	0.127237	1006
2	rs1190417	G	A	0.379722	1006
2	rs1190422	A	T	0.38171	1006
2	rs1190423	A	C	0.353877	1006
2	rs1190424	G	T	0.380716	1006
2	rs10933396	C	T	0.380716	1006
2	rs74715405	C	T	0.0198807	1006
2	rs1190425	C	T	0.380716	1006
2	rs3906715	G	A	0.250497	1006
2	rs11893605	G	C	0.107356	1006
2	rs1190426	T	C	0.0198807	1006
2	rs112836482	A	G	0.107356	1006
2	rs60218633	G	T	0.107356	1006
2	rs148203156	C	T	0.22664	1006
2	rs2853368	A	G	0.284294	1006
2	rs2573238	A	G	0.0228628	1006
2	rs6738379	A	G	0.26839	1006
2	rs2741268	A	G	0.0228628	1006
2	rs60482662	A	G	0.267396	1006
2	rs3762521	T	C	0.267396	1006
2	rs3762520	C	G	0.234592	1006
2	rs72482105	C	T	0.104374	1006
2	rs2853411	G	A	0.0228628	1006
2	rs62192256	C	G	0.240557	1006
2	rs72482106	G	C	0.106362	1006
2	rs1213008	G	A	0.0188867	1006
2	rs3762519	G	A	0.106362	1006
2	rs113267808	C	T	0.00497018	1006
2	rs61732032	C	T	0.106362	1006
2	rs2272422	G	A	0.106362	1006
2	rs2246004	T	C	0.131213	1006
2	rs2272421	C	T	0.170974	1006
2	rs41265121	T	C	0.109344	1006
2	rs2003780	T	C	0.632207	1006
2	rs2741269	C	T	0.131213	1006
2	rs2678480	G	A	0.0228628	1006
2	rs2573215	T	G	0.141153	1006
2	rs2678481	A	C	0.0218688	1006
2	rs113958279	G	A	0.0427435	1006
2	rs790052	G	A	0.0178926	1006
2	rs2573214	T	C	0.131213	1006
2	rs73995639	C	T	0.106362	1006
2	rs55671081	C	T	0.106362	1006
2	rs2678482	C	T	0.131213	1006
2	rs11693163	C	T	0.238569	1006
2	rs2573213	T	C	0.0218688	1006
2	rs4521030	G	A	0.49006	1006
2	rs77610057	A	T	0.0208748	1006
2	rs73995640	C	T	0.105368	1006
2	rs13036228	A	G	0.251491	1006
2	rs2678483	T	C	0.651093	1006
2	rs2697770	C	T	0.0218688	1006
2	rs2697771	A	G	0.0218688	1006
2	rs2678484	C	T	0.131213	1006
2	rs56179202	G	A	0.491054	1006
2	rs60103224	A	G	0.239563	1006
2	rs2573220	T	C	0.0178926	1006
2	rs115014700	C	T	0.106362	1006
2	rs6722706	C	T	0.281312	1006
2	rs2697772	G	A	0.131213	1006
2	rs77133485	C	A	0.106362	1006
2	rs62192259	G	A	0.0218688	1006
2	rs2741271	T	G	0.652087	1006
2	rs4973042	T	C	0.281312	1006
2	rs2678485	T	C	0.131213	1006
2	rs34699962	C	T	0.281312	1006
2	rs11694174	G	A	0.239563	1006
2	rs56159081	C	G	0.0477137	1006
2	rs11677842	T	G	0.240557	1006
2	rs2678487	G	C	0.0218688	1006
2	rs2853416	T	C	0.422465	1006
2	rs2741275	G	A	0.128231	1006
2	rs57902510	A	G	0.240557	1006
2	rs62193762	A	G	0.280318	1006
2	rs35395702	A	G	0.280318	1006
2	rs56152230	C	T	0.239563	1006
2	rs114383262	T	C	0.0218688	1006
2	rs6747297	C	G	0.280318	1006
2	rs56283912	G	C	0.106362	1006
2	rs12618336	T	C	0.280318	1006
2	rs73995647	G	A	0.106362	1006
2	rs73995649	C	T	0.106362	1006
2	rs58558164	C	T	0.106362	1006
2	rs73995650	C	T	0.106362	1006
2	rs73995651	A	G	0.106362	1006
2	rs73995652	T	G	0.106362	1006
2	rs73995653	A	T	0.084493	1006
2	rs116587648	T	C	0.00994036	1006
2	rs62193765	A	G	0.240557	1006
2	rs115918933	A	C	0.0208748	1006
2	rs2853417	G	T	0.0248509	1006
2	rs2853418	C	T	0.0248509	1006
2	rs2741276	G	A	0.0357853	1006
2	rs2853419	G	A	0.422465	1006
2	rs12616972	T	C	0.387674	1006
2	rs16829151	C	T	0.104374	1006
2	rs13030738	T	A	0.393638	1006
2	rs2741277	A	C	0.422465	1006
2	rs2853422	A	G	0.423459	1006
2	rs56245891	A	G	0.107356	1006
2	rs2853424	G	A	0.0248509	1006
2	rs2853425	G	A	0.305169	1006
2	rs12468549	G	A	0.277336	1006
2	rs2853427	C	T	0.0218688	1006
2	rs2741278	G	C	0.27833	1006
2	rs2741279	T	G	0.470179	1006
2	rs61731716	G	A	0.0228628	1006
2	rs6713332	A	G	0.0218688	1006
2	rs746379	C	G	0.244533	1006
2	rs58166918	C	G	0.0666004	1006
2	rs10201913	T	C	0.0477137	1006
2	rs68130818	C	G	0.0685885	1006
2	rs76290356	C	T	0.0298211	1006
2	rs79711064	C	T	0.0218688	1006
2	rs1190430	C	T	0.619284	1006
2	rs909431	A	G	0.21173	1006
2	rs6750085	C	G	0.450298	1006
2	rs2742077	G	T	0.0377734	1006
2	rs73007663	G	T	0.0695825	1006
2	rs2241755	G	A	0.177932	1006
2	rs41265123	C	G	0.0198807	1006
2	rs1529874	G	A	0.983101	1006
2	rs76735188	G	C	0.00795229	1006
2	rs2573246	C	G	0.727634	1006
2	rs79325947	C	T	0.0516899	1006
2	rs113660447	G	A	0.176938	1006
2	rs144928688	G	T	0.00894632	1006
2	rs182413840	C	A	0.0208748	1006
2	rs116043760	G	A	0.0506958	1006
2	rs2741282	T	C	0.0218688	1006
2	rs116325059	C	A	0.0506958	1006
2	rs138506831	G	A	0.0397614	1006
2	rs2742076	G	A	0.533797	1006
2	rs13000690	G	A	0.447316	1006
2	rs2742073	C	T	0.207753	1006
2	rs114699448	C	T	0.0139165	1006
2	rs2742072	A	T	0.486083	1006
2	rs1190468	G	A	0.176938	1006
2	rs2741284	G	C	0.204771	1006
2	rs2741285	G	A	0.200795	1006
2	rs56039853	C	A	0.0636183	1006
2	rs113479395	C	T	0.0208748	1006
2	rs10202160	C	T	0.0467197	1006
2	rs10204715	C	T	0.0477137	1006
2	rs1190467	T	C	0.223658	1006
2	rs59968229	C	T	0.163022	1006
2	rs57435971	C	T	0.0457256	1006
2	rs12622622	C	T	0.0626243	1006
2	rs6722876	T	C	0.367793	1006
2	rs6707539	C	A	0.0616302	1006
2	rs6707802	G	C	0.0606362	1006
2	rs1190466	C	T	0.708748	1006
2	rs6723231	T	G	0.0904573	1006
2	rs2741286	C	T	0.0178926	1006
2	rs4973532	T	C	0.0417495	1006
2	rs1190465	C	T	0.769384	1006
2	rs13036012	C	T	0.139165	1006
2	rs12986974	G	A	0.348907	1006
2	rs4973533	G	A	0.141153	1006
2	rs2573226	G	A	0.0238569	1006
2	rs55900939	T	C	0.0596421	1006
2	rs1190463	A	T	0.227634	1006
2	rs7571362	C	T	0.110338	1006
2	rs2697806	C	T	0.746521	1006
2	rs189408796	C	T	0.00497018	1006
2	rs4973534	G	A	0.0904573	1006
2	rs2853439	G	A	0.0238569	1006
2	rs114452614	C	T	0.0159046	1006
2	rs115102757	G	A	0.0258449	1006
2	rs1529873	C	T	0.718688	1006
2	rs1190462	C	T	0.227634	1006
2	rs78567302	G	A	0.110338	1006
2	rs1529872	A	T	0.429423	1006
2	rs4973535	C	T	0.259443	1006
2	rs75631506	G	A	0.0188867	1006
2	rs62193767	C	T	0.0467197	1006
2	rs1190461	G	C	0.985089	1006
2	rs1190460	A	C	0.235586	1006
2	rs754901	T	C	0.493042	1006
2	rs56006977	C	G	0.026839	1006
2	rs754902	C	G	0.417495	1006
2	rs6735034	G	C	0.0646123	1006
2	rs1469824	G	C	0.451292	1006
2	rs1729227	C	T	0.180915	1006
2	rs1656406	A	G	0.478131	1006
2	rs1729228	C	A	0.449304	1006
2	rs1729229	G	A	0.44831	1006
2	rs1729230	A	G	0.44831	1006
2	rs1729231	C	T	0.246521	1006
2	rs1469823	C	G	0.985089	1006
2	rs2741288	G	A	0.207753	1006
2	rs1435669	A	G	0.985089	1006
2	rs56254799	T	C	0.0407555	1006
2	rs138265071	A	C	0.0178926	1006
2	rs139847715	T	A	0.0129225	1006
2	rs1881494	C	G	0.745527	1006
2	rs2573223	A	G	0.238569	1006
2	rs2880708	A	C	0.426441	1006
2	rs10933397	A	G	0.416501	1006
2	rs79231604	G	A	0.0646123	1006
2	rs2573222	G	A	0.670974	1006
2	rs11694874	A	G	0.430417	1006
2	rs75286569	T	C	0.0178926	1006
2	rs2853441	T	C	0.67495	1006
2	rs2741289	C	A	0.670974	1006
2	rs2141422	A	G	0.672962	1006
2	rs1190458	C	T	0.0168986	1006
2	rs77535675	A	G	0.0636183	1006
2	rs2741290	G	A	0.668986	1006
2	rs2697805	A	G	0.255467	1006
2	rs2117770	T	C	0.672962	1006
2	rs115279622	G	A	0.102386	1006
2	rs73007693	G	T	0.0188867	1006
2	rs2117769	G	A	0.315109	1006
2	rs73007694	T	C	0.0188867	1006
2	rs1190457	T	C	0.980119	1006
2	rs13003587	G	A	0.392644	1006
2	rs13029540	T	C	0.392644	1006
2	rs73007699	C	T	0.0188867	1006
2	rs116273821	C	T	0.0606362	1006
2	rs2853442	A	G	0.644135	1006
2	rs73007701	G	C	0.0198807	1006
2	rs2853443	C	A	0.219682	1006
2	rs1656404	G	A	0.219682	1006
2	rs2697804	G	A	0.227634	1006
2	rs78401431	T	C	0.0636183	1006
2	rs55779203	C	T	0.0168986	1006
2	rs2741292	T	A	0.225646	1006
2	rs62193793	C	T	0.0904573	1006
2	rs2697802	C	T	0.227634	1006
2	rs115267243	C	T	0.0168986	1006
2	rs17360319	G	A	0.0904573	1006
2	rs2697801	G	A	0.22664	1006
2	rs55914015	C	T	0.0298211	1006
2	rs114591386	G	A	0.0238569	1006
2	rs62193794	A	G	0.0924453	1006
2	rs4973045	G	A	0.0168986	1006
2	rs2697800	C	T	0.199801	1006
2	rs56011339	C	T	0.0188867	1006
2	rs78203747	C	T	0.0168986	1006
2	rs2573212	C	G	0.196819	1006
2	rs2741293	C	T	0.197813	1006
2	rs2573211	C	A	0.197813	1006
2	rs9679173	C	T	0.109344	1006
2	rs2573210	G	A	0.776342	1006
2	rs2741294	C	T	0.217694	1006
2	rs1550094	G	A	0.663022	1006
2	rs116445642	C	T	0.0675944	1006
2	rs62193795	C	T	0.112326	1006
2	rs2853444	T	C	0.776342	1006
2	rs2741295	C	T	0.184891	1006
2	rs11902035	G	A	0.121272	1006
2	rs2853445	T	C	0.375746	1006
2	rs115599535	T	C	0.0178926	1006
2	rs733603	A	G	0.789264	1006
2	rs733602	C	T	0.275348	1006
2	rs79792358	G	A	0.0715706	1006
2	rs2741299	T	G	0.7833	1006
2	rs58091792	G	C	0.267396	1006
2	rs2853446	C	T	0.44831	1006
2	rs2853447	A	G	0.666004	1006
2	rs61744404	C	G	0.0526839	1006
2	rs2278479	C	T	0.0168986	1006
2	rs2245601	A	G	0.44831	1006
2	rs55921262	G	A	0.0526839	1006
2	rs2278478	A	G	0.266402	1006
2	rs12464247	A	T	0.340954	1006
2	rs4973536	G	C	0.357853	1006
2	rs4973537	A	G	0.357853	1006
2	rs62193797	C	A	0.0904573	1006
2	rs3762529	A	G	0.358847	1006
2	rs138432684	C	T	0.0308151	1006
2	rs12463989	T	C	0.354871	1006
2	rs3791729	G	A	0.33499	1006
2	rs41265125	G	A	0.0914513	1006
2	rs3762528	T	C	0.0685885	1006
2	rs115215242	G	T	0.0685885	1006
2	rs12478077	C	T	0.266402	1006
2	rs12466358	T	G	0.252485	1006
2	rs3791728	G	C	0.082505	1006
2	rs3791727	C	G	0.101392	1006
2	rs2853457	G	A	0.423459	1006
2	rs3828246	G	A	0.251491	1006
2	rs11696054	G	T	0.0178926	1006
2	rs2767	A	G	0.353877	1006
2	rs114315112	A	G	0.0188867	1006
2	rs4973046	C	T	0.082505	1006
2	rs2343841	G	C	0.0188867	1006
2	rs1004175	T	C	0.353877	1006
2	rs115132742	A	G	0.054672	1006
2	rs6725786	G	C	0.0964215	1006
2	rs12465851	T	G	0.252485	1006
2	rs12477724	C	T	0.252485	1006
2	rs6741278	T	C	0.360835	1006
2	rs13026409	C	T	0.252485	1006
2	rs11674608	C	G	0.353877	1006
2	rs11674613	C	G	0.0178926	1006
2	rs12996322	G	C	0.335984	1006
2	rs67583510	G	A	0.253479	1006
2	rs76523029	G	A	0.0178926	1006
2	rs13003665	G	T	0.352883	1006
2	rs2289080	G	A	0.0178926	1006
2	rs1190434	C	T	0.853877	1006
2	rs1881492	T	G	0.776342	1006
2	rs2853462	C	T	0.212724	1006
2	rs6761667	T	A	0.459245	1006
2	rs2697782	G	C	0.314115	1006
2	rs2573206	C	G	0.792247	1006
2	rs13018423	C	T	0.264414	1006
2	rs73995686	C	T	0.0178926	1006
2	rs72991926	A	T	0.194831	1006
2	rs2250451	G	A	0.212724	1006
2	rs117196251	G	A	0.0178926	1006
2	rs142273229	G	T	0.193837	1006
2	rs729941	G	C	0.193837	1006
2	rs2099489	C	T	0.192843	1006
2	rs11690038	T	C	0.0178926	1006
2	rs59295139	C	A	0.0178926	1006
2	rs72991937	A	G	0.210736	1006
2	rs72991939	C	T	0.196819	1006
2	rs72991944	T	C	0.193837	1006
2	rs74539497	A	C	0.193837	1006
2	rs11688448	A	G	0.193837	1006
2	rs35832336	C	G	0.265408	1006
2	rs4973539	A	G	0.193837	1006
2	rs72991949	G	A	0.193837	1006
2	rs6752614	C	T	0.469185	1006
2	rs11681785	G	A	0.0178926	1006
2	rs11692919	A	G	0.0178926	1006
2	rs4973540	C	T	0.450298	1006
2	rs4973541	G	A	0.194831	1006
2	rs11683262	C	T	0.193837	1006
2	rs11689217	T	G	0.193837	1006
2	rs2272423	G	A	0.0178926	1006
2	rs143293892	C	T	0.00894632	1006
2	rs11899983	T	C	0.604374	1006
2	rs12617942	C	T	0.082505	1006
2	rs62191567	G	A	0.083499	1006
2	rs62191568	C	T	0.0815109	1006
2	rs1190453	T	G	0.73161	1006
2	rs1190452	G	A	0.730616	1006
2	rs2049722	C	G	0.483101	1006
2	rs1190451	G	C	0.740557	1006
2	rs1190450	G	A	0.740557	1006
2	rs1190449	G	T	0.570577	1006
2	rs1190448	A	G	0.740557	1006
2	rs1201451	T	G	0.740557	1006
2	rs1307667	C	T	0.730616	1006
2	rs1190447	A	G	0.740557	1006
2	rs62191569	G	T	0.0129225	1006
2	rs1190446	G	C	0.252485	1006
2	rs1190445	A	G	0.730616	1006
2	rs1190444	G	A	0.252485	1006
2	rs1190443	C	T	0.267396	1006
2	rs1190442	T	G	0.267396	1006
2	rs1190441	A	G	0.257455	1006
2	rs1190440	G	A	0.267396	1006
2	rs1190439	G	A	0.267396	1006
2	rs1190438	G	T	0.267396	1006
2	rs1729245	G	A	0.739563	1006
2	rs2950878	C	T	0.267396	1006
2	rs3021411	G	A	0.267396	1006
2	rs3108614	T	G	0.267396	1006
2	rs1071997	T	C	0.267396	1006
2	rs2077929	G	A	0.267396	1006
2	rs2077930	G	A	0.267396	1006
2	rs2077975	C	A	0.267396	1006
2	rs12694906	G	A	0.472167	1006
2	rs1656402	C	T	0.267396	1006
2	rs1656401	A	G	0.267396	1006
2	rs1729246	T	G	0.26839	1006
2	rs2697780	C	T	0.267396	1006
2	rs2573217	G	A	0.267396	1006
2	rs2573216	A	G	0.267396	1006
2	rs62191570	C	T	0.0934394	1006
2	rs1656400	G	A	0.267396	1006
2	rs1656399	C	T	0.267396	1006
2	rs1656398	A	G	0.261431	1006
2	rs1550099	A	G	0.256461	1006
2	rs1550098	A	G	0.472167	1006
2	rs1550097	C	T	0.266402	1006
2	rs1550096	C	T	0.739563	1006
2	rs1550095	C	G	0.26839	1006
2	rs1729251	G	A	0.267396	1006
2	rs1729252	G	A	0.267396	1006
2	rs1729253	G	C	0.267396	1006
2	rs1729254	A	G	0.267396	1006
2	rs1656397	G	C	0.267396	1006
2	rs1729255	C	G	0.252485	1006
2	rs1656395	A	G	0.267396	1006
2	rs1729256	A	G	0.739563	1006
2	rs1729257	G	A	0.252485	1006
2	rs3108615	C	A	0.267396	1006
2	rs3111399	G	A	0.269384	1006
2	rs3791712	A	T	0.474155	1006
2	rs3791711	A	G	0.474155	1006
2	rs116444102	C	A	0.0149105	1006
2	rs79139432	C	T	0.0626243	1006
2	rs1190456	T	C	0.748509	1006
2	rs1190455	A	G	0.734592	1006
2	rs1190454	G	T	0.733598	1006
2	rs4973544	G	A	0.748509	1006
2	rs6761056	T	A	0.732604	1006
2	rs13394993	G	A	0.259443	1006
2	rs6749955	G	T	0.732604	1006
2	rs6721592	A	C	0.766402	1006
2	rs13401648	G	A	0.0168986	1006
2	rs2293338	G	A	0.259443	1006
2	rs10185980	G	C	0.259443	1006
2	rs11689872	T	C	0.39662	1006
2	rs12617363	C	A	0.258449	1006
2	rs10933398	G	A	0.748509	1006
2	rs62191571	A	C	0.270378	1006
2	rs111441905	G	T	0.217694	1006
2	rs7571154	C	T	0.26839	1006
2	rs7585327	T	A	0.625249	1006
2	rs79595023	A	T	0.0357853	1006
2	rs7571716	C	T	0.257455	1006
2	rs74453786	A	C	0.0467197	1006
2	rs140398537	A	C	0.00994036	1006
2	rs115092197	A	T	0.0178926	1006
2	rs13393692	G	A	0.259443	1006
2	rs13393800	G	A	0.259443	1006
2	rs140148638	G	A	0.0119284	1006
2	rs17296210	G	A	0.302187	1006
2	rs1568830	T	C	0.914513	1006
2	rs6437068	A	G	0.466203	1006
2	rs114886783	G	A	0.0149105	1006
2	rs138176704	C	T	0.00894632	1006
2	rs6711722	T	A	0.740557	1006
2	rs2276560	C	T	0.735586	1006
2	rs3439	G	T	0.451292	1006
2	rs3440	C	G	0.451292	1006
2	rs2276559	C	T	0.274354	1006
2	rs7607107	T	G	0.740557	1006
2	rs138465441	G	A	0.0129225	1006
2	rs11676436	A	G	0.725646	1006
2	rs11676437	A	G	0.725646	1006
2	rs2880817	G	A	0.725646	1006
2	rs13005856	C	G	0.32008	1006
2	rs10173736	A	G	0.730616	1006
2	rs2344309	T	C	0.469185	1006
2	rs148486360	G	A	0.0248509	1006
2	rs6756235	G	A	0.467197	1006
2	rs6756244	G	C	0.914513	1006
2	rs2037681	A	G	0.468191	1006
2	rs7568950	T	C	0.496024	1006
2	rs60029373	G	A	0.258449	1006
2	rs6437069	C	T	0.732604	1006
2	rs868746	A	G	0.739563	1006
2	rs883803	T	C	0.724652	1006
2	rs940666	T	G	0.739563	1006
2	rs1467325	C	T	0.447316	1006
2	rs72997721	C	A	0.0198807	1006
2	rs114626845	G	A	0.0159046	1006
2	rs4468805	C	T	0.272366	1006
2	rs4555341	A	C	0.275348	1006
2	rs10193553	A	G	0.275348	1006
2	rs35373917	C	T	0.441352	1006
2	rs10206657	G	A	0.225646	1006
2	rs9808024	T	C	0.261431	1006
2	rs34795224	C	T	0.299205	1006
2	rs13431689	G	T	0.0139165	1006
2	rs144882191	T	C	0.0119284	1006
2	rs13387575	C	G	0.366799	1006
2	rs6437070	G	A	0.447316	1006
2	rs112882421	G	A	0.0248509	1006
2	rs113721487	T	G	0.0258449	1006
2	rs115299435	G	A	0.0168986	1006
2	rs58284091	C	T	0.0626243	1006
2	rs13398331	G	A	0.478131	1006
2	rs4146412	G	A	0.44831	1006
2	rs76202132	C	T	0.112326	1006
2	rs7571133	G	A	0.479125	1006
2	rs10171498	C	G	0.364811	1006
2	rs2140772	T	C	0.468191	1006
2	rs11678936	G	A	0.354871	1006
2	rs34958546	T	G	0.468191	1006
2	rs79735520	C	T	0.112326	1006
2	rs78953707	G	T	0.0576541	1006
2	rs10184826	C	G	0.981113	1006
2	rs111620279	G	A	0.054672	1006
2	rs78459348	C	T	0.0536779	1006
2	rs62191594	C	T	0.354871	1006
2	rs13012942	T	C	0.479125	1006
2	rs76043095	A	T	0.0586481	1006
2	rs111269685	A	G	0.0924453	1006
2	rs75410203	G	A	0.0586481	1006
2	rs62191602	C	T	0.657058	1006
2	rs111064518	C	T	0.60338	1006
2	rs10166451	T	C	0.609344	1006
2	rs10201323	G	A	0.411531	1006
2	rs145645676	A	G	0.0318091	1006
2	rs4973546	T	C	0.253479	1006
2	rs111709726	G	T	0.0536779	1006
2	rs13410380	G	A	0.192843	1006
2	rs13423701	T	C	0.192843	1006
2	rs10203111	T	C	0.470179	1006
2	rs10166842	A	G	0.664016	1006
2	rs10203216	T	C	0.662028	1006
2	rs34021419	C	T	0.192843	1006
2	rs113591438	C	T	0.0536779	1006
2	rs10191109	G	A	0.409543	1006
2	rs10191115	G	A	0.662028	1006
2	rs145637826	G	A	0.0178926	1006
2	rs10933399	A	G	0.469185	1006
2	rs62191608	G	A	0.192843	1006
2	rs11693701	T	C	0.409543	1006
2	rs10206732	T	C	0.469185	1006
2	rs13417300	G	A	0.192843	1006
2	rs10197060	C	T	0.664016	1006
2	rs34384799	A	G	0.054672	1006
2	rs10173752	A	G	0.469185	1006
2	rs78303320	G	A	0.0586481	1006
2	rs55823115	A	G	0.354871	1006
2	rs7607256	C	A	0.604374	1006
2	rs6717991	T	C	0.980119	1006
2	rs35006349	C	T	0.192843	1006
2	rs35798031	C	G	0.191849	1006
2	rs58808550	G	A	0.192843	1006
2	rs59200588	C	T	0.192843	1006
2	rs59035839	G	T	0.192843	1006
2	rs2344363	G	A	0.193837	1006
2	rs2344364	T	C	0.193837	1006
2	rs2344365	T	G	0.191849	1006
2	rs1404606	G	A	0.338966	1006
2	rs17362605	C	T	0.394632	1006
2	rs12694909	T	C	0.192843	1006
2	rs34563978	C	T	0.192843	1006
2	rs12479105	C	T	0.193837	1006
2	rs62191632	T	C	0.192843	1006
2	rs73105431	A	G	0.192843	1006
2	rs62191633	C	T	0.353877	1006
2	rs4524114	C	A	0.0218688	1006
2	rs871687	A	G	0.254473	1006
2	rs871688	G	A	0.253479	1006
2	rs12469410	T	C	0.193837	1006
2	rs12465169	C	T	0.193837	1006
2	rs4997379	G	A	0.192843	1006
2	rs2344369	T	C	0.192843	1006
2	rs62191634	C	T	0.0258449	1006
2	rs138142196	T	C	0.0149105	1006
2	rs2091250	C	T	0.65507	1006
2	rs78689171	C	T	0.054672	1006
2	rs1477	T	C	0.192843	1006
2	rs35613670	C	G	0.054672	1006
2	rs113861287	G	A	0.0516899	1006
2	rs79385064	A	C	0.138171	1006
2	rs150122149	T	C	0.0159046	1006
2	rs13003774	G	A	0.026839	1006
2	rs13003805	G	A	0.054672	1006
2	rs76948518	C	T	0.0516899	1006
2	rs66476711	G	A	0.054672	1006
2	rs7565261	G	A	0.192843	1006
2	rs12987358	T	G	0.055666	1006
2	rs72999770	A	G	0.0298211	1006
2	rs13420870	C	T	0.191849	1006
2	rs11691950	G	A	0.352883	1006
2	rs35991886	C	T	0.191849	1006
2	rs113556502	C	T	0.0516899	1006
2	rs13019086	C	G	0.05666	1006
2	rs11902420	C	A	0.0596421	1006
2	rs13427580	C	T	0.363817	1006
2	rs71421653	G	A	0.055666	1006
2	rs112089070	G	T	0.0516899	1006
2	rs62191635	G	A	0.027833	1006
2	rs66590980	C	T	0.055666	1006
2	rs200118999	T	G	0.00994036	1006
2	rs112941683	C	T	0.0506958	1006
2	rs2276557	G	T	0.189861	1006
2	rs1107504	G	T	0.0596421	1006
2	rs1107505	G	T	0.0596421	1006
2	rs4378795	G	A	0.466203	1006
2	rs10933400	T	G	0.469185	1006
2	rs181797428	A	G	0.0109344	1006
2	rs139067983	C	T	0.0129225	1006
2	rs78728347	C	T	0.0536779	1006
2	rs144363025	G	A	0.0516899	1006
2	rs77399214	A	G	0.0109344	1006
2	rs13029754	A	G	0.178926	1006
2	rs112688559	T	A	0.0129225	1006
2	rs960142	G	T	0.143141	1006
2	rs113305302	G	A	0.0447316	1006
2	rs10165093	G	A	0.424453	1006
2	rs10177892	T	C	0.456262	1006
2	rs6752086	T	A	0.456262	1006
2	rs4528745	C	T	0.359841	1006
2	rs4488653	T	C	0.456262	1006
2	rs6741190	G	A	0.456262	1006
2	rs10933401	C	T	0.532803	1006
2	rs12467052	G	A	0.455268	1006
2	rs147891036	A	G	0.0228628	1006
2	rs4072149	T	C	0.54175	1006
2	rs6710991	T	A	0.0666004	1006
2	rs112445216	C	T	0.0675944	1006
2	rs7604422	C	A	0.589463	1006
2	rs7604500	C	G	0.589463	1006
2	rs11689178	T	C	0.59841	1006
2	rs11683367	C	T	0.589463	1006
2	rs10193825	A	G	0.454274	1006
2	rs17362914	C	T	0.358847	1006
2	rs17297115	T	C	0.361829	1006
2	rs115903037	G	A	0.170974	1006
2	rs12694910	G	C	0.463221	1006
2	rs2140773	C	A	0.586481	1006
2	rs4973049	G	A	0.0596421	1006
2	rs16829373	A	G	0.0675944	1006
2	rs4973548	G	T	0.595427	1006
2	rs4973050	G	C	0.595427	1006
2	rs11683187	G	T	0.00994036	1006
2	rs16829377	C	G	0.0656064	1006
2	rs73995853	G	T	0.0675944	1006
2	rs10187744	C	G	0.457256	1006
2	rs4973550	G	T	0.583499	1006
2	rs7561728	C	T	0.447316	1006
2	rs34472888	C	T	0.0636183	1006
2	rs4973551	A	G	0.0636183	1006
2	rs62191639	T	G	0.50994	1006
2	rs111286152	G	T	0.0725646	1006
2	rs13395911	A	T	0.576541	1006
2	rs13396021	A	G	0.506958	1006
2	rs146096867	C	T	0.0864811	1006
2	rs13008587	T	C	0.0636183	1006
2	rs12694911	T	C	0.506958	1006
2	rs4973552	C	T	0.0636183	1006
2	rs35293211	T	C	0.0636183	1006
2	rs6705572	G	C	0.352883	1006
2	rs12328052	A	G	0.417495	1006
2	rs73995854	T	C	0.0685885	1006
2	rs13416329	G	A	0.352883	1006
2	rs116553920	C	T	0.0178926	1006
2	rs56401627	C	T	0.198807	1006
2	rs139971969	T	C	0.0506958	1006
2	rs13424032	G	A	0.190855	1006
2	rs13398679	A	G	0.410537	1006
2	rs73001714	G	A	0.0178926	1006
2	rs10206785	G	A	0.0208748	1006
2	rs115610051	G	A	0.0328032	1006
2	rs10933402	G	A	0.326044	1006
2	rs74323402	C	A	0.0188867	1006
2	rs76146026	T	C	0.0328032	1006
2	rs12694912	A	G	0.356859	1006
2	rs4973554	T	G	0.229622	1006
2	rs10933403	C	T	0.142147	1006
2	rs78410622	A	T	0.0308151	1006
2	rs13384158	C	A	0.359841	1006
2	rs12694913	T	G	0.392644	1006
2	rs2016747	T	C	0.704771	1006
2	rs867838	T	C	0.405567	1006
2	rs10933404	C	T	0.303181	1006
2	rs76229300	T	C	0.0318091	1006
2	rs75866454	C	T	0.0328032	1006
2	rs11681896	A	T	0.0944334	1006
2	rs7589030	T	A	0.462227	1006
2	rs114662139	C	T	0.0318091	1006
2	rs10206127	G	C	0.702783	1006
2	rs7578760	C	T	0.0765408	1006
2	rs1969448	A	G	0.355865	1006
2	rs10933405	G	A	0.329026	1006
2	rs114195831	A	G	0.0328032	1006
2	rs145533343	C	T	0.0318091	1006
2	rs77962348	C	T	0.0318091	1006
2	rs115686027	C	T	0.0328032	1006
2	rs11684420	T	C	0.346918	1006
2	rs11550699	A	G	0.346918	1006
2	rs13009166	A	G	0.650099	1006
2	rs17297626	G	A	0.218688	1006
2	rs16829399	C	T	0.0109344	1006
2	rs17297675	G	C	0.0427435	1006
2	rs17297702	T	C	0.230616	1006
2	rs16829401	G	T	0.0328032	1006
2	rs116410312	T	C	0.0318091	1006
2	rs144808774	C	T	0.0318091	1006
2	rs111829140	A	G	0.0487078	1006
2	rs116272287	C	T	0.0318091	1006
2	rs78590548	A	G	0.0328032	1006
2	rs143994873	G	A	0.0318091	1006
2	rs61350459	G	T	0.0318091	1006
2	rs150137586	A	G	0.0318091	1006
2	rs7570004	C	T	0.44831	1006
2	rs61613778	G	A	0.0318091	1006
2	rs114669616	G	A	0.0318091	1006
2	rs57490279	G	A	0.0318091	1006
2	rs4973555	G	A	0.701789	1006
2	rs76999109	A	G	0.0328032	1006
2	rs60101330	C	G	0.0318091	1006
2	rs61443084	A	C	0.0318091	1006
2	rs57258878	G	A	0.0318091	1006
2	rs76032109	G	C	0.0318091	1006
2	rs7604307	A	C	0.254473	1006
2	rs57777316	T	A	0.0318091	1006
2	rs77513997	C	T	0.0318091	1006
2	rs79998332	T	C	0.0318091	1006
2	rs13399460	C	T	0.084493	1006
2	rs11681297	G	A	0.139165	1006
2	rs117657274	C	G	0.0318091	1006
2	rs6731991	C	T	0.139165	1006
2	rs74776078	G	A	0.0347913	1006
2	rs12233217	A	G	0.266402	1006
2	rs12233030	G	A	0.0318091	1006
2	rs12233103	T	C	0.0318091	1006
2	rs13028442	C	A	0.308151	1006
2	rs150800548	G	A	0.0149105	1006
2	rs3738905	G	A	0.0337972	1006
2	rs3738906	C	T	0.0328032	1006
2	rs7286	T	C	0.718688	1006
2	rs7287	C	A	0.22167	1006
2	rs115735486	A	G	0.0248509	1006
2	rs138327768	G	A	0.026839	1006
2	rs142164734	G	A	0.026839	1006
2	rs113411269	T	A	0.0318091	1006
2	rs73003607	A	G	0.247515	1006
2	rs13031505	T	G	0.375746	1006
2	rs2344567	T	G	0.734592	1006
2	rs145312082	C	T	0.0119284	1006
2	rs2138401	A	G	0.734592	1006
2	rs6752532	G	A	0.701789	1006
2	rs116804769	C	T	0.0626243	1006
2	rs4973556	C	T	0.0168986	1006
2	rs3738907	A	G	0.135189	1006
2	rs79194727	A	C	0.0129225	1006
2	rs6738529	G	T	0.538767	1006
2	rs7588513	G	C	0.548708	1006
2	rs7561857	A	G	0.110338	1006
2	rs79555733	G	A	0.10338	1006
2	rs73003616	G	A	0.10338	1006
2	rs12989905	C	G	0.539761	1006
2	rs7565128	A	G	0.563618	1006
2	rs62193268	T	A	0.203777	1006
2	rs78165974	T	A	0.10835	1006
2	rs181134881	T	C	0.0258449	1006
2	rs2010496	T	C	0.540755	1006
2	rs1108252	T	C	0.202783	1006
2	rs13003916	A	G	0.432406	1006
2	rs116212486	C	T	0.0417495	1006
2	rs13416957	C	T	0.111332	1006
2	rs11694989	T	C	0.544732	1006
2	rs13010612	G	A	0.0337972	1006
2	rs6754978	C	T	0.429423	1006
2	rs11675479	T	C	0.558648	1006
2	rs13024793	C	A	0.27833	1006
2	rs7557607	G	T	0.342942	1006
2	rs4458205	C	T	0.285288	1006
2	rs4441451	G	T	0.134195	1006
2	rs10209575	C	A	0.239563	1006
2	rs10210051	G	T	0.0745527	1006
2	rs4973557	C	T	0.026839	1006
2	rs74588080	T	A	0.0586481	1006
2	rs35375923	C	T	0.133201	1006
2	rs7564554	G	T	0.240557	1006
2	rs35853577	T	C	0.34493	1006
2	rs10933406	T	C	0.587475	1006
2	rs12472839	A	G	0.286282	1006
2	rs11885497	G	A	0.054672	1006
2	rs114048278	T	A	0.0298211	1006
2	rs11885646	G	A	0.0536779	1006
2	rs62193269	A	T	0.580517	1006
2	rs77535750	C	T	0.0526839	1006
2	rs80020039	C	A	0.05666	1006
2	rs12997185	A	T	0.279324	1006
2	rs75638431	G	C	0.135189	1006
2	rs1104764	C	G	0.580517	1006
2	rs4144797	T	C	0.614314	1006
2	rs4144796	T	C	0.336978	1006
2	rs4144794	C	T	0.05666	1006
2	rs115387410	G	A	0.0298211	1006
2	rs4144795	C	G	0.611332	1006
2	rs145061931	G	A	0.0139165	1006
2	rs76074281	G	C	0.0536779	1006
2	rs12986696	C	T	0.0119284	1006
2	rs73107693	C	A	0.054672	1006
2	rs11688166	A	G	0.620278	1006
2	rs76263248	A	G	0.0864811	1006
2	rs13007783	G	A	0.286282	1006
2	rs2012221	T	C	0.286282	1006
2	rs2012423	T	C	0.586481	1006
2	rs983430	A	G	0.285288	1006
2	rs11689851	A	G	0.61829	1006
2	rs114254577	G	C	0.0238569	1006
2	rs57986228	T	C	0.0576541	1006
2	rs6437071	G	A	0.343936	1006
2	rs6747479	T	C	0.241551	1006
2	rs115065613	G	A	0.0695825	1006
2	rs13029336	G	A	0.346918	1006
2	rs12623408	A	G	0.0308151	1006
2	rs145019391	G	C	0.0109344	1006
2	rs62193271	T	C	0.621272	1006
2	rs10427328	T	C	0.587475	1006
2	rs6747645	A	G	0.28827	1006
2	rs76729858	C	T	0.0725646	1006
2	rs114547586	A	G	0.0536779	1006
2	rs13396293	C	G	0.240557	1006
2	rs7578299	G	T	0.285288	1006
2	rs35094759	T	A	0.0357853	1006
2	rs13424351	A	G	0.28827	1006
2	rs35395584	G	C	0.285288	1006
2	rs11692545	A	G	0.285288	1006
2	rs35621474	G	A	0.285288	1006
2	rs6739638	G	A	0.285288	1006
2	rs117303141	T	G	0.0248509	1006
2	rs6739794	G	A	0.585487	1006
2	rs11684593	G	T	0.115308	1006
2	rs73092767	A	G	0.0576541	1006
2	rs7592717	G	A	0.285288	1006
2	rs115656863	G	A	0.0308151	1006
2	rs1022330	G	A	0.286282	1006
2	rs11687379	C	T	0.240557	1006
2	rs35620421	C	A	0.0119284	1006
2	rs116151766	C	T	0.0149105	1006
2	rs4517962	T	C	0.286282	1006
2	rs58520085	G	A	0.05666	1006
2	rs79921412	T	C	0.129225	1006
2	rs6710294	T	C	0.586481	1006
2	rs6714245	T	C	0.286282	1006
2	rs11683827	G	A	0.0775348	1006
2	rs6753206	T	A	0.135189	1006
2	rs2880899	G	A	0.054672	1006
2	rs7591176	C	A	0.285288	1006
2	rs2344611	A	G	0.620278	1006
2	rs56140815	C	G	0.054672	1006
2	rs35212961	C	T	0.285288	1006
2	rs6761324	T	G	0.285288	1006
2	rs6746294	C	G	0.286282	1006
2	rs71421657	T	C	0.0526839	1006
2	rs13003675	C	T	0.285288	1006
2	rs13004406	A	T	0.285288	1006
2	rs115845643	A	G	0.0159046	1006
2	rs72617178	C	T	0.0308151	1006
2	rs6717048	T	C	0.586481	1006
2	rs12694915	T	C	0.241551	1006
2	rs7557131	C	T	0.241551	1006
2	rs34135166	T	A	0.0347913	1006
2	rs113543770	C	T	0.05666	1006
2	rs13412034	A	G	0.241551	1006
2	rs6745879	A	G	0.285288	1006
2	rs114771405	C	T	0.0168986	1006
2	rs6717841	C	T	0.285288	1006
2	rs7578385	A	T	0.054672	1006
2	rs1022329	T	C	0.586481	1006
2	rs143765787	G	A	0.0139165	1006
2	rs12052869	G	A	0.241551	1006
2	rs6733151	A	C	0.285288	1006
2	rs6704763	G	A	0.586481	1006
2	rs6704768	G	A	0.528827	1006
2	rs72617179	C	T	0.0308151	1006
2	rs36038193	T	C	0.135189	1006
2	rs13386650	A	G	0.241551	1006
2	rs13412513	G	T	0.241551	1006
2	rs111786553	C	A	0.0129225	1006
2	rs17164	C	T	0.620278	1006
2	rs6724117	T	G	0.285288	1006
2	rs73092790	G	A	0.054672	1006
2	rs13008942	G	A	0.285288	1006
2	rs6716488	C	A	0.620278	1006
2	rs142579783	G	C	0.0109344	1006
2	rs114520841	G	C	0.0725646	1006
2	rs10205801	G	A	0.518887	1006
2	rs72617180	G	A	0.0308151	1006
2	rs113677746	G	A	0.054672	1006
2	rs12478564	C	T	0.285288	1006
2	rs78231049	C	A	0.0149105	1006
2	rs11883794	C	G	0.05666	1006
2	rs75911181	C	T	0.0775348	1006
2	rs11555646	A	C	0.285288	1006
2	rs150435042	T	A	0.0218688	1006
2	rs13013142	A	G	0.285288	1006
2	rs6738386	T	C	0.286282	1006
2	rs66549961	A	G	0.286282	1006
2	rs2344613	C	G	0.621272	1006
2	rs11694434	G	A	0.240557	1006
2	rs9973586	A	G	0.241551	1006
2	rs13035829	A	T	0.286282	1006
2	rs184230376	C	T	0.0208748	1006
2	rs6732136	C	T	0.285288	1006
2	rs75478542	C	T	0.0755467	1006
2	rs9288675	G	A	0.242545	1006
2	rs115255027	G	A	0.0725646	1006
2	rs7562712	A	G	0.285288	1006
2	rs7606090	T	C	0.287276	1006
2	rs35928329	G	T	0.240557	1006
2	rs12694916	A	G	0.240557	1006
2	rs67013068	G	C	0.287276	1006
2	rs13424728	A	G	0.0238569	1006
2	rs11687128	T	C	0.285288	1006
2	rs76522868	C	G	0.0725646	1006
2	rs187066525	C	T	0.00994036	1006
2	rs11892326	C	G	0.0874751	1006
2	rs10933407	A	G	0.240557	1006
2	rs34418122	C	T	0.0318091	1006
2	rs7601946	T	G	0.0725646	1006
2	rs10933408	C	G	0.240557	1006
2	rs35785837	A	G	0.240557	1006
2	rs76556984	G	T	0.0725646	1006
2	rs3817311	C	T	0.285288	1006
2	rs3817310	C	A	0.054672	1006
2	rs11679079	C	T	0.285288	1006
2	rs35362030	A	G	0.285288	1006
2	rs13011298	A	G	0.285288	1006
2	rs11685169	T	C	0.240557	1006
2	rs34880628	C	T	0.274354	1006
2	rs55647757	G	A	0.0308151	1006
2	rs12474040	T	G	0.285288	1006
2	rs116066641	G	T	0.0139165	1006
2	rs61518838	T	C	0.0576541	1006
2	rs6733495	A	G	0.586481	1006
2	rs10190211	G	A	0.240557	1006
2	rs55913849	A	G	0.054672	1006
2	rs12991088	G	T	0.274354	1006
2	rs12990821	C	G	0.285288	1006
2	rs12105766	T	C	0.586481	1006
2	rs13426191	T	G	0.0775348	1006
2	rs148529216	T	C	0.0149105	1006
2	rs113295311	T	C	0.241551	1006
2	rs11688622	C	A	0.244533	1006
2	rs71421663	A	G	0.285288	1006
2	rs34832091	C	T	0.240557	1006
2	rs146875064	C	T	0.0168986	1006
2	rs140734645	C	G	0.0168986	1006
2	rs36007169	A	G	0.287276	1006
2	rs12987513	A	G	0.28827	1006
2	rs114683852	C	T	0.0168986	1006
2	rs13021246	T	C	0.287276	1006
2	rs1515961	C	A	0.345924	1006
2	rs79182291	A	G	0.027833	1006
2	rs11897789	G	A	0.05666	1006
2	rs35085837	A	G	0.287276	1006
2	rs4452130	G	C	0.287276	1006
2	rs12999865	T	C	0.588469	1006
2	rs73102244	C	T	0.0576541	1006
2	rs56026435	A	T	0.0695825	1006
2	rs12463466	C	T	0.0775348	1006
2	rs76195977	G	A	0.0536779	1006
2	rs10933409	A	G	0.287276	1006
2	rs6748027	T	C	0.287276	1006
2	rs6437073	C	T	0.300199	1006
2	rs73995901	A	G	0.0735586	1006
2	rs72617181	A	C	0.0308151	1006
2	rs74547374	G	A	0.0168986	1006
2	rs77237820	C	T	0.0467197	1006
2	rs34063802	T	C	0.241551	1006
2	rs80042330	A	G	0.0198807	1006
2	rs8192539	T	C	0.150099	1006
2	rs1801251	G	A	0.287276	1006
2	rs1044480	A	G	0.28827	1006
2	rs144876550	T	A	0.00994036	1006
2	rs35428351	C	T	0.138171	1006
2	rs33980184	A	G	0.287276	1006
2	rs2293782	T	C	0.240557	1006
2	rs2293781	A	G	0.0536779	1006
2	rs78006198	C	T	0.0775348	1006
2	rs2293780	T	C	0.588469	1006
2	rs56777991	A	C	0.28827	1006
2	rs59502980	C	T	0.054672	1006
2	rs1973675	A	G	0.588469	1006
2	rs11893358	T	C	0.589463	1006
2	rs974321	G	A	0.622266	1006
2	rs11890879	G	A	0.05666	1006
2	rs1446308	T	C	0.28827	1006
2	rs1446307	A	G	0.240557	1006
2	rs9288676	G	T	0.240557	1006
2	rs7564410	T	C	0.05666	1006
2	rs148326167	T	C	0.0298211	1006
2	rs737028	T	C	0.287276	1006
2	rs56054779	T	G	0.240557	1006
2	rs41266951	A	T	0.240557	1006
2	rs737027	G	C	0.588469	1006
2	rs2289915	C	T	0.240557	1006
2	rs2289914	T	A	0.240557	1006
2	rs35778045	G	A	0.241551	1006
2	rs283487	A	G	0.622266	1006
2	rs283486	A	G	0.287276	1006
2	rs73102257	C	T	0.054672	1006
2	rs185914464	C	T	0.00894632	1006
2	rs283485	G	A	0.276342	1006
2	rs283484	A	G	0.286282	1006
2	rs283483	A	T	0.934394	1006
2	rs283482	A	T	0.341948	1006
2	rs143990891	T	G	0.0218688	1006
2	rs283481	A	G	0.275348	1006
2	rs72617182	C	T	0.0308151	1006
2	rs283480	G	A	0.275348	1006
2	rs283479	A	G	0.275348	1006
2	rs79928194	T	C	0.11829	1006
2	rs283478	G	A	0.230616	1006
2	rs283477	A	G	0.275348	1006
2	rs77285153	G	A	0.0467197	1006
2	rs283476	A	G	0.276342	1006
2	rs57211905	G	A	0.0526839	1006
2	rs283475	G	T	0.276342	1006
2	rs283474	A	G	0.277336	1006
2	rs71421665	T	C	0.130219	1006
2	rs283473	A	G	0.34493	1006
2	rs283472	T	G	0.34493	1006
2	rs7601559	G	A	0.05666	1006
2	rs13393621	A	G	0.0765408	1006
2	rs2289913	A	G	0.05666	1006
2	rs283471	G	A	0.274354	1006
2	rs283470	G	A	0.576541	1006
2	rs283469	G	T	0.286282	1006
2	rs7560000	G	A	0.05666	1006
2	rs283468	C	T	0.275348	1006
2	rs2289912	C	A	0.0318091	1006
2	rs141463555	C	G	0.0139165	1006
2	rs2305139	T	G	0.240557	1006
2	rs2305138	G	A	0.054672	1006
2	rs283467	T	C	0.620278	1006
2	rs74827722	T	C	0.0208748	1006
2	rs115832348	G	A	0.0168986	1006
2	rs10933410	A	G	0.0506958	1006
2	rs13425525	C	T	0.240557	1006
2	rs34388285	C	T	0.0337972	1006
2	rs11695762	C	T	0.239563	1006
2	rs778166	A	T	0.286282	1006
2	rs56953250	T	C	0.05666	1006
2	rs73102286	C	T	0.05666	1006
2	rs283465	G	A	0.609344	1006
2	rs78405765	G	A	0.138171	1006
2	rs283466	A	G	0.351889	1006
2	rs2674839	G	C	0.28827	1006
2	rs9808146	C	T	0.239563	1006
2	rs56344253	G	A	0.054672	1006
2	rs2592113	C	T	0.28827	1006
2	rs4973053	G	A	0.712724	1006
2	rs9653383	A	C	0.712724	1006
2	rs3816335	A	G	0.0308151	1006
2	rs7606011	T	C	0.0586481	1006
2	rs140109980	C	T	0.0149105	1006
2	rs144273146	G	A	0.0119284	1006
2	rs12619195	G	A	0.413519	1006
2	rs12619228	G	A	0.0308151	1006
2	rs2044451	C	T	0.149105	1006
2	rs73005582	C	T	0.239563	1006
2	rs62193305	C	T	0.239563	1006
2	rs1867778	C	T	0.712724	1006
2	rs59514271	T	G	0.0576541	1006
2	rs57092158	T	G	0.05666	1006
2	rs3816336	G	A	0.0536779	1006
2	rs1078323	T	G	0.382704	1006
2	rs13408229	G	A	0.202783	1006
2	rs7593642	C	T	0.0725646	1006
2	rs78052011	A	T	0.0536779	1006
2	rs114745977	G	A	0.0208748	1006
2	rs62193307	C	T	0.0308151	1006
2	rs1446310	G	C	0.675944	1006
2	rs13001052	C	T	0.379722	1006
2	rs10207739	T	C	0.201789	1006
2	rs78933364	A	G	0.0168986	1006
2	rs2305141	A	G	0.676938	1006
2	rs11689661	C	T	0.201789	1006
2	rs11900327	G	A	0.05666	1006
2	rs11900295	C	G	0.05666	1006
2	rs113897697	C	G	0.0308151	1006
2	rs111923841	C	G	0.0129225	1006
2	rs113166238	G	C	0.150099	1006
2	rs76172560	A	G	0.0139165	1006
2	rs13021823	A	G	0.382704	1006
2	rs111655224	G	A	0.0198807	1006
2	rs2197563	G	A	0.673956	1006
2	rs4973559	C	T	0.664016	1006
2	rs4973560	C	T	0.666004	1006
2	rs4973561	C	G	0.664016	1006
2	rs35491427	C	T	0.378728	1006
2	rs11679581	T	C	0.238569	1006
2	rs7577861	T	C	0.299205	1006
2	rs11883745	G	C	0.054672	1006
2	rs139579033	T	C	0.0178926	1006
2	rs12993791	C	T	0.378728	1006
2	rs2344614	A	G	0.05666	1006
2	rs2344615	G	T	0.862823	1006
2	rs75433761	C	T	0.672962	1006
2	rs11892639	C	G	0.054672	1006
2	rs11684636	G	A	0.22167	1006
2	rs147044542	T	A	0.0228628	1006
2	rs60532570	G	T	0.054672	1006
2	rs11901015	T	A	0.0576541	1006
2	rs55686138	A	G	0.05666	1006
2	rs921054	G	A	0.666998	1006
2	rs57657135	G	A	0.0576541	1006
2	rs112743703	C	T	0.0129225	1006
2	rs6719061	C	T	0.67495	1006
2	rs7573208	C	A	0.67495	1006
2	rs142186899	G	A	0.00994036	1006
2	rs6751801	A	C	0.299205	1006
2	rs921055	A	C	0.378728	1006
2	rs62193335	A	C	0.230616	1006
2	rs10210953	G	A	0.413519	1006
2	rs11904714	G	A	0.0576541	1006
2	rs10211596	G	A	0.617296	1006
2	rs34707169	C	T	0.378728	1006
2	rs10176930	T	C	0.202783	1006
2	rs6732267	G	A	0.0298211	1006
2	rs7598518	T	C	0.05666	1006
2	rs115371998	T	C	0.0109344	1006
2	rs7558609	A	G	0.712724	1006
2	rs11884898	C	T	0.05666	1006
2	rs113707255	G	A	0.0506958	1006
2	rs74395302	A	C	0.0536779	1006
2	rs4036954	G	A	0.969185	1006
2	rs28491817	G	C	0.240557	1006
2	rs2289911	A	G	0.378728	1006
2	rs1446311	G	A	0.712724	1006
2	rs7587309	G	T	0.712724	1006
2	rs112081747	G	A	0.05666	1006
2	rs11676216	C	T	0.713718	1006
2	rs113844726	C	T	0.0208748	1006
2	rs60726219	A	T	0.0506958	1006
2	rs10933411	A	G	0.713718	1006
2	rs10933412	G	C	0.712724	1006
2	rs12694917	C	T	0.712724	1006
2	rs7568385	A	G	0.713718	1006
2	rs7595118	C	T	0.65507	1006
2	rs62193341	G	A	0.248509	1006
2	rs3816334	A	G	0.713718	1006
2	rs7560115	T	G	0.378728	1006
2	rs58466616	T	C	0.054672	1006
2	rs4973054	G	C	0.712724	1006
2	rs991873	A	G	0.713718	1006
2	rs12328140	G	A	0.240557	1006
2	rs2305137	G	A	0.712724	1006
2	rs6437074	G	A	0.713718	1006
2	rs13009957	G	A	0.378728	1006
2	rs10178713	C	T	0.239563	1006
2	rs115161382	A	C	0.0248509	1006
2	rs2241979	A	G	0.0308151	1006
2	rs13425918	A	G	0.240557	1006
2	rs13024330	G	A	0.378728	1006
2	rs7602140	G	C	0.862823	1006
2	rs4973563	C	T	0.369781	1006
2	rs79801783	C	T	0.0149105	1006
2	rs79489545	T	C	0.084493	1006
2	rs150046343	G	A	0.0725646	1006
2	rs145504260	G	T	0.0129225	1006
2	rs73106355	T	C	0.054672	1006
2	rs57513852	A	G	0.054672	1006
2	rs4973564	A	G	0.420477	1006
2	rs2044449	G	A	0.71173	1006
2	rs2044450	T	C	0.23161	1006
2	rs2100053	G	T	0.71173	1006
2	rs13008436	C	T	0.397614	1006
2	rs11904619	T	C	0.232604	1006
2	rs4973055	G	T	0.698807	1006
2	rs4973056	C	A	0.71173	1006
2	rs151287640	A	G	0.0149105	1006
2	rs112547321	A	G	0.05666	1006
2	rs138786232	G	A	0.0258449	1006
2	rs1947105	G	A	0.712724	1006
2	rs34424361	G	A	0.0248509	1006
2	rs3738904	C	T	0.05666	1006
2	rs10177	G	A	0.0149105	1006
2	rs1284	G	A	0.862823	1006
2	rs115669549	G	A	0.00894632	1006
2	rs7589201	A	G	0.71173	1006
2	rs59488869	T	C	0.05666	1006
2	rs73106363	A	G	0.05666	1006
2	rs13007579	G	A	0.378728	1006
2	rs895430	C	A	0.712724	1006
2	rs2675971	A	G	0.712724	1006
2	rs60103392	A	G	0.0576541	1006
2	rs58268778	C	T	0.05666	1006
2	rs2592102	G	T	0.712724	1006
2	rs2675972	G	A	0.411531	1006
2	rs2675973	T	G	0.712724	1006
2	rs2675974	C	T	0.71173	1006
2	rs115497045	A	G	0.0725646	1006
2	rs139043544	G	C	0.00994036	1006
2	rs72617183	T	C	0.0308151	1006
2	rs75849940	T	G	0.00994036	1006
2	rs7584672	G	C	0.150099	1006
2	rs59667905	A	G	0.05666	1006
2	rs809639	G	C	0.628231	1006
2	rs13012585	C	T	0.239563	1006
2	rs73009308	C	T	0.134195	1006
2	rs709933	G	A	0.628231	1006
2	rs141830493	T	C	0.0119284	1006
2	rs709934	A	G	0.627237	1006
2	rs75905710	C	T	0.0159046	1006
2	rs778340	G	A	0.628231	1006
2	rs13383733	C	T	0.241551	1006
2	rs191633272	C	T	0.00894632	1006
2	rs114532944	C	T	0.026839	1006
2	rs2675966	T	C	0.627237	1006
2	rs2592117	C	T	0.628231	1006
2	rs2592116	G	A	0.628231	1006
2	rs145931190	G	A	0.0258449	1006
2	rs13387762	G	A	0.243539	1006
2	rs2675967	G	C	0.627237	1006
2	rs2675968	C	T	0.326044	1006
2	rs2592115	G	A	0.627237	1006
2	rs72617184	G	C	0.0308151	1006
2	rs812383	C	A	0.626243	1006
2	rs73108328	C	G	0.054672	1006
2	rs11685172	T	C	0.0178926	1006
2	rs57667610	G	A	0.0576541	1006
2	rs75369708	G	A	0.0516899	1006
2	rs778339	T	C	0.627237	1006
2	rs7602208	G	A	0.151093	1006
2	rs778338	A	G	0.627237	1006
2	rs778337	A	G	0.77833	1006
2	rs79707548	G	C	0.240557	1006
2	rs141082560	C	T	0.00994036	1006
2	rs11678684	C	G	0.0526839	1006
2	rs778371	A	G	0.295229	1006
2	rs778370	C	T	0.32505	1006
2	rs11535	G	C	0.32505	1006
2	rs35811586	C	T	0.0457256	1006
2	rs709937	G	A	0.324056	1006
2	rs58835825	T	G	0.054672	1006
2	rs116456386	G	A	0.0536779	1006
2	rs62191775	T	C	0.0308151	1006
2	rs73999704	T	C	0.0586481	1006
2	rs778368	G	C	0.640159	1006
2	rs78637909	G	A	0.0795229	1006
2	rs1083522	C	T	0.322068	1006
2	rs115040896	G	A	0.00894632	1006
2	rs709938	C	T	0.626243	1006
2	rs72997493	A	G	0.130219	1006
2	rs34487721	T	G	0.054672	1006
2	rs11894688	G	A	0.05666	1006
2	rs35684440	T	A	0.117296	1006
2	rs73999707	T	G	0.0576541	1006
2	rs35141217	A	C	0.243539	1006
2	rs2675953	G	C	0.322068	1006
2	rs2292724	T	G	0.243539	1006
2	rs80050391	G	A	0.0775348	1006
2	rs2292725	C	T	0.246521	1006
2	rs2292726	G	A	0.303181	1006
2	rs2675954	C	G	0.324056	1006
2	rs11694000	A	G	0.305169	1006
2	rs73108346	G	A	0.05666	1006
2	rs2592126	A	G	0.630219	1006
2	rs112149281	G	T	0.0248509	1006
2	rs116774329	A	G	0.084493	1006
2	rs13035517	A	G	0.247515	1006
2	rs2250654	A	T	0.628231	1006
2	rs2271702	A	G	0.054672	1006
2	rs2250660	G	C	0.535785	1006
2	rs2250665	A	T	0.628231	1006
2	rs2048866	A	G	0.247515	1006
2	rs12622056	T	C	0.0308151	1006
2	rs12992588	C	T	0.245527	1006
2	rs2675955	G	A	0.295229	1006
2	rs2675956	G	A	0.380716	1006
2	rs6719766	A	G	0.054672	1006
2	rs2675957	C	T	0.629225	1006
2	rs73108356	G	A	0.133201	1006
2	rs56357073	A	G	0.05666	1006
2	rs13424896	C	T	0.245527	1006
2	rs34652626	C	T	0.242545	1006
2	rs2166441	C	T	0.706759	1006
2	rs748002	G	A	0.326044	1006
2	rs895432	A	G	0.965209	1006
2	rs6721903	T	C	0.111332	1006
2	rs138175439	G	A	0.00596421	1006
2	rs1554218	G	T	0.0765408	1006
2	rs2166440	C	A	0.134195	1006
2	rs895431	G	C	0.707753	1006
2	rs75269119	T	A	0.0785288	1006
2	rs938569	G	C	0.326044	1006
2	rs113788580	C	T	0.0149105	1006
2	rs3738902	T	C	0.0318091	1006
2	rs2592121	T	C	0.707753	1006
2	rs1562288	C	G	0.707753	1006
2	rs73995715	G	A	0.054672	1006
2	rs4973566	C	T	0.486083	1006
2	rs4973567	G	C	0.083499	1006
2	rs2592114	C	G	0.411531	1006
2	rs12477794	C	T	0.0805169	1006
2	rs138351801	G	A	0.0119284	1006
2	rs2675970	A	G	0.649105	1006
2	rs73995716	C	T	0.0775348	1006
2	rs76800357	C	T	0.0626243	1006
2	rs12612786	G	A	0.0318091	1006
2	rs76010712	G	A	0.0755467	1006
2	rs73995717	T	C	0.0964215	1006
2	rs2675969	G	A	0.749503	1006
2	rs4973569	A	G	0.296223	1006
2	rs967465	C	T	0.7833	1006
2	rs938575	G	A	0.294235	1006
2	rs7580051	C	A	0.0457256	1006
2	rs2257942	G	A	0.784294	1006
2	rs141284170	G	A	0.0298211	1006
2	rs7355380	C	T	0.105368	1006
2	rs778367	A	G	0.799205	1006
2	rs778366	A	C	0.968191	1006
2	rs78524710	T	G	0.084493	1006
2	rs148923422	T	C	0.0208748	1006
2	rs75469509	T	C	0.084493	1006
2	rs809017	G	A	0.704771	1006
2	rs141542978	C	T	0.0168986	1006
2	rs778365	T	C	0.314115	1006
2	rs67267176	G	C	0.236581	1006
2	rs57833679	G	A	0.0308151	1006
2	rs146043117	T	C	0.0168986	1006
2	rs144769245	T	G	0.0149105	1006
2	rs72617185	C	T	0.0328032	1006
2	rs778364	C	T	0.290258	1006
2	rs73102745	C	T	0.0944334	1006
2	rs77250332	C	T	0.083499	1006
2	rs77394825	C	T	0.05666	1006
2	rs4973572	T	G	0.0328032	1006
2	rs72617186	G	C	0.0347913	1006
2	rs778363	A	G	0.291252	1006
2	rs778362	C	T	0.796223	1006
2	rs778361	G	A	0.704771	1006
2	rs2344912	G	A	0.761431	1006
2	rs72976151	G	A	0.214712	1006
2	rs147282699	G	A	0.0129225	1006
2	rs11690329	T	A	0.083499	1006
2	rs58450787	G	A	0.0347913	1006
2	rs11684691	G	A	0.149105	1006
2	rs72617187	C	T	0.0328032	1006
2	rs184111796	C	A	0.0258449	1006
2	rs11684803	G	A	0.148111	1006
2	rs140590711	C	T	0.0258449	1006
2	rs778360	T	C	0.759443	1006
2	rs13423949	T	G	0.232604	1006
2	rs778359	C	G	0.794235	1006
2	rs74350503	C	T	0.0168986	1006
2	rs73995724	G	A	0.0536779	1006
2	rs778357	G	T	0.794235	1006
2	rs778356	T	C	0.759443	1006
2	rs778355	T	G	0.292247	1006
2	rs778354	G	A	0.756461	1006
2	rs10200350	C	G	0.083499	1006
2	rs12623127	G	A	0.0328032	1006
2	rs778353	C	T	0.442346	1006
2	rs1083521	A	G	0.442346	1006
2	rs112823546	C	T	0.149105	1006
2	rs1083520	A	G	0.442346	1006
2	rs1083519	C	T	0.442346	1006
2	rs1083518	G	A	0.442346	1006
2	rs1083517	C	T	0.442346	1006
2	rs113109647	T	C	0.0139165	1006
2	rs10210717	C	T	0.318091	1006
2	rs895435	G	A	0.442346	1006
2	rs11679296	T	G	0.149105	1006
2	rs1083515	C	T	0.441352	1006
2	rs1083514	G	T	0.441352	1006
2	rs55649298	G	A	0.232604	1006
2	rs747462	A	C	0.444334	1006
2	rs747463	G	A	0.442346	1006
2	rs2004202	C	G	0.442346	1006
2	rs72617188	G	A	0.0328032	1006
2	rs2004203	G	A	0.442346	1006
2	rs2880986	A	G	0.442346	1006
2	rs11675082	C	G	0.442346	1006
2	rs1878287	G	T	0.292247	1006
2	rs751908	A	G	0.232604	1006
2	rs895434	C	G	0.795229	1006
2	rs1878288	T	C	0.760437	1006
2	rs1878289	C	G	0.440358	1006
2	rs2592127	G	T	0.440358	1006
2	rs2675959	T	A	0.291252	1006
2	rs2675960	G	T	0.440358	1006
2	rs2944590	G	A	0.442346	1006
2	rs11893201	A	G	0.055666	1006
2	rs2592118	C	T	0.441352	1006
2	rs2921705	G	A	0.290258	1006
2	rs116332744	T	G	0.150099	1006
2	rs73102769	T	C	0.442346	1006
2	rs11685503	A	G	0.084493	1006
2	rs72617189	C	T	0.0328032	1006
2	rs2592120	C	T	0.306163	1006
2	rs2675964	A	G	0.306163	1006
2	rs2675965	C	T	0.307157	1006
2	rs60049016	G	C	0.0328032	1006
2	rs2944591	C	T	0.301193	1006
2	rs6713658	G	A	0.133201	1006
2	rs13390935	C	T	0.232604	1006
2	rs76998336	C	T	0.0795229	1006
2	rs13391061	C	T	0.233598	1006
2	rs79088315	A	T	0.133201	1006
2	rs111670243	T	C	0.0139165	1006
2	rs79984888	G	A	0.0526839	1006
2	rs115028367	A	G	0.0139165	1006
2	rs778342	G	A	0.0765408	1006
2	rs778343	T	G	0.795229	1006
2	rs778344	G	A	0.305169	1006
2	rs6744957	T	C	0.0526839	1006
2	rs6437075	G	A	0.133201	1006
2	rs778345	A	T	0.305169	1006
2	rs778346	T	G	0.314115	1006
2	rs778347	A	G	0.309145	1006
2	rs148350547	G	T	0.026839	1006
2	rs10933416	T	C	0.0347913	1006
2	rs709935	A	G	0.310139	1006
2	rs709936	G	T	0.309145	1006
2	rs778348	G	A	0.309145	1006
2	rs10193403	T	A	0.319085	1006
2	rs778349	T	C	0.666004	1006
2	rs778350	T	C	0.309145	1006
2	rs778351	A	C	0.66501	1006
2	rs778352	A	T	0.309145	1006
2	rs4973574	C	T	0.318091	1006
2	rs12617953	G	A	0.0328032	1006
2	rs1996342	T	C	0.688867	1006
2	rs116231255	C	T	0.0208748	1006
2	rs2102788	G	A	0.688867	1006
2	rs1980168	T	G	0.688867	1006
2	rs1980169	G	A	0.688867	1006
2	rs4973576	C	A	0.688867	1006
2	rs10221939	T	C	0.0854871	1006
2	rs67389537	C	G	0.237575	1006
2	rs62191832	A	G	0.235586	1006
2	rs13415131	G	A	0.026839	1006
2	rs13421695	C	A	0.0427435	1006
2	rs13421872	G	A	0.0437376	1006
2	rs146711404	T	G	0.00994036	1006
2	rs4973577	A	C	0.622266	1006
2	rs4973578	A	C	0.622266	1006
2	rs13425181	G	A	0.0765408	1006
2	rs116150385	T	C	0.0228628	1006
2	rs4973579	C	T	0.621272	1006
2	rs13400104	A	G	0.17992	1006
2	rs4973580	A	G	0.621272	1006
2	rs62191833	G	A	0.388668	1006
2	rs72978107	T	A	0.156064	1006
2	rs12327967	A	G	0.180915	1006
2	rs72978109	T	C	0.156064	1006
2	rs13410027	G	A	0.0755467	1006
2	rs13423336	T	C	0.0755467	1006
2	rs4973581	C	T	0.156064	1006
2	rs62191834	T	C	0.253479	1006
2	rs13413189	C	G	0.0755467	1006
2	rs75389962	C	T	0.0606362	1006
2	rs12694918	C	T	0.838966	1006
2	rs13004808	G	A	0.390656	1006
2	rs113593461	C	T	0.0308151	1006
2	rs73995736	G	A	0.0755467	1006
2	rs6705372	T	C	0.497018	1006
2	rs185948138	G	A	0.00994036	1006
2	rs6751590	C	A	0.390656	1006
2	rs116397526	T	A	0.0168986	1006
2	rs56194420	C	T	0.209742	1006
2	rs60039518	G	A	0.0159046	1006
2	rs72978115	C	T	0.156064	1006
2	rs6707071	G	A	0.464215	1006
2	rs12612787	G	A	0.175944	1006
2	rs4973583	G	A	0.72167	1006
2	rs66790432	G	T	0.0357853	1006
2	rs4973584	C	G	0.500994	1006
2	rs4973585	T	C	0.5	1006
2	rs35646344	G	A	0.176938	1006
2	rs34748742	C	T	0.175944	1006
2	rs4973586	G	C	0.677932	1006
2	rs190972853	G	A	0.00795229	1006
2	rs12613754	G	A	0.176938	1006
2	rs61589106	A	C	0.0357853	1006
2	rs139939620	G	A	0.028827	1006
2	rs7602554	G	A	0.5	1006
2	rs12616401	A	G	0.17495	1006
2	rs7603557	G	A	0.720676	1006
2	rs55921418	T	C	0.0248509	1006
2	rs57128718	C	T	0.17495	1006
2	rs35953896	G	A	0.17495	1006
2	rs11903971	G	T	0.0357853	1006
2	rs55870055	C	T	0.501988	1006
2	rs10178127	T	C	0.545726	1006
2	rs55896969	C	T	0.505964	1006
2	rs56406976	C	G	0.50497	1006
2	rs1400350	A	G	0.543738	1006
2	rs2176309	C	T	0.720676	1006
2	rs2138580	A	G	0.544732	1006
2	rs2176308	T	C	0.720676	1006
2	rs56162063	G	A	0.314115	1006
2	rs80278135	G	C	0.176938	1006
2	rs74269680	C	T	0.176938	1006
2	rs4499416	T	C	0.543738	1006
2	rs80284120	A	G	0.175944	1006
2	rs79811810	C	T	0.175944	1006
2	rs1554217	T	G	0.720676	1006
2	rs4513281	T	C	0.543738	1006
2	rs13001834	A	C	0.147117	1006
2	rs11886924	C	T	0.0377734	1006
2	rs4558577	G	A	0.720676	1006
2	rs11887018	C	T	0.72167	1006
2	rs11887100	G	A	0.72167	1006
2	rs6742303	A	G	0.544732	1006
2	rs6742422	A	G	0.198807	1006
2	rs6437077	T	C	0.720676	1006
2	rs11678851	C	T	0.375746	1006
2	rs11689973	A	G	0.378728	1006
2	rs13009854	A	G	0.175944	1006
2	rs1467188	G	A	0.720676	1006
2	rs2344968	T	C	0.501988	1006
2	rs2344967	T	C	0.720676	1006
2	rs2344966	G	A	0.720676	1006
2	rs13397982	G	A	0.516899	1006
2	rs13017447	A	G	0.516899	1006
2	rs58663434	A	C	0.199801	1006
2	rs11895995	T	C	0.7167	1006
2	rs11897117	T	A	0.516899	1006
2	rs6754770	A	G	0.720676	1006
2	rs1850312	C	T	0.175944	1006
2	rs191200874	C	T	0.00994036	1006
2	rs13007953	T	G	0.720676	1006
2	rs12475850	T	C	0.501988	1006
2	rs116514465	T	C	0.0208748	1006
2	rs60115558	G	C	0.33996	1006
2	rs116286955	C	T	0.0178926	1006
2	rs72978165	G	A	0.198807	1006
2	rs34442922	C	T	0.175944	1006
2	rs11678345	C	T	0.198807	1006
2	rs11678490	G	A	0.17495	1006
2	rs11684260	T	G	0.240557	1006
2	rs72978168	C	T	0.306163	1006
2	rs56367947	G	C	0.309145	1006
2	rs6720218	C	T	0.301193	1006
2	rs6720335	C	T	0.300199	1006
2	rs142115564	T	A	0.0258449	1006
2	rs1516696	G	A	0.72167	1006
2	rs62191841	T	C	0.292247	1006
2	rs6739664	T	C	0.852883	1006
2	rs12473330	T	C	0.445328	1006
2	rs12473334	T	C	0.554672	1006
2	rs12473336	T	C	0.554672	1006
2	rs6725140	G	A	0.294235	1006
2	rs6740154	T	C	0.712724	1006
2	rs10933417	G	T	0.709742	1006
2	rs78664189	G	A	0.137177	1006
2	rs72978172	A	G	0.0337972	1006
2	rs35868339	T	C	0.849901	1006
2	rs112580473	C	T	0.0984095	1006
2	rs112083946	A	G	0.141153	1006
2	rs76479792	T	C	0.141153	1006
2	rs113984112	A	G	0.141153	1006
2	rs76603378	T	C	0.141153	1006
2	rs4973588	A	G	0.845924	1006
2	rs78336991	T	C	0.141153	1006
2	rs75687703	A	C	0.141153	1006
2	rs12694919	T	G	0.849901	1006
2	rs111679895	C	T	0.141153	1006
2	rs7583124	C	T	0.593439	1006
2	rs73995748	G	A	0.0964215	1006
2	rs72978178	G	A	0.0328032	1006
2	rs6736921	C	T	0.593439	1006
2	rs6711651	A	G	0.593439	1006
2	rs75713621	A	C	0.141153	1006
2	rs62191859	T	C	0.451292	1006
2	rs10933418	T	C	0.849901	1006
2	rs10933419	T	C	0.593439	1006
2	rs111792921	T	A	0.137177	1006
2	rs10933420	A	G	0.450298	1006
2	rs10933421	T	C	0.450298	1006
2	rs10804384	C	T	0.451292	1006
2	rs11695551	T	A	0.449304	1006
2	rs10933422	A	G	0.592445	1006
2	rs11678495	A	G	0.593439	1006
2	rs79471082	C	T	0.141153	1006
2	rs6748455	C	T	0.593439	1006
2	rs6437078	G	A	0.593439	1006
2	rs3817321	C	T	0.256461	1006
2	rs6437079	G	A	0.593439	1006
2	rs6748986	C	T	0.0984095	1006
2	rs75758173	A	C	0.142147	1006
2	rs114795746	G	A	0.0178926	1006
2	rs2176307	C	T	0.255467	1006
2	rs954526	A	G	0.595427	1006
2	rs2344969	A	C	0.593439	1006
2	rs2344970	G	A	0.594433	1006
2	rs938570	T	C	0.589463	1006
2	rs938571	C	T	0.574553	1006
2	rs938572	G	A	0.568588	1006
2	rs938573	A	G	0.574553	1006
2	rs6743649	C	T	0.461233	1006
2	rs6718179	A	C	0.582505	1006
2	rs57088942	A	G	0.234592	1006
2	rs112273617	T	C	0.0188867	1006
2	rs58578530	G	A	0.232604	1006
2	rs6746888	C	T	0.573559	1006
2	rs6718452	A	G	0.575547	1006
2	rs6718592	A	G	0.575547	1006
2	rs74614125	T	C	0.0248509	1006
2	rs78249659	A	G	0.054672	1006
2	rs6718696	A	C	0.575547	1006
2	rs6718812	A	C	0.580517	1006
2	rs62193960	T	C	0.465209	1006
2	rs78210025	A	G	0.138171	1006
2	rs62193961	C	T	0.324056	1006
2	rs62193962	T	C	0.324056	1006
2	rs62193963	C	T	0.571571	1006
2	rs116316798	C	T	0.0188867	1006
2	rs35837955	G	A	0.249503	1006
2	rs56300417	G	A	0.555666	1006
2	rs12694920	G	T	0.305169	1006
2	rs78680200	C	T	0.122266	1006
2	rs10165217	T	C	0.806163	1006
2	rs76456984	G	A	0.0248509	1006
2	rs73107106	C	T	0.0904573	1006
2	rs147983265	G	A	0.12326	1006
2	rs142651618	G	T	0.0159046	1006
2	rs73995763	C	T	0.0894632	1006
2	rs4973591	G	A	0.310139	1006
2	rs146043640	C	T	0.0178926	1006
2	rs4973058	C	T	0.639165	1006
2	rs11682699	A	G	0.329026	1006
2	rs72978202	G	C	0.281312	1006
2	rs12466126	T	G	0.305169	1006
2	rs113732002	A	C	0.0636183	1006
2	rs114623733	C	A	0.00994036	1006
2	rs4973059	C	T	0.306163	1006
2	rs11695714	G	T	0.284294	1006
2	rs11674496	C	T	0.2833	1006
2	rs11674826	G	A	0.0457256	1006
2	rs12990766	A	G	0.303181	1006
2	rs13017508	T	C	0.307157	1006
2	rs2344971	T	C	0.856859	1006
2	rs1829160	C	T	0.563618	1006
2	rs72980014	A	G	0.279324	1006
2	rs78012699	C	G	0.140159	1006
2	rs10208886	C	T	0.567594	1006
2	rs56366327	G	T	0.280318	1006
2	rs56147678	C	T	0.280318	1006
2	rs6709310	G	A	0.567594	1006
2	rs72980020	G	A	0.280318	1006
2	rs79782936	T	G	0.140159	1006
2	rs72980022	G	A	0.27336	1006
2	rs4973060	A	G	0.843936	1006
2	rs56190584	C	T	0.271372	1006
2	rs6717097	G	A	0.850895	1006
2	rs12994934	A	G	0.562624	1006
2	rs12994953	A	T	0.287276	1006
2	rs6745724	A	G	0.5666	1006
2	rs11885626	G	A	0.843936	1006
2	rs6437080	G	A	0.272366	1006
2	rs74845478	C	T	0.140159	1006
2	rs4973061	A	G	0.848907	1006
2	rs79878501	C	T	0.286282	1006
2	rs72980030	T	C	0.272366	1006
2	rs4973062	C	T	0.565606	1006
2	rs111430312	A	G	0.142147	1006
2	rs78870191	T	C	0.0248509	1006
2	rs9678397	C	T	0.842942	1006
2	rs72980032	T	C	0.05666	1006
2	rs112056971	A	T	0.0178926	1006
2	rs7574722	G	C	0.83996	1006
2	rs7574515	C	T	0.426441	1006
2	rs7588539	T	A	0.420477	1006
2	rs4643532	T	C	0.837972	1006
2	rs72980035	A	G	0.272366	1006
2	rs6437082	A	C	0.83996	1006
2	rs72980037	T	C	0.272366	1006
2	rs6437083	T	C	0.83996	1006
2	rs6743851	T	C	0.83996	1006
2	rs6760560	A	C	0.83996	1006
2	rs4076139	C	T	0.138171	1006
2	rs1106208	T	C	0.841948	1006
2	rs61148291	C	T	0.0874751	1006
2	rs1400348	T	C	0.83996	1006
2	rs12470285	C	T	0.134195	1006
2	rs13404304	G	A	0.27336	1006
2	rs111603122	C	T	0.026839	1006
2	rs12471240	G	C	0.134195	1006
2	rs4973592	C	G	0.840954	1006
2	rs6755593	T	C	0.274354	1006
2	rs192578356	G	A	0.0636183	1006
2	rs6743859	C	T	0.267396	1006
2	rs77327711	G	A	0.138171	1006
2	rs884089	C	G	0.28827	1006
2	rs115936787	C	T	0.0248509	1006
2	rs79943674	C	T	0.138171	1006
2	rs76980274	G	C	0.138171	1006
2	rs6720354	A	G	0.423459	1006
2	rs116713888	G	A	0.028827	1006
2	rs34708278	C	T	0.279324	1006
2	rs6727341	A	G	0.0457256	1006
2	rs78175608	C	A	0.133201	1006
2	rs79530219	G	A	0.0119284	1006
2	rs62193978	G	A	0.0129225	1006
2	rs1104953	G	C	0.335984	1006
2	rs2001320	G	A	0.0695825	1006
2	rs113279701	C	T	0.0188867	1006
2	rs10933423	A	C	0.16004	1006
2	rs10169320	A	G	0.663022	1006
2	rs10169752	A	G	0.654076	1006
2	rs10193545	C	T	0.49006	1006
2	rs191572110	C	T	0.0139165	1006
2	rs115878271	C	T	0.028827	1006
2	rs10933424	T	C	0.0874751	1006
2	rs77740921	C	T	0.0685885	1006
2	rs13383577	T	C	0.50994	1006
2	rs28561862	T	C	0.502982	1006
2	rs139292097	G	T	0.0258449	1006
2	rs12694921	A	G	0.515905	1006
2	rs3811589	C	T	0.104374	1006
2	rs74921097	G	A	0.0666004	1006
2	rs3811588	G	A	0.112326	1006
2	rs6725244	T	C	0.498012	1006
2	rs72980051	G	A	0.00894632	1006
2	rs6718480	G	A	0.574553	1006
2	rs60652209	A	G	0.706759	1006
2	rs62193981	A	G	0.0864811	1006
2	rs62193982	G	A	0.0864811	1006
2	rs76323383	G	T	0.028827	1006
2	rs34988308	T	C	0.488072	1006
2	rs34817393	G	C	0.480119	1006
2	rs56848160	A	G	0.055666	1006
2	rs72980056	T	A	0.00894632	1006
2	rs13405304	A	G	0.0576541	1006
2	rs13396115	T	C	0.651093	1006
2	rs77902968	G	A	0.055666	1006
2	rs12327931	C	T	0.478131	1006
2	rs75051498	T	G	0.055666	1006
2	rs10168219	C	T	0.487078	1006
2	rs10180708	T	C	0.735586	1006
2	rs59522616	T	G	0.05666	1006
2	rs9288677	A	G	0.735586	1006
2	rs10933425	T	A	0.984095	1006
2	rs11683286	T	C	0.727634	1006
2	rs11683293	T	C	0.727634	1006
2	rs11677455	C	T	0.055666	1006
2	rs79013046	A	G	0.0636183	1006
2	rs75905342	T	A	0.0884692	1006
2	rs11680313	G	A	0.479125	1006
2	rs139566855	G	A	0.0139165	1006
2	rs144064569	G	A	0.0636183	1006
2	rs75386719	C	T	0.0328032	1006
2	rs76655283	C	T	0.0447316	1006
2	rs4973594	G	C	0.763419	1006
2	rs6437084	T	C	0.831014	1006
2	rs115874184	C	T	0.0258449	1006
2	rs147280447	C	T	0.0149105	1006
2	rs10933426	C	T	0.314115	1006
2	rs11694775	A	G	0.154076	1006
2	rs11683765	G	A	0.153082	1006
2	rs7601264	T	C	0.82505	1006
2	rs10201168	T	C	0.319085	1006
2	rs77318038	C	T	0.0884692	1006
2	rs6738880	T	C	0.319085	1006
2	rs114285540	G	A	0.0417495	1006
2	rs6739218	T	C	0.319085	1006
2	rs77788856	C	T	0.0328032	1006
2	rs55995763	C	G	0.152087	1006
2	rs7578230	G	A	0.317097	1006
2	rs7604684	A	G	0.0417495	1006
2	rs6728702	G	C	0.503976	1006
2	rs6437085	C	T	0.787276	1006
2	rs11694712	C	T	0.152087	1006
2	rs11694754	C	T	0.152087	1006
2	rs62193985	T	A	0.0904573	1006
2	rs7581867	G	T	0.317097	1006
2	rs111879519	C	T	0.0735586	1006
2	rs6437086	A	G	0.50497	1006
2	rs4973595	G	A	0.153082	1006
2	rs4973597	T	C	0.826044	1006
2	rs13386477	G	A	0.792247	1006
2	rs116044185	T	C	0.0407555	1006
2	rs10170794	C	A	0.801193	1006
2	rs56827205	C	T	0.150099	1006
2	rs10171291	C	T	0.0119284	1006
2	rs113358191	A	G	0.0775348	1006
2	rs4511711	A	C	0.833002	1006
2	rs2233375	C	T	0.0815109	1006
2	rs2233379	C	T	0.0218688	1006
2	rs2233381	T	C	0.522863	1006
2	rs2233382	A	C	0.084493	1006
2	rs11692562	A	G	0.0954274	1006
2	rs116654187	C	T	0.0139165	1006
2	rs11681712	C	G	0.083499	1006
2	rs11683026	G	T	0.083499	1006
2	rs35601609	G	A	0.0198807	1006
2	rs2233391	C	A	0.501988	1006
2	rs2233394	C	T	0.084493	1006
2	rs11695991	A	C	0.0168986	1006
2	rs113208596	T	C	0.0198807	1006
2	rs13391656	G	A	0.514911	1006
2	rs28431202	G	T	0.0864811	1006
2	rs374566933	G	A	0.135189	1006
2	rs9653384	T	C	0.084493	1006
2	rs62191860	C	T	0.0745527	1006
2	rs869880	C	T	0.0178926	1006
2	rs75795269	A	G	0.00795229	1006
2	rs35237010	G	T	0.514911	1006
2	rs4374365	T	C	0.601392	1006
2	rs1400349	T	C	0.60835	1006
2	rs10190420	G	A	0.083499	1006
2	rs143677225	G	A	0.0198807	1006
2	rs2002534	G	A	0.21173	1006
2	rs11688908	G	A	0.515905	1006
2	rs34779565	G	A	0.432406	1006
2	rs144335135	G	T	0.0248509	1006
2	rs11674444	T	C	0.483101	1006
2	rs10179940	A	G	0.484095	1006
2	rs13408428	C	T	0.428429	1006
2	rs13408980	C	A	0.428429	1006
2	rs10202216	T	C	0.477137	1006
2	rs10165997	A	G	0.479125	1006
2	rs114730056	G	A	0.00894632	1006
2	rs140148893	G	A	0.00894632	1006
2	rs12694922	C	T	0.472167	1006
2	rs12694923	A	G	0.426441	1006
2	rs61571629	G	A	0.0477137	1006
2	rs28574597	G	A	0.419483	1006
2	rs10199035	G	T	0.471173	1006
2	rs4405750	C	T	0.416501	1006
2	rs2344913	G	A	0.419483	1006
2	rs13017623	G	A	0.423459	1006
2	rs35213087	C	G	0.425447	1006
2	rs34383725	G	A	0.423459	1006
2	rs35487055	A	C	0.422465	1006
2	rs9917354	C	T	0.423459	1006
2	rs9917223	A	G	0.423459	1006
2	rs9917366	C	T	0.427435	1006
2	rs9917368	G	A	0.423459	1006
2	rs13401226	A	G	0.423459	1006
2	rs10206464	G	A	0.0586481	1006
2	rs34513284	A	C	0.429423	1006
2	rs72980095	C	T	0.0337972	1006
2	rs139921124	C	T	0.0298211	1006
2	rs56279626	A	T	0.425447	1006
2	rs13392069	T	C	0.424453	1006
2	rs4973598	A	G	0.877734	1006
2	rs10211511	G	A	0.424453	1006
2	rs62194574	A	G	0.426441	1006
2	rs7558755	A	G	0.877734	1006
2	rs7585583	C	T	0.440358	1006
2	rs12994169	A	G	0.440358	1006
2	rs35140857	C	T	0.440358	1006
2	rs34177313	A	G	0.427435	1006
2	rs4073603	C	T	0.423459	1006
2	rs1141328	G	A	0.437376	1006
2	rs34218488	T	G	0.439364	1006
2	rs4246649	A	G	0.932406	1006
2	rs77391586	G	A	0.0974155	1006
2	rs4973063	G	A	0.43837	1006
2	rs6759511	T	C	0.429423	1006
2	rs80235131	T	C	0.0367793	1006
2	rs138988185	C	T	0.00795229	1006
2	rs4439944	T	C	0.442346	1006
2	rs3935584	T	C	0.496024	1006
2	rs112239071	A	C	0.0238569	1006
2	rs4257390	T	C	0.497018	1006
2	rs4073363	G	A	0.485089	1006
2	rs4075306	C	A	0.05666	1006
2	rs3935583	G	C	0.936382	1006
2	rs73998438	G	A	0.0318091	1006
2	rs4581888	A	G	0.188867	1006
2	rs11673758	A	G	0.115308	1006
2	rs5021550	A	T	0.931412	1006
2	rs11677752	C	G	0.0337972	1006
2	rs55749303	C	T	0.0785288	1006
2	rs4973064	A	C	0.931412	1006
2	rs58913593	C	T	0.028827	1006
2	rs4594431	C	T	0.894632	1006
2	rs60486020	G	A	0.0248509	1006
2	rs4566354	C	T	0.931412	1006
2	rs6747425	C	T	0.149105	1006
2	rs6721932	A	C	0.149105	1006
2	rs78579916	G	C	0.0238569	1006
2	rs6750656	C	G	0.149105	1006
2	rs73094968	G	A	0.0248509	1006
2	rs73094970	C	T	0.0248509	1006
2	rs6722679	A	G	0.903579	1006
2	rs12694924	G	A	0.765408	1006
2	rs28649756	C	T	0.0695825	1006
2	rs28605384	C	G	0.141153	1006
2	rs4973599	C	A	0.0685885	1006
2	rs4973065	G	A	0.16501	1006
2	rs74430669	A	G	0.0685885	1006
2	rs74492598	T	C	0.0685885	1006
2	rs12617651	G	A	0.0675944	1006
2	rs6759488	C	T	0.147117	1006
2	rs12617622	C	T	0.0675944	1006
2	rs6734548	A	G	0.0675944	1006
2	rs76251194	G	A	0.0685885	1006
2	rs72982255	G	A	0.114314	1006
2	rs56065581	C	T	0.0695825	1006
2	rs78422826	A	C	0.0725646	1006
2	rs74602155	C	T	0.0874751	1006
2	rs79639727	G	T	0.0695825	1006
2	rs4586623	T	C	0.100398	1006
2	rs4597514	C	T	0.0984095	1006
2	rs74269688	A	G	0.105368	1006
2	rs11674113	A	T	0.0149105	1006
2	rs11674347	A	G	0.0258449	1006
2	rs113088907	C	T	0.0695825	1006
2	rs75880280	G	T	0.0228628	1006
2	rs7598195	G	A	0.0467197	1006
2	rs4383322	T	C	0.911531	1006
2	rs80146450	G	A	0.0228628	1006
2	rs6708049	T	C	0.908549	1006
2	rs74645168	G	A	0.0238569	1006
2	rs35350746	G	C	0.460239	1006
2	rs13419542	C	T	0.0467197	1006
2	rs4315512	C	T	0.083499	1006
2	rs10199700	G	A	0.746521	1006
2	rs76880823	G	A	0.0188867	1006
2	rs79132182	G	A	0.0198807	1006
2	rs13017117	G	A	0.028827	1006
2	rs4246650	C	G	0.932406	1006
2	rs4603757	T	G	0.934394	1006
2	rs76269059	T	C	0.0258449	1006
2	rs80176476	T	C	0.0318091	1006
2	rs7425956	C	T	0.583499	1006
2	rs7606583	C	T	0.0864811	1006
2	rs9679425	G	A	0.583499	1006
2	rs7583618	A	G	0.932406	1006
2	rs4260233	T	A	0.16501	1006
2	rs4335936	C	T	0.164016	1006
2	rs75008620	C	T	0.0159046	1006
2	rs73094988	A	C	0.0178926	1006
2	rs4075111	A	C	0.162028	1006
2	rs4353640	G	A	0.156064	1006
2	rs6731994	T	G	0.0695825	1006
2	rs35954034	G	A	0.0427435	1006
2	rs13387054	G	A	0.208748	1006
2	rs13002150	G	A	0.0705765	1006
2	rs114306516	G	A	0.00695825	1006
2	rs56404114	T	C	0.282306	1006
2	rs4356648	C	A	0.265408	1006
2	rs7608422	G	A	0.213718	1006
2	rs3922950	G	C	0.336978	1006
2	rs116573286	T	C	0.0129225	1006
2	rs6712404	G	A	0.0596421	1006
2	rs78453929	C	T	0.0596421	1006
2	rs7590141	A	C	0.267396	1006
2	rs7566856	G	A	0.338966	1006
2	rs76591378	C	T	0.0407555	1006
2	rs12233023	T	A	0.217694	1006
2	rs4335931	T	C	0.437376	1006
2	rs11678263	C	T	0.0596421	1006
2	rs35481789	C	T	0.276342	1006
2	rs57905758	A	G	0.05666	1006
2	rs115228258	G	A	0.0318091	1006
2	rs6756729	A	T	0.296223	1006
2	rs10933428	T	C	0.296223	1006
2	rs10201551	A	G	0.0715706	1006
2	rs6746738	T	C	0.829026	1006
2	rs6437088	C	G	0.159046	1006
2	rs7423246	G	A	0.775348	1006
2	rs12694925	A	G	0.775348	1006
2	rs4284824	G	A	0.775348	1006
2	rs4289181	G	A	0.775348	1006
2	rs74775430	G	A	0.0516899	1006
2	rs6711326	A	G	0.775348	1006
2	rs6740376	C	T	0.775348	1006
2	rs6740385	C	T	0.775348	1006
2	rs9288678	T	G	0.775348	1006
2	rs12474242	A	T	0.775348	1006
2	rs112703627	C	T	0.0178926	1006
2	rs13005673	G	A	0.159046	1006
2	rs6723093	C	T	0.771372	1006
2	rs75871290	C	T	0.0526839	1006
2	rs6723294	C	T	0.775348	1006
2	rs75417722	T	C	0.0159046	1006
2	rs4973602	G	A	0.775348	1006
2	rs4973069	C	A	0.775348	1006
2	rs76453711	A	G	0.0994036	1006
2	rs4973605	T	A	0.775348	1006
2	rs4973606	A	G	0.775348	1006
2	rs4973607	A	C	0.775348	1006
2	rs6437089	G	A	0.775348	1006
2	rs6437090	G	A	0.824056	1006
2	rs6727609	C	T	0.535785	1006
2	rs6437091	A	G	0.775348	1006
2	rs7594542	T	C	0.775348	1006
2	rs6437092	A	G	0.77833	1006
2	rs6437093	A	G	0.775348	1006
2	rs6437094	T	C	0.776342	1006
2	rs6437095	C	T	0.775348	1006
2	rs6437096	C	T	0.775348	1006
2	rs6437097	A	C	0.775348	1006
2	rs146203233	C	T	0.0159046	1006
2	rs72984219	C	G	0.0685885	1006
2	rs10195662	T	C	0.703777	1006
2	rs10195664	T	C	0.702783	1006
2	rs4973608	G	C	0.10338	1006
2	rs12475023	T	C	0.0606362	1006
2	rs4973609	G	A	0.0964215	1006
2	rs57371118	A	G	0.0437376	1006
2	rs56159726	C	T	0.0318091	1006
2	rs143871857	C	T	0.0178926	1006
2	rs74367325	C	T	0.0298211	1006
2	rs61591958	T	C	0.0298211	1006
2	rs74461644	C	T	0.0298211	1006
2	rs139770064	G	A	0.0298211	1006
2	rs111935646	G	C	0.0457256	1006
2	rs150993831	A	G	0.0218688	1006
2	rs181929486	C	T	0.0218688	1006
2	rs75042535	T	A	0.0218688	1006
2	rs185220258	A	G	0.00695825	1006
2	rs76116774	G	A	0.0218688	1006
2	rs9288684	C	T	0.10338	1006
2	rs61669959	C	T	0.0457256	1006
2	rs116764395	C	T	0.0149105	1006
2	rs67588496	C	A	0.027833	1006
2	rs9752615	G	A	0.0357853	1006
2	rs138481198	C	T	0.0129225	1006
2	rs9750891	A	G	0.0506958	1006
2	rs61068452	A	G	0.0536779	1006
2	rs60178340	G	A	0.0248509	1006
2	rs112964319	A	G	0.0218688	1006
2	rs115107477	G	A	0.0208748	1006
2	rs114287269	C	T	0.0208748	1006
2	rs114511196	A	G	0.0248509	1006
2	rs79974003	T	C	0.0248509	1006
2	rs77431417	A	G	0.0208748	1006
2	rs4078396	G	C	0.238569	1006
2	rs141205949	T	C	0.0248509	1006
2	rs79446057	G	T	0.0208748	1006
2	rs13427129	C	T	0.12326	1006
2	rs13427156	C	A	0.126243	1006
2	rs13404184	A	C	0.184891	1006
2	rs13392343	T	A	0.178926	1006
2	rs115334854	C	T	0.00994036	1006
2	rs7570061	G	A	0.159046	1006
2	rs7599330	C	A	0.182903	1006
2	rs11903887	G	A	0.0586481	1006
2	rs6705834	T	C	0.208748	1006
2	rs72984262	C	G	0.0636183	1006
2	rs116083506	C	G	0.0129225	1006
2	rs6712973	A	T	0.261431	1006
2	rs6605277	A	C	0.189861	1006
2	rs7602833	C	T	0.124254	1006
2	rs66493939	T	C	0.0447316	1006
2	rs72984266	C	T	0.139165	1006
2	rs68147208	A	G	0.0506958	1006
2	rs113896321	T	C	0.205765	1006
2	rs112395076	A	G	0.191849	1006
2	rs111502414	T	C	0.0497018	1006
2	rs141491562	G	A	0.0228628	1006
2	rs72984271	G	A	0.0218688	1006
2	rs72984274	C	T	0.0218688	1006
2	rs112715011	A	G	0.0198807	1006
2	rs139271555	T	C	0.0198807	1006
2	rs66905949	G	C	0.0208748	1006
2	rs6708745	C	T	0.0447316	1006
2	rs116572811	A	G	0.121272	1006
2	rs35310041	C	T	0.0129225	1006
2	rs145270249	C	A	0.0208748	1006
2	rs7569598	T	C	0.190855	1006
2	rs111511137	C	T	0.0248509	1006
2	rs144771411	T	C	0.0238569	1006
2	rs112878010	C	T	0.0457256	1006
2	rs10933431	G	C	0.771372	1006
2	rs10933432	C	G	0.954274	1006
2	rs7421448	T	C	0.909543	1006
2	rs13432536	C	T	0.0387674	1006
2	rs13432627	C	T	0.0318091	1006
2	rs74499005	C	T	0.0149105	1006
2	rs112506672	C	G	0.0367793	1006
2	rs11885054	G	C	0.916501	1006
2	rs138187520	T	C	0.0497018	1006
2	rs142478531	G	A	0.00695825	1006
2	rs35368576	T	C	0.469185	1006
2	rs57852168	T	G	0.0347913	1006
2	rs13013293	C	T	0.447316	1006
2	rs9288685	T	C	0.531809	1006
2	rs10201557	A	C	0.530815	1006
2	rs10193128	T	C	0.478131	1006
2	rs117988494	G	C	0.0218688	1006
2	rs148173423	A	G	0.0357853	1006
2	rs13021947	G	A	0.456262	1006
2	rs13022011	C	T	0.45825	1006
2	rs35178169	G	A	0.0854871	1006
2	rs72984294	C	T	0.0536779	1006
2	rs72984297	C	T	0.0357853	1006
2	rs72984298	T	A	0.0357853	1006
2	rs55913569	C	T	0.500994	1006
2	rs61752227	A	G	0.0437376	1006
2	rs114915681	G	A	0.0168986	1006
2	rs112998825	G	A	0.0139165	1006
2	rs73105541	A	G	0.0417495	1006
2	rs73105542	T	A	0.0417495	1006
2	rs7587242	T	C	0.977137	1006
2	rs34386357	T	C	0.0139165	1006
2	rs7605743	G	T	0.475149	1006
2	rs12694926	T	G	0.440358	1006
2	rs12694927	G	A	0.475149	1006
2	rs12694928	T	A	0.440358	1006
2	rs12694929	T	C	0.486083	1006
2	rs10176163	T	A	0.475149	1006
2	rs7597516	T	A	0.440358	1006
2	rs7589369	C	G	0.476143	1006
2	rs13388142	C	T	0.441352	1006
2	rs112236849	T	C	0.0119284	1006
2	rs10174016	G	A	0.0457256	1006
2	rs10173878	C	T	0.0457256	1006
2	rs10174028	G	A	0.0457256	1006
2	rs11893401	T	C	0.451292	1006
2	rs28376818	G	A	0.0457256	1006
2	rs10199951	A	G	0.0457256	1006
2	rs10176895	G	A	0.0447316	1006
2	rs10176909	G	A	0.0447316	1006
2	rs10189300	T	A	0.0447316	1006
2	rs10200271	A	C	0.0447316	1006
2	rs10189488	T	C	0.0447316	1006
2	rs151050585	A	G	0.0139165	1006
2	rs11681000	C	T	0.457256	1006
2	rs10933433	C	G	0.457256	1006
2	rs10933434	G	T	0.45825	1006
2	rs10933435	A	G	0.45825	1006
2	rs144545098	A	G	0.00298211	1006
2	rs10933436	C	A	0.457256	1006
2	rs6738961	C	T	0.45825	1006
2	rs11693862	A	G	0.457256	1006
2	rs11682791	G	A	0.457256	1006
2	rs58884803	C	G	0.452286	1006
2	rs11682728	C	T	0.452286	1006
2	rs11682798	G	A	0.452286	1006
2	rs56265336	G	A	0.457256	1006
2	rs56143615	T	C	0.457256	1006
2	rs56307293	A	G	0.457256	1006
2	rs11690230	T	G	0.922465	1006
2	rs11684313	C	T	0.457256	1006
2	rs62192869	A	C	0.457256	1006
2	rs7557877	A	G	0.922465	1006
2	rs11677508	C	T	0.457256	1006
2	rs6756920	T	C	0.457256	1006
2	rs6719575	G	A	0.457256	1006
2	rs6759973	T	C	0.922465	1006
2	rs13419717	A	C	0.0337972	1006
2	rs182277546	T	A	0.0119284	1006
2	rs12987520	T	C	0.465209	1006
2	rs13011232	C	T	0.465209	1006
2	rs62192871	G	A	0.465209	1006
2	rs62192872	C	G	0.465209	1006
2	rs10179110	G	A	0.0427435	1006
2	rs10202748	A	C	0.465209	1006
2	rs7421653	G	A	0.965209	1006
2	rs7419666	T	C	0.465209	1006
2	rs144181925	T	C	0.2167	1006
2	rs142474245	C	T	0.0357853	1006
2	rs140053128	T	G	0.210736	1006
2	rs145555157	C	T	0.028827	1006
2	rs147786898	G	A	0.307157	1006
2	rs1135173	G	A	0.467197	1006
2	rs36137020	G	A	0.028827	1006
2	rs36180605	T	G	0.484095	1006
2	rs36189208	T	C	0.512922	1006
2	rs36181881	A	G	0.515905	1006
2	rs149355571	A	G	0.204771	1006
2	rs145542860	A	G	0.0656064	1006
2	rs147731559	C	G	0.0656064	1006
2	rs142582288	G	T	0.0656064	1006
2	rs36171341	A	G	0.447316	1006
2	rs146744645	C	T	0.138171	1006
2	rs149513640	C	G	0.0656064	1006
2	rs147467692	A	G	0.0656064	1006
2	rs140185860	C	A	0.0656064	1006
2	rs36173458	T	A	0.028827	1006
2	rs36157180	C	T	0.454274	1006
2	rs36134067	G	A	0.449304	1006
2	rs140384610	G	A	0.028827	1006
2	rs146523041	C	T	0.44831	1006
2	rs140803184	G	C	0.45328	1006
2	rs150142503	A	T	0.0666004	1006
2	rs148967109	G	A	0.519881	1006
2	rs147318408	C	T	0.449304	1006
2	rs148377885	G	T	0.455268	1006
2	rs141500584	T	C	0.455268	1006
2	rs150889436	G	A	0.45328	1006
2	rs149701000	G	A	0.45328	1006
2	rs146178696	A	G	0.455268	1006
2	rs146382281	G	A	0.45328	1006
2	rs36142114	C	T	0.465209	1006
2	rs36129046	G	T	0.466203	1006
2	rs139207110	A	G	0.466203	1006
2	rs142339885	C	A	0.466203	1006
2	rs150521622	T	C	0.466203	1006
2	rs149754149	T	G	0.466203	1006
2	rs145640497	A	G	0.0666004	1006
2	rs36146561	G	C	0.466203	1006
2	rs36131515	A	G	0.466203	1006
2	rs150474531	G	A	0.00894632	1006
2	rs36171197	C	G	0.450298	1006
2	rs142911999	G	A	0.445328	1006
2	rs145129423	C	T	0.450298	1006
2	rs141161975	C	T	0.0626243	1006
2	rs36138569	T	C	0.450298	1006
2	rs36172244	T	C	0.450298	1006
2	rs145770967	C	A	0.452286	1006
2	rs148922430	C	G	0.156064	1006
2	rs36148770	T	C	0.450298	1006
2	rs36149367	T	C	0.515905	1006
2	rs36149390	G	A	0.450298	1006
2	rs36180389	G	A	0.450298	1006
2	rs143761504	G	C	0.028827	1006
2	rs36130536	C	T	0.444334	1006
2	rs139326470	A	G	0.450298	1006
2	rs141410484	C	A	0.450298	1006
2	rs143865234	C	T	0.450298	1006
2	rs36194657	A	G	0.450298	1006
2	rs36151663	C	T	0.450298	1006
2	rs36136502	G	A	0.450298	1006
2	rs137945009	C	A	0.451292	1006
2	rs143436458	A	C	0.451292	1006
2	rs147212233	G	A	0.467197	1006
2	rs149294471	A	G	0.531809	1006
2	rs144572050	C	T	0.531809	1006
2	rs148527873	C	T	0.461233	1006
2	rs142888286	T	C	0.534791	1006
2	rs146095751	G	A	0.534791	1006
2	rs140009180	C	T	0.469185	1006
2	rs150035249	A	T	0.531809	1006
2	rs147595122	T	C	0.0705765	1006
2	rs141917895	A	G	0.0705765	1006
2	rs138923135	C	T	0.0705765	1006
2	rs141375487	T	C	0.0705765	1006
2	rs138015578	A	G	0.0705765	1006
2	rs149515675	A	G	0.0705765	1006
2	rs36131511	G	A	0.0705765	1006
2	rs36162295	C	G	0.0705765	1006
2	rs36130256	C	T	0.0705765	1006
2	rs145742767	C	T	0.452286	1006
2	rs148827642	G	T	0.0705765	1006
2	rs143588376	C	T	0.0705765	1006
2	rs36136752	G	A	0.0705765	1006
2	rs36145835	G	T	0.0705765	1006
2	rs36195783	G	A	0.0705765	1006
2	rs36153144	G	A	0.0705765	1006
2	rs36183661	C	G	0.0705765	1006
2	rs36138480	G	A	0.0705765	1006
2	rs36172148	T	A	0.0705765	1006
2	rs36131975	T	C	0.0705765	1006
2	rs36129915	G	T	0.0705765	1006
2	rs140393955	A	G	0.028827	1006
2	rs140066574	G	A	0.0109344	1006
2	rs36179371	G	A	0.531809	1006
2	rs36142198	A	C	0.531809	1006
2	rs36127492	C	G	0.531809	1006
2	rs148118779	A	G	0.156064	1006
2	rs36165346	A	G	0.461233	1006
2	rs138944017	C	T	0.0427435	1006
2	rs36153082	T	C	0.531809	1006
2	rs36181983	T	C	0.531809	1006
2	rs150943557	A	G	0.413519	1006
2	rs36164374	G	A	0.45328	1006
2	rs36177526	G	A	0.45328	1006
2	rs36133610	G	A	0.483101	1006
2	rs74222529	C	T	0.460239	1006
2	rs67498812	A	G	0.460239	1006
2	rs62192874	G	A	0.45328	1006
2	rs35349669	C	T	0.460239	1006
2	rs28669088	C	T	0.461233	1006
2	rs28534487	C	A	0.460239	1006
2	rs140005135	T	C	0.158052	1006
2	rs28655385	C	A	0.461233	1006
2	rs28459768	A	C	0.466203	1006
2	rs28538620	A	G	0.204771	1006
2	rs28593218	T	C	0.218688	1006
2	rs28478933	C	A	0.461233	1006
2	rs28429042	C	T	0.461233	1006
2	rs182011561	A	G	0.00298211	1006
2	rs28631646	C	T	0.45328	1006
2	rs28539971	G	A	0.45328	1006
2	rs35877172	C	T	0.45328	1006
2	rs28605534	G	C	0.45328	1006
2	rs28609111	G	A	0.452286	1006
2	rs28576692	T	C	0.45328	1006
2	rs28751960	A	T	0.233598	1006
2	rs71421685	C	T	0.0318091	1006
2	rs145096292	A	G	0.444334	1006
2	rs7568027	A	G	0.45328	1006
2	rs7559212	A	C	0.45328	1006
2	rs4284829	A	C	0.248509	1006
2	rs145830771	G	A	0.0238569	1006
2	rs4430948	A	G	0.248509	1006
2	rs11673739	A	G	0.247515	1006
2	rs72970196	T	C	0.0328032	1006
2	rs6715810	C	T	0.17495	1006
2	rs10929180	G	C	0.230616	1006
2	rs10929181	C	T	0.229622	1006
2	rs6725722	G	A	0.0437376	1006
2	rs10929193	C	G	0.310139	1006
2	rs7607736	C	T	0.452286	1006
2	rs10175194	C	T	0.224652	1006
2	rs6715767	G	A	0.432406	1006
2	rs10182994	G	A	0.229622	1006
2	rs7558417	C	T	0.432406	1006
2	rs7583176	A	G	0.690855	1006
2	rs7570320	C	A	0.432406	1006
2	rs7570656	A	T	0.0109344	1006
2	rs11889446	A	G	0.262425	1006
2	rs148742517	T	C	0.0109344	1006
2	rs12052961	A	G	0.690855	1006
2	rs7577360	G	A	0.436382	1006
2	rs7581787	A	C	0.436382	1006
2	rs62192877	G	T	0.67495	1006
2	rs6727452	A	G	0.0506958	1006
2	rs35982395	C	T	0.0337972	1006
2	rs68160732	A	C	0.0487078	1006
2	rs10803668	G	T	0.245527	1006
2	rs7569837	T	C	0.244533	1006
2	rs10754947	G	A	0.4334	1006
2	rs190647665	G	A	0.00596421	1006
2	rs80235307	A	G	0.0248509	1006
2	rs143172481	A	G	0.0139165	1006
2	rs80106733	A	C	0.0139165	1006
2	rs6431237	A	G	0.4334	1006
2	rs6741388	C	T	0.404573	1006
2	rs59836591	G	A	0.210736	1006
2	rs6431239	G	A	0.4334	1006
2	rs13408647	G	A	0.205765	1006
2	rs73105592	C	T	0.931412	1006
2	rs72972231	C	T	0.0487078	1006
2	rs13385922	C	T	0.405567	1006
2	rs113167115	C	T	0.0337972	1006
2	rs141013376	T	C	0.0477137	1006
2	rs79316755	T	G	0.0497018	1006
2	rs138876746	G	A	0.0208748	1006
2	rs7568389	C	G	0.4334	1006
2	rs7597763	A	C	0.4334	1006
2	rs10193017	G	A	0.210736	1006
2	rs10179304	T	A	0.205765	1006
2	rs72972236	T	C	0.0497018	1006
2	rs113807511	C	G	0.931412	1006
2	rs62192878	G	C	0.168986	1006
2	rs12470626	T	C	0.0139165	1006
2	rs10199551	G	A	0.28827	1006
2	rs13420200	G	T	0.0168986	1006
2	rs6709380	C	T	0.644135	1006
2	rs13007032	A	C	0.124254	1006
2	rs72972242	T	A	0.0298211	1006
2	rs34408817	C	T	0.0337972	1006
2	rs78674368	C	T	0.0168986	1006
2	rs140303446	G	A	0.0208748	1006
2	rs6720896	T	C	0.294235	1006
2	rs6737719	G	A	0.648111	1006
2	rs10929072	T	C	0.59841	1006
2	rs11685096	C	T	0.0387674	1006
2	rs76190789	C	T	0.0328032	1006
2	rs148127775	T	A	0.0109344	1006
2	rs72972247	T	C	0.0497018	1006
2	rs34270852	G	A	0.0337972	1006
2	rs72972249	C	G	0.0497018	1006
2	rs113848123	T	C	0.0139165	1006
2	rs72972252	C	T	0.0506958	1006
2	rs182128489	T	G	0.0109344	1006
2	rs4585024	A	G	0.647117	1006
2	rs112285126	G	A	0.0685885	1006
2	rs11681114	C	A	0.0596421	1006
2	rs113230465	T	C	0.0685885	1006
2	rs73111445	G	T	0.0685885	1006
2	rs62192879	T	G	0.167992	1006
2	rs4395246	C	A	0.0675944	1006
2	rs72972255	C	T	0.0497018	1006
2	rs72972257	G	A	0.0497018	1006
2	rs74547226	T	G	0.0497018	1006
2	rs138336976	G	A	0.0139165	1006
2	rs4571051	T	C	0.645129	1006
2	rs11693000	G	A	0.0795229	1006
2	rs72972259	T	C	0.181909	1006
2	rs10208466	G	T	0.027833	1006
2	rs4503982	T	C	0.500994	1006
2	rs4436949	A	G	0.23161	1006
2	rs6431381	C	G	0.195825	1006
2	rs6740918	G	A	0.195825	1006
2	rs11686233	C	G	0.168986	1006
2	rs7584458	A	G	0.709742	1006
2	rs12612322	G	T	0.196819	1006
2	rs35060000	G	A	0.116302	1006
2	rs76413167	C	T	0.0407555	1006
2	rs75961839	T	C	0.0487078	1006
2	rs80143879	G	A	0.0487078	1006
2	rs7605022	G	C	0.0506958	1006
2	rs4663221	C	G	0.804175	1006
2	rs3890760	T	C	0.4334	1006
2	rs56063952	A	G	0.235586	1006
2	rs4663643	A	G	0.826044	1006
2	rs3924334	T	A	0.413519	1006
2	rs10176734	G	T	0.412525	1006
2	rs10168693	A	G	0.429423	1006
2	rs10203185	C	T	0.412525	1006
2	rs11675867	A	T	0.412525	1006
2	rs11681058	G	T	0.39662	1006
2	rs72972274	C	T	0.0874751	1006
2	rs34888825	C	T	0.40159	1006
2	rs3924336	T	G	0.235586	1006
2	rs6706611	G	A	0.234592	1006
2	rs13027728	G	C	0.419483	1006
2	rs34587266	T	C	0.0984095	1006
2	rs11680711	A	G	0.544732	1006
2	rs10929185	C	T	0.206759	1006
2	rs7569134	G	C	0.21173	1006
2	rs7569827	G	A	0.654076	1006
2	rs6719549	G	A	0.218688	1006
2	rs6722529	G	A	0.203777	1006
2	rs12692197	G	A	0.735586	1006
2	rs13032126	T	A	0.0308151	1006
2	rs150889258	C	T	0.184891	1006
2	rs76758504	A	G	0.0248509	1006
2	rs35786770	C	T	0.028827	1006
2	rs6760912	A	G	0.534791	1006
2	rs4468807	C	T	0.239563	1006
2	rs6761018	A	C	0.408549	1006
2	rs62192897	A	G	0.0666004	1006
2	rs34865199	A	G	0.197813	1006
2	rs7609436	T	C	0.769384	1006
2	rs7346	G	A	0.194831	1006
2	rs9247	C	T	0.196819	1006
2	rs1135727	A	G	0.496024	1006
2	rs28505715	G	C	0.203777	1006
2	rs62192898	G	C	0.287276	1006
2	rs146720730	T	C	0.0198807	1006
2	rs56404638	A	G	0.193837	1006
2	rs4663784	C	T	0.252485	1006
2	rs13408498	T	C	0.22167	1006
2	rs3792117	G	A	0.0536779	1006
2	rs1057258	C	T	0.194831	1006
2	rs14243	A	G	0.22167	1006
2	rs13031194	G	A	0.21173	1006
2	rs12986637	C	T	0.210736	1006
2	rs62192899	G	A	0.0616302	1006
2	rs1319885	T	C	0.754473	1006
2	rs34547900	C	A	0.215706	1006
2	rs4663834	T	G	0.746521	1006
2	rs6431580	T	G	0.808151	1006
2	rs78835907	G	A	0.0457256	1006
2	rs6431586	G	A	0.120278	1006
2	rs77805781	C	G	0.0258449	1006
2	rs56805998	G	A	0.158052	1006
2	rs72972302	C	T	0.0904573	1006
2	rs78765795	G	A	0.054672	1006
2	rs78025893	C	T	0.0974155	1006
2	rs13021297	G	A	0.0715706	1006
2	rs13021302	G	A	0.0715706	1006
2	rs12616785	C	T	0.055666	1006
2	rs115901994	C	T	0.0168986	1006
2	rs4663308	A	G	0.290258	1006
2	rs7580869	A	G	0.877734	1006
2	rs35915288	T	C	0.0815109	1006
2	rs10198411	T	C	0.0785288	1006
2	rs72974304	C	T	0.152087	1006
2	rs34032722	C	T	0.0646123	1006
2	rs35944010	G	A	0.368787	1006
2	rs137867353	T	A	0.00994036	1006
2	rs139642721	C	T	0.0159046	1006
2	rs13032115	A	G	0.368787	1006
2	rs13020354	T	C	0.285288	1006
2	rs71421692	G	C	0.0576541	1006
2	rs112306382	C	T	0.153082	1006
2	rs114829200	C	T	0.0208748	1006
2	rs34785526	A	C	0.0576541	1006
2	rs36058129	C	T	0.05666	1006
2	rs111345303	G	T	0.15507	1006
2	rs116537496	C	T	0.0159046	1006
2	rs34194100	C	T	0.154076	1006
2	rs6757418	G	C	0.15507	1006
2	rs113359105	C	T	0.156064	1006
2	rs4663970	C	G	0.215706	1006
2	rs10196609	C	G	0.220676	1006
2	rs13025632	T	C	0.214712	1006
2	rs2341566	A	G	0.368787	1006
2	rs10210101	T	C	0.0447316	1006
2	rs12996460	A	G	0.127237	1006
2	rs79610952	T	C	0.0208748	1006
2	rs35543039	C	T	0.183897	1006
2	rs34587406	C	T	0.130219	1006
2	rs56335880	C	T	0.0258449	1006
2	rs11674242	C	T	0.131213	1006
2	rs2341565	A	G	0.159046	1006
2	rs56164004	G	A	0.027833	1006
2	rs2341564	G	C	0.131213	1006
2	rs56352307	A	G	0.027833	1006
2	rs13023412	A	G	0.186879	1006
2	rs62192905	G	A	0.0596421	1006
2	rs4663337	A	G	0.186879	1006
2	rs7569497	G	A	0.156064	1006
2	rs1866879	T	G	0.181909	1006
2	rs34768789	A	G	0.214712	1006
2	rs59199559	G	A	0.129225	1006
2	rs12471808	A	T	0.562624	1006
2	rs12472651	A	T	0.429423	1006
2	rs10199994	G	C	0.450298	1006
2	rs13398038	C	T	0.186879	1006
2	rs10211468	C	T	0.457256	1006
2	rs76384978	A	G	0.0178926	1006
2	rs1441091	G	A	0.699801	1006
2	rs76326633	G	C	0.0497018	1006
2	rs181095927	C	T	0.0377734	1006
2	rs185741268	A	G	0.0377734	1006
2	rs189857943	C	T	0.0377734	1006
2	rs138896586	C	T	0.0785288	1006
2	rs11675223	C	A	0.135189	1006
2	rs11675235	C	G	0.137177	1006
2	rs7564252	G	A	0.447316	1006
2	rs62192908	C	T	0.0447316	1006
2	rs11888665	T	C	0.0218688	1006
2	rs62192909	C	T	0.0337972	1006
2	rs111701932	A	G	0.250497	1006
2	rs4663977	A	C	0.944334	1006
2	rs72974350	G	A	0.0367793	1006
2	rs4663340	T	C	0.0407555	1006
2	rs34701569	C	G	0.529821	1006
2	rs7563345	A	G	0.644135	1006
2	rs13003866	G	A	0.528827	1006
2	rs114366746	C	T	0.0258449	1006
2	rs930449	G	A	0.641153	1006
2	rs72974351	G	A	0.0397614	1006
2	rs62192912	C	T	0.316103	1006
2	rs2083575	T	C	0.0616302	1006
2	rs151004233	G	A	0.0606362	1006
2	rs28454240	C	T	0.531809	1006
2	rs13418066	A	C	0.529821	1006
2	rs13412102	T	C	0.60338	1006
2	rs12692250	G	T	0.60338	1006
2	rs10206299	G	T	0.537773	1006
2	rs10192579	T	G	0.610338	1006
2	rs6717560	T	C	0.697813	1006
2	rs10187752	C	T	0.547714	1006
2	rs115727076	A	G	0.00894632	1006
2	rs77621410	A	G	0.0606362	1006
2	rs12471449	C	G	0.0994036	1006
2	rs11688431	T	C	0.549702	1006
2	rs7587485	G	C	0.0387674	1006
2	rs115806420	A	T	0.0109344	1006
2	rs1596017	C	T	0.549702	1006
2	rs1596016	G	A	0.648111	1006
2	rs73110037	C	A	0.0387674	1006
2	rs11690131	T	C	0.549702	1006
2	rs114814694	C	T	0.0318091	1006
2	rs11694081	A	T	0.549702	1006
2	rs62192926	G	A	0.317097	1006
2	rs149456601	G	A	0.0149105	1006
2	rs11897336	C	A	0.0626243	1006
2	rs74660875	A	C	0.0417495	1006
2	rs11687982	C	T	0.549702	1006
2	rs57215884	A	G	0.0387674	1006
2	rs73110043	C	A	0.0606362	1006
2	rs10929322	C	T	0.550696	1006
2	rs10929325	G	A	0.550696	1006
2	rs10929326	T	G	0.550696	1006
2	rs72974366	T	A	0.00695825	1006
2	rs10186850	C	A	0.537773	1006
2	rs75036194	G	A	0.0606362	1006
2	rs13432541	G	A	0.0387674	1006
2	rs78583556	G	A	0.111332	1006
2	rs80326545	G	A	0.0596421	1006
2	rs10203952	A	G	0.538767	1006
2	rs10167613	G	A	0.537773	1006
2	rs147907043	C	T	0.00596421	1006
2	rs58553066	T	C	0.100398	1006
2	rs2880080	G	T	0.537773	1006
2	rs72974369	C	T	0.0397614	1006
2	rs12474375	C	T	0.0377734	1006
2	rs2119505	G	A	0.540755	1006
2	rs2119504	C	A	0.650099	1006
2	rs4663346	G	C	0.0387674	1006
2	rs79026438	A	C	0.0606362	1006
2	rs11679791	G	T	0.549702	1006
2	rs76550252	C	A	0.0616302	1006
2	rs11680089	G	C	0.538767	1006
2	rs11680130	G	A	0.537773	1006
2	rs56049444	C	T	0.537773	1006
2	rs55835501	C	T	0.537773	1006
2	rs56227616	T	C	0.537773	1006
2	rs12477844	C	T	0.0387674	1006
2	rs78705879	C	T	0.0606362	1006
2	rs10210302	C	T	0.537773	1006
2	rs1816753	T	C	0.692843	1006
2	rs12476635	T	C	0.101392	1006
2	rs77820970	C	T	0.0884692	1006
2	rs2289477	T	G	0.537773	1006
2	rs10199278	C	G	0.537773	1006
2	rs187795452	T	A	0.0467197	1006
2	rs12692254	A	T	0.535785	1006
2	rs6752107	G	A	0.536779	1006
2	rs6738490	T	C	0.536779	1006
2	rs6431654	C	T	0.536779	1006
2	rs6745825	A	G	0.536779	1006
2	rs6431655	A	G	0.690855	1006
2	rs149779719	G	A	0.0109344	1006
2	rs72974384	T	C	0.00695825	1006
2	rs6705964	G	C	0.536779	1006
2	rs150966259	C	G	0.0248509	1006
2	rs13388025	T	A	0.111332	1006
2	rs10186415	G	A	0.0397614	1006
2	rs6758145	A	T	0.111332	1006
2	rs115292229	C	T	0.0606362	1006
2	rs2119503	G	A	0.111332	1006
2	rs77591382	A	G	0.0387674	1006
2	rs11685932	G	A	0.648111	1006
2	rs6431659	A	G	0.649105	1006
2	rs6431660	A	G	0.536779	1006
2	rs6431661	C	T	0.536779	1006
2	rs34123137	T	A	0.536779	1006
2	rs1441090	G	A	0.0397614	1006
2	rs139830948	T	A	0.0258449	1006
2	rs6758317	C	T	0.166004	1006
2	rs62192932	C	T	0.17992	1006
2	rs10164737	C	T	0.535785	1006
2	rs78446401	G	A	0.0606362	1006
2	rs13391356	T	C	0.535785	1006
2	rs6737398	G	A	0.647117	1006
2	rs73110098	G	A	0.0397614	1006
2	rs13011156	A	G	0.0636183	1006
2	rs12162308	C	G	0.536779	1006
2	rs6708373	A	G	0.536779	1006
2	rs10165561	G	C	0.536779	1006
2	rs35812841	C	G	0.647117	1006
2	rs12994997	G	A	0.536779	1006
2	rs13009506	G	T	0.536779	1006
2	rs78539102	T	C	0.0596421	1006
2	rs3792112	C	T	0.535785	1006
2	rs12994971	C	T	0.538767	1006
2	rs3792111	C	T	0.536779	1006
2	rs3828309	A	G	0.536779	1006
2	rs3792110	A	T	0.701789	1006
2	rs11682898	C	T	0.0656064	1006
2	rs2289476	C	A	0.0656064	1006
2	rs2289475	G	C	0.701789	1006
2	rs2289474	C	T	0.536779	1006
2	rs2289472	C	T	0.536779	1006
2	rs2241880	A	G	0.536779	1006
2	rs2241879	G	A	0.536779	1006
2	rs2241878	T	C	0.536779	1006
2	rs73998327	A	G	0.0596421	1006
2	rs3792109	G	A	0.543738	1006
2	rs3792108	T	C	0.542744	1006
2	rs36001488	C	T	0.542744	1006
2	rs6431252	T	C	0.05666	1006
2	rs72976321	C	T	0.05666	1006
2	rs12472475	G	A	0.0397614	1006
2	rs72976324	T	G	0.0576541	1006
2	rs3816234	G	A	0.542744	1006
2	rs2241877	A	G	0.71173	1006
2	rs2241876	T	G	0.709742	1006
2	rs7600743	A	G	0.0586481	1006
2	rs7585217	G	A	0.0596421	1006
2	rs62192955	A	G	0.11332	1006
2	rs7587633	T	C	0.704771	1006
2	rs3828308	G	C	0.0576541	1006
2	rs3792106	T	C	0.604374	1006
2	rs2278610	T	A	0.0576541	1006
2	rs75902620	G	A	0.0606362	1006
2	rs4663396	C	T	0.16998	1006
2	rs10196794	G	A	0.533797	1006
2	rs7595748	A	G	0.705765	1006
2	rs7595856	A	G	0.16998	1006
2	rs4663402	A	T	0.0397614	1006
2	rs7587051	G	C	0.680915	1006
2	rs13005285	T	G	0.663022	1006
2	rs78778324	A	G	0.0606362	1006
2	rs6753686	C	T	0.0666004	1006
2	rs6431259	T	C	0.682903	1006
2	rs7594365	G	A	0.055666	1006
2	rs4663136	C	G	0.682903	1006
2	rs77271800	A	T	0.0606362	1006
2	rs55754152	T	A	0.055666	1006
2	rs11890449	C	T	0.055666	1006
2	rs6754677	G	A	0.614314	1006
2	rs6431262	G	T	0.681909	1006
2	rs74427023	A	G	0.0606362	1006
2	rs56242862	T	A	0.055666	1006
2	rs142458770	A	G	0.0159046	1006
2	rs11679064	A	G	0.055666	1006
2	rs4663420	T	C	0.0397614	1006
2	rs4663421	G	C	0.0407555	1006
2	rs78930461	A	G	0.0606362	1006
2	rs11890330	T	C	0.055666	1006
2	rs3749079	C	T	0.680915	1006
2	rs6748547	G	A	0.054672	1006
2	rs72976353	T	C	0.0705765	1006
2	rs1045095	T	C	0.690855	1006
2	rs1045100	T	C	0.513917	1006
2	rs11682236	A	G	0.0666004	1006
2	rs10803619	C	T	0.0666004	1006
2	rs6861	T	C	0.688867	1006
2	rs10929032	C	G	0.0666004	1006
2	rs11894529	T	C	0.688867	1006
2	rs10929033	T	C	0.688867	1006
2	rs11893210	A	G	0.637177	1006
2	rs75999204	T	C	0.0298211	1006
2	rs10187822	C	T	0.512922	1006
2	rs10195395	T	C	0.512922	1006
2	rs72976366	G	A	0.055666	1006
2	rs10178603	G	A	0.512922	1006
2	rs10192702	A	C	0.513917	1006
2	rs7559194	G	A	0.513917	1006
2	rs140725980	A	G	0.0397614	1006
2	rs7578402	A	G	0.055666	1006
2	rs7581670	T	A	0.0666004	1006
2	rs4663429	C	T	0.683897	1006
2	rs58040982	G	A	0.0407555	1006
2	rs13411660	C	T	0.511928	1006
2	rs11886745	G	A	0.0407555	1006
2	rs4663147	G	A	0.0407555	1006
2	rs6759896	G	A	0.570577	1006
2	rs6431270	G	A	0.671968	1006
2	rs6717493	C	T	0.581511	1006
2	rs6705993	G	A	0.581511	1006
2	rs7588509	T	C	0.101392	1006
2	rs6719241	G	T	0.0536779	1006
2	rs1978921	G	A	0.0407555	1006
2	rs78571834	T	A	0.0944334	1006
2	rs150586005	C	T	0.0318091	1006
2	rs140351207	G	A	0.0218688	1006
2	rs532039315	C	T	0.00695825	1006
2	rs80271431	G	A	0.0318091	1006
2	rs6431282	C	T	0.0894632	1006
2	rs10199833	C	T	0.101392	1006
2	rs144020963	C	T	0.0168986	1006
2	rs3792105	T	C	0.101392	1006
2	rs3792104	G	T	0.0884692	1006
2	rs78099406	T	C	0.0238569	1006
2	rs7583380	G	A	0.0536779	1006
2	rs12623795	C	T	0.0417495	1006
2	rs11695333	C	T	0.0119284	1006
2	rs10172939	T	C	0.597416	1006
2	rs112149360	C	T	0.0397614	1006
2	rs181158151	G	C	0.0417495	1006
2	rs55895356	C	T	0.0536779	1006
2	rs79063407	G	A	0.00894632	1006
2	rs60491550	T	C	0.101392	1006
2	rs59303693	C	T	0.0536779	1006
2	rs76589744	T	C	0.0318091	1006
2	rs6745476	G	A	0.724652	1006
2	rs7594781	G	C	0.0526839	1006
2	rs4663490	G	A	0.0487078	1006
2	rs2304776	C	T	0.520875	1006
2	rs2304775	C	T	0.0526839	1006
2	rs13394839	C	T	0.0218688	1006
2	rs116194047	G	A	0.0208748	1006
2	rs7564805	A	G	0.0516899	1006
2	rs72976383	C	T	0.0347913	1006
2	rs7565275	A	G	0.0516899	1006
2	rs74356516	C	T	0.0397614	1006
2	rs149310013	C	T	0.0238569	1006
2	rs61062196	T	G	0.100398	1006
2	rs111534661	T	C	0.101392	1006
2	rs55863333	G	C	0.200795	1006
2	rs3762586	C	A	0.0924453	1006
2	rs78936963	A	G	0.0228628	1006
2	rs11891546	T	G	0.570577	1006
2	rs11890336	A	C	0.723658	1006
2	rs72976387	A	G	0.101392	1006
2	rs61663609	A	C	0.0477137	1006
2	rs7608122	C	G	0.723658	1006
2	rs10168355	G	A	0.622266	1006
2	rs10168367	G	A	0.0994036	1006
2	rs60722254	A	T	0.0487078	1006
2	rs4663508	A	G	0.0487078	1006
2	rs73116218	G	A	0.100398	1006
2	rs3792101	C	T	0.0526839	1006
2	rs12615904	C	G	0.0487078	1006
2	rs3792100	A	G	0.723658	1006
2	rs3792099	T	C	0.0526839	1006
2	rs3792098	G	A	0.622266	1006
2	rs6756706	G	A	0.622266	1006
2	rs6710735	C	G	0.722664	1006
2	rs74420336	G	A	0.0487078	1006
2	rs77426202	C	T	0.0487078	1006
2	rs13002340	G	A	0.521869	1006
2	rs13400538	C	T	0.521869	1006
2	rs1965811	T	C	0.723658	1006
2	rs1972906	G	T	0.100398	1006
2	rs1000548	T	C	0.0526839	1006
2	rs55991949	C	A	0.521869	1006
2	rs79951420	A	G	0.0487078	1006
2	rs1000547	A	G	0.723658	1006
2	rs2304774	G	C	0.521869	1006
2	rs2304773	C	T	0.100398	1006
2	rs80196040	T	C	0.0526839	1006
2	rs73119905	T	A	0.100398	1006
2	rs72978306	C	T	0.0526839	1006
2	rs6728032	T	C	0.201789	1006
2	rs72978311	T	C	0.0526839	1006
2	rs6728183	T	C	0.149105	1006
2	rs72978313	C	T	0.0526839	1006
2	rs72978315	G	A	0.0526839	1006
2	rs72978317	G	C	0.0526839	1006
2	rs12997325	A	G	0.522863	1006
2	rs894100	T	G	0.723658	1006
2	rs745498	T	G	0.723658	1006
2	rs3792097	A	G	0.723658	1006
2	rs3792096	A	G	0.723658	1006
2	rs3792095	G	A	0.05666	1006
2	rs66706635	A	G	0.101392	1006
2	rs2241875	G	A	0.728628	1006
2	rs6431305	A	G	0.728628	1006
2	rs28605452	A	G	0.0934394	1006
2	rs35502484	A	G	0.0487078	1006
2	rs1000141	C	T	0.536779	1006
```
