## Supplementary material for "Characterization of shared and ancestry-specific signals driving complex traits using multi-ancestry fine-mapping": s2.afreq

```
#CHROM	ID	REF	ALT	ALT_FREQS	OBS_CT
2	rs61282047	T	C	0.0347222	1008
2	rs1130335	C	T	0.215278	1008
2	rs2014448	T	C	0.941468	1008
2	rs4973525	G	T	0.0337302	1008
2	rs13026692	A	T	0.537698	1008
2	rs2853374	C	G	0.934524	1008
2	rs55977653	G	A	0.217262	1008
2	rs112086583	A	T	0.0267857	1008
2	rs1049109	C	T	0.217262	1008
2	rs7599982	G	A	0.217262	1008
2	rs7573222	A	C	0.217262	1008
2	rs7600132	C	A	0.217262	1008
2	rs2741313	C	T	0.0952381	1008
2	rs11689384	G	T	0.0416667	1008
2	rs10933394	T	C	0.551587	1008
2	rs112843250	C	T	0.0267857	1008
2	rs151031755	A	C	0.0178571	1008
2	rs3748971	C	T	0.10119	1008
2	rs55781386	G	C	0.0952381	1008
2	rs12328730	C	T	0.544643	1008
2	rs73001992	C	A	0.0436508	1008
2	rs111285215	A	G	0.0267857	1008
2	rs73001995	A	T	0.218254	1008
2	rs117307467	G	C	0.0267857	1008
2	rs4073596	T	C	0.24504	1008
2	rs73001998	C	T	0.218254	1008
2	rs143519991	G	A	0.0267857	1008
2	rs4075405	G	C	0.218254	1008
2	rs117550132	G	C	0.0267857	1008
2	rs117023435	G	T	0.0267857	1008
2	rs2741315	A	G	0.0724206	1008
2	rs73002000	C	T	0.218254	1008
2	rs12694902	G	A	0.572421	1008
2	rs73003804	G	A	0.24504	1008
2	rs13386140	T	C	0.0436508	1008
2	rs117469798	C	T	0.0446429	1008
2	rs148704497	A	G	0.0267857	1008
2	rs2697765	T	C	0.936508	1008
2	rs60762948	C	T	0.00793651	1008
2	rs144545143	C	T	0.00793651	1008
2	rs146604707	G	A	0.218254	1008
2	rs144953555	C	T	0.0267857	1008
2	rs55906053	T	A	0.00793651	1008
2	rs35056534	T	C	0.258929	1008
2	rs2853406	A	G	0.936508	1008
2	rs2344360	C	T	0.583333	1008
2	rs11687072	A	G	0.219246	1008
2	rs34356510	G	A	0.094246	1008
2	rs13002558	G	A	0.677579	1008
2	rs75215353	G	A	0.0615079	1008
2	rs117450585	G	A	0.0267857	1008
2	rs117301317	C	T	0.0267857	1008
2	rs147768441	C	T	0.0267857	1008
2	rs2853376	G	A	0.677579	1008
2	rs146997410	T	C	0.0267857	1008
2	rs2678488	A	C	0.936508	1008
2	rs143143281	C	T	0.0267857	1008
2	rs56808819	C	T	0.00793651	1008
2	rs4638787	G	A	0.584325	1008
2	rs1969318	G	A	0.703373	1008
2	rs2139026	G	A	0.676587	1008
2	rs2139027	A	G	0.935516	1008
2	rs10174443	G	A	0.582341	1008
2	rs2678489	T	C	0.930556	1008
2	rs72617174	C	T	0.0763889	1008
2	rs141569550	G	A	0.0327381	1008
2	rs10177963	G	A	0.587302	1008
2	rs193123627	C	T	0.0257937	1008
2	rs144000513	A	G	0.215278	1008
2	rs35603060	C	T	0.587302	1008
2	rs2853377	G	A	0.306548	1008
2	rs145160502	C	A	0.0257937	1008
2	rs2244037	T	C	0.928571	1008
2	rs2697766	C	T	0.332341	1008
2	rs2697767	C	T	0.333333	1008
2	rs2697768	A	C	0.0912698	1008
2	rs58457058	C	A	0.125	1008
2	rs2697769	A	T	0.930556	1008
2	rs11678251	G	A	0.215278	1008
2	rs139390240	C	T	0.215278	1008
2	rs111524519	C	A	0.196429	1008
2	rs2945420	G	C	0.215278	1008
2	rs2678517	G	A	0.116071	1008
2	rs6728119	G	T	0.0337302	1008
2	rs2090543	G	C	0.89881	1008
2	rs56080708	C	A	0.213294	1008
2	rs1048995	C	G	0.127976	1008
2	rs1009934	C	G	0.213294	1008
2	rs77825088	C	T	0.0218254	1008
2	rs2697781	T	C	0.890873	1008
2	rs117671749	C	T	0.0456349	1008
2	rs149722953	A	T	0.00198413	1008
2	rs2697783	T	C	0.886905	1008
2	rs2697784	T	C	0.203373	1008
2	rs72617176	G	A	0.127976	1008
2	rs2741317	T	C	0.203373	1008
2	rs73003851	G	A	0.204365	1008
2	rs2741318	A	C	0.204365	1008
2	rs2741319	T	C	0.204365	1008
2	rs4973529	A	G	0.590278	1008
2	rs11883916	T	G	0.585317	1008
2	rs11690646	C	A	0.205357	1008
2	rs192941820	A	C	0.0456349	1008
2	rs75091809	T	G	0.0396825	1008
2	rs2741320	C	T	0.204365	1008
2	rs2853380	T	C	0.204365	1008
2	rs56121412	C	T	0.030754	1008
2	rs2741321	C	T	0.204365	1008
2	rs62192178	G	A	0.093254	1008
2	rs744873	A	G	0.204365	1008
2	rs744874	G	T	0.204365	1008
2	rs118117568	A	G	0.0456349	1008
2	rs2082841	C	T	0.204365	1008
2	rs1878691	T	C	0.590278	1008
2	rs62192179	G	A	0.584325	1008
2	rs13023370	T	G	0.030754	1008
2	rs62192180	T	C	0.590278	1008
2	rs73003866	T	C	0.030754	1008
2	rs790051	G	A	0.0406746	1008
2	rs13002718	C	G	0.590278	1008
2	rs62192181	A	T	0.093254	1008
2	rs13003548	G	A	0.093254	1008
2	rs184465650	T	C	0.00297619	1008
2	rs2678520	A	T	0.794643	1008
2	rs77669217	G	A	0.0625	1008
2	rs13017092	C	T	0.093254	1008
2	rs72495198	G	A	0.0625	1008
2	rs878481	C	G	0.792659	1008
2	rs13024828	G	A	0.584325	1008
2	rs35421611	G	A	0.030754	1008
2	rs2853383	T	C	0.204365	1008
2	rs2853384	T	C	0.792659	1008
2	rs12478529	C	T	0.456349	1008
2	rs144612559	G	C	0.0297619	1008
2	rs12466707	T	A	0.584325	1008
2	rs4973040	G	C	0.584325	1008
2	rs2697789	G	A	0.204365	1008
2	rs13408686	A	G	0.030754	1008
2	rs12988896	C	T	0.093254	1008
2	rs2678521	C	T	0.204365	1008
2	rs4973530	A	C	0.584325	1008
2	rs13016319	T	A	0.030754	1008
2	rs2573219	A	C	0.210317	1008
2	rs2741331	T	G	0.210317	1008
2	rs2573218	A	G	0.210317	1008
2	rs11897905	A	T	0.584325	1008
2	rs2853385	T	C	0.210317	1008
2	rs2853386	T	G	0.793651	1008
2	rs2853387	C	A	0.203373	1008
2	rs12993551	A	G	0.585317	1008
2	rs2981375	T	G	0.793651	1008
2	rs2853389	A	G	0.209325	1008
2	rs2853390	A	G	0.209325	1008
2	rs1656403	A	G	0.0416667	1008
2	rs6437064	G	C	0.71627	1008
2	rs2853391	G	A	0.203373	1008
2	rs2853392	A	G	0.209325	1008
2	rs114778697	C	T	0.00297619	1008
2	rs2853393	A	G	0.209325	1008
2	rs142811855	G	T	0.0257937	1008
2	rs55927272	G	T	0.093254	1008
2	rs56200013	A	T	0.093254	1008
2	rs35865139	C	T	0.207341	1008
2	rs2853394	T	A	0.210317	1008
2	rs1015303	G	A	0.210317	1008
2	rs1015302	A	G	0.584325	1008
2	rs2853398	G	A	0.203373	1008
2	rs2853399	G	C	0.210317	1008
2	rs2678495	A	G	0.210317	1008
2	rs2853400	G	C	0.202381	1008
2	rs62192212	C	G	0.0109127	1008
2	rs2853401	C	T	0.201389	1008
2	rs2853402	A	G	0.794643	1008
2	rs790021	A	C	0.927579	1008
2	rs192753734	C	T	0.031746	1008
2	rs2678498	T	C	0.209325	1008
2	rs2573229	C	T	0.209325	1008
2	rs2573230	C	T	0.202381	1008
2	rs2853404	T	A	0.209325	1008
2	rs2853405	A	G	0.209325	1008
2	rs2573231	G	A	0.209325	1008
2	rs9973405	C	G	0.209325	1008
2	rs2573232	T	C	0.208333	1008
2	rs116855044	G	A	0.0337302	1008
2	rs2678499	A	G	0.207341	1008
2	rs2678500	A	G	0.207341	1008
2	rs2853436	A	G	0.207341	1008
2	rs34547337	C	T	0.0972222	1008
2	rs12996863	T	C	0.0972222	1008
2	rs28482468	C	A	0.584325	1008
2	rs11886043	T	C	0.462302	1008
2	rs79673508	G	C	0.0277778	1008
2	rs2853412	G	A	0.200397	1008
2	rs2853413	T	A	0.207341	1008
2	rs2853414	G	A	0.207341	1008
2	rs2697787	G	T	0.200397	1008
2	rs790023	T	C	0.926587	1008
2	rs790024	C	T	0.0406746	1008
2	rs790025	C	A	0.0406746	1008
2	rs2853415	G	A	0.200397	1008
2	rs2853421	C	T	0.207341	1008
2	rs2853428	C	T	0.207341	1008
2	rs181045789	C	T	0.0357143	1008
2	rs2945422	T	C	0.207341	1008
2	rs2741246	T	C	0.207341	1008
2	rs12473273	A	G	0.585317	1008
2	rs2741248	T	C	0.779762	1008
2	rs2741249	T	C	0.791667	1008
2	rs13025536	T	C	0.789683	1008
2	rs813746	T	C	0.630952	1008
2	rs35849718	C	T	0.0962302	1008
2	rs2697788	G	A	0.78373	1008
2	rs6743237	G	A	0.0962302	1008
2	rs2853430	C	T	0.200397	1008
2	rs2853431	C	T	0.200397	1008
2	rs2741250	T	C	0.91369	1008
2	rs11887947	C	T	0.0962302	1008
2	rs112078298	G	A	0.0386905	1008
2	rs2678502	A	G	0.201389	1008
2	rs790026	C	G	0.926587	1008
2	rs790027	A	G	0.926587	1008
2	rs790028	A	G	0.926587	1008
2	rs186955932	C	T	0.0128968	1008
2	rs790034	A	C	0.926587	1008
2	rs187371173	G	A	0.0644841	1008
2	rs790035	C	A	0.91369	1008
2	rs790036	C	T	0.616071	1008
2	rs2678504	C	G	0.201389	1008
2	rs790039	G	C	0.617063	1008
2	rs2678505	A	G	0.201389	1008
2	rs75829670	C	T	0.0128968	1008
2	rs790040	G	A	0.630952	1008
2	rs80229452	G	T	0.0634921	1008
2	rs67171963	C	T	0.0952381	1008
2	rs790043	C	T	0.599206	1008
2	rs2853407	C	T	0.201389	1008
2	rs790044	A	G	0.630952	1008
2	rs16828879	C	T	0.0297619	1008
2	rs790046	T	C	0.0347222	1008
2	rs2573237	G	C	0.201389	1008
2	rs56758454	T	C	0.552579	1008
2	rs790049	C	G	0.293651	1008
2	rs6757881	T	C	0.582341	1008
2	rs13010651	G	A	0.519841	1008
2	rs145489700	A	C	0.00793651	1008
2	rs147666285	G	C	0.00793651	1008
2	rs57258596	G	T	0.396825	1008
2	rs149840710	T	C	0.0218254	1008
2	rs7568055	A	T	0.607143	1008
2	rs2853408	G	T	0.71627	1008
2	rs13408133	T	C	0.353175	1008
2	rs34527161	T	A	0.0297619	1008
2	rs116231978	A	G	0.0416667	1008
2	rs60494454	G	A	0.418651	1008
2	rs2853409	C	T	0.697421	1008
2	rs117839125	G	A	0.0505952	1008
2	rs1713296	A	G	0.732143	1008
2	rs55956507	G	A	0.078373	1008
2	rs10179764	G	A	0.0337302	1008
2	rs6708137	T	C	0.444444	1008
2	rs1190413	A	G	0.83631	1008
2	rs1190414	A	G	0.0813492	1008
2	rs1190417	G	A	0.568452	1008
2	rs1190422	A	T	0.56746	1008
2	rs1190423	A	C	0.116071	1008
2	rs1190424	G	T	0.56746	1008
2	rs10933396	C	T	0.563492	1008
2	rs150831687	T	G	0.0178571	1008
2	rs1190425	C	T	0.56746	1008
2	rs3906715	G	A	0.470238	1008
2	rs11893605	G	C	0.0803571	1008
2	rs112836482	A	G	0.0803571	1008
2	rs60218633	G	T	0.0803571	1008
2	rs148203156	C	T	0.0357143	1008
2	rs554975415	C	T	0.015873	1008
2	rs2853368	A	G	0.608135	1008
2	rs2573238	A	G	0.139881	1008
2	rs186137350	T	C	0.0119048	1008
2	rs138780582	A	C	0.0198413	1008
2	rs6738379	A	G	0.486111	1008
2	rs2741268	A	G	0.139881	1008
2	rs118037227	C	A	0.0436508	1008
2	rs60482662	A	G	0.467262	1008
2	rs3762521	T	C	0.468254	1008
2	rs3762520	C	G	0.0357143	1008
2	rs72482105	C	T	0.0803571	1008
2	rs2853411	G	A	0.141865	1008
2	rs147000866	G	A	0.0208333	1008
2	rs62192256	C	G	0.0565476	1008
2	rs72482106	G	C	0.0803571	1008
2	rs6721457	G	C	0.0456349	1008
2	rs3762519	G	A	0.0803571	1008
2	rs142283983	A	G	0.0208333	1008
2	rs61732032	C	T	0.0803571	1008
2	rs2272422	G	A	0.0803571	1008
2	rs149371572	G	A	0.0208333	1008
2	rs2246004	T	C	0.241071	1008
2	rs2272421	C	T	0.0337302	1008
2	rs41265121	T	C	0.10119	1008
2	rs2003780	T	C	0.742063	1008
2	rs2741269	C	T	0.241071	1008
2	rs2678480	G	A	0.139881	1008
2	rs114650033	T	G	0.046627	1008
2	rs2573215	T	G	0.287698	1008
2	rs2678481	A	C	0.139881	1008
2	rs2573214	T	C	0.241071	1008
2	rs188568456	G	A	0.0208333	1008
2	rs60003378	C	T	0.0873016	1008
2	rs73995639	C	T	0.0813492	1008
2	rs55671081	C	T	0.0803571	1008
2	rs2678482	C	T	0.238095	1008
2	rs11693163	C	T	0.0376984	1008
2	rs2573213	T	C	0.139881	1008
2	rs4521030	G	A	0.457341	1008
2	rs73995640	C	T	0.0763889	1008
2	rs13036228	A	G	0.421627	1008
2	rs2678483	T	C	0.743056	1008
2	rs2697770	C	T	0.139881	1008
2	rs2697771	A	G	0.139881	1008
2	rs185232399	G	T	0.047619	1008
2	rs190521336	T	C	0.047619	1008
2	rs142199069	G	A	0.0208333	1008
2	rs2678484	C	T	0.237103	1008
2	rs56179202	G	A	0.457341	1008
2	rs60103224	A	G	0.0376984	1008
2	rs114451699	G	A	0.047619	1008
2	rs138790138	T	A	0.047619	1008
2	rs115014700	C	T	0.0763889	1008
2	rs6722706	C	T	0.419643	1008
2	rs2697772	G	A	0.237103	1008
2	rs77133485	C	A	0.0763889	1008
2	rs2741271	T	G	0.695437	1008
2	rs4973042	T	C	0.420635	1008
2	rs2678485	T	C	0.237103	1008
2	rs34699962	C	T	0.420635	1008
2	rs117548436	C	T	0.0337302	1008
2	rs11694174	G	A	0.0376984	1008
2	rs11677842	T	G	0.0376984	1008
2	rs149673008	T	G	0.0337302	1008
2	rs180727501	C	T	0.0248016	1008
2	rs560541936	C	T	0.0208333	1008
2	rs2678487	G	C	0.139881	1008
2	rs2853416	T	C	0.705357	1008
2	rs140626116	C	T	0.0208333	1008
2	rs2741275	G	A	0.21627	1008
2	rs57902510	A	G	0.0376984	1008
2	rs115127032	T	C	0.0684524	1008
2	rs79999858	C	T	0.0109127	1008
2	rs62193762	A	G	0.420635	1008
2	rs35395702	A	G	0.420635	1008
2	rs56152230	C	T	0.0376984	1008
2	rs6747297	C	G	0.420635	1008
2	rs56283912	G	C	0.0763889	1008
2	rs12618336	T	C	0.421627	1008
2	rs73995647	G	A	0.0763889	1008
2	rs73995649	C	T	0.0763889	1008
2	rs58558164	C	T	0.0763889	1008
2	rs73995650	C	T	0.0763889	1008
2	rs73995651	A	G	0.0763889	1008
2	rs73995652	T	G	0.0763889	1008
2	rs73995653	A	T	0.0763889	1008
2	rs151023557	C	T	0.0208333	1008
2	rs62193765	A	G	0.0376984	1008
2	rs2853417	G	T	0.160714	1008
2	rs2853418	C	T	0.160714	1008
2	rs16829149	G	T	0.047619	1008
2	rs2741276	G	A	0.208333	1008
2	rs147085024	G	A	0.0208333	1008
2	rs2853419	G	A	0.707341	1008
2	rs12616972	T	C	0.498016	1008
2	rs16829151	C	T	0.0763889	1008
2	rs13030738	T	A	0.5	1008
2	rs2741277	A	C	0.709325	1008
2	rs2853422	A	G	0.709325	1008
2	rs56245891	A	G	0.0763889	1008
2	rs145947565	C	A	0.0208333	1008
2	rs74604672	G	T	0.046627	1008
2	rs2853424	G	A	0.161706	1008
2	rs145257486	C	T	0.0208333	1008
2	rs117517502	C	T	0.0486111	1008
2	rs2853425	G	A	0.582341	1008
2	rs12468549	G	A	0.421627	1008
2	rs189022732	G	A	0.0208333	1008
2	rs2697774	C	T	0.0228175	1008
2	rs2853427	C	T	0.161706	1008
2	rs2741278	G	C	0.438492	1008
2	rs2741279	T	G	0.690476	1008
2	rs746379	C	G	0.593254	1008
2	rs58166918	C	G	0.0228175	1008
2	rs10201913	T	C	0.0138889	1008
2	rs68130818	C	G	0.0446429	1008
2	rs142492002	C	T	0.0426587	1008
2	rs1190430	C	T	0.342262	1008
2	rs909431	A	G	0.446429	1008
2	rs6750085	C	G	0.269841	1008
2	rs2742077	G	T	0.111111	1008
2	rs73007663	G	T	0.00198413	1008
2	rs2241755	G	A	0.0744048	1008
2	rs76735188	G	C	0.00198413	1008
2	rs2573246	C	G	0.760913	1008
2	rs79325947	C	T	0.0337302	1008
2	rs113660447	G	A	0.0744048	1008
2	rs116043760	G	A	0.0337302	1008
2	rs2741282	T	C	0.111111	1008
2	rs116325059	C	A	0.0337302	1008
2	rs192923053	C	A	0.00892857	1008
2	rs2742076	G	A	0.734127	1008
2	rs13000690	G	A	0.269841	1008
2	rs2742073	C	T	0.445437	1008
2	rs149545721	A	C	0.0297619	1008
2	rs2742072	A	T	0.399802	1008
2	rs1190468	G	A	0.0734127	1008
2	rs200476560	T	A	0.031746	1008
2	rs1881493	C	T	0.100198	1008
2	rs188358197	T	C	0.0208333	1008
2	rs2741284	G	C	0.447421	1008
2	rs2741285	G	A	0.449405	1008
2	rs77697666	C	T	0.10119	1008
2	rs56039853	C	A	0.0456349	1008
2	rs117383631	C	T	0.103175	1008
2	rs10202160	C	T	0.0337302	1008
2	rs10204715	C	T	0.0357143	1008
2	rs1190467	T	C	0.128968	1008
2	rs59968229	C	T	0.445437	1008
2	rs12622622	C	T	0.0436508	1008
2	rs6722876	T	C	0.542659	1008
2	rs6707539	C	A	0.0357143	1008
2	rs6707802	G	C	0.0357143	1008
2	rs1190466	C	T	0.421627	1008
2	rs6723231	T	G	0.167659	1008
2	rs2741286	C	T	0.108135	1008
2	rs4973532	T	C	0.160714	1008
2	rs1190465	C	T	0.867063	1008
2	rs13036012	C	T	0.0416667	1008
2	rs12986974	G	A	0.512897	1008
2	rs4973533	G	A	0.0545635	1008
2	rs2573226	G	A	0.119048	1008
2	rs55900939	T	C	0.00496032	1008
2	rs75060625	G	C	0.0664683	1008
2	rs1190463	A	T	0.0753968	1008
2	rs7571362	C	T	0.0992063	1008
2	rs2697806	C	T	0.923611	1008
2	rs4973534	G	A	0.100198	1008
2	rs2853439	G	A	0.119048	1008
2	rs1529873	C	T	0.791667	1008
2	rs1190462	C	T	0.077381	1008
2	rs78567302	G	A	0.10119	1008
2	rs1529872	A	T	0.628968	1008
2	rs4973535	C	T	0.242063	1008
2	rs79157492	A	T	0.0744048	1008
2	rs1190460	A	C	0.229167	1008
2	rs191255208	G	C	0.0486111	1008
2	rs754901	T	C	0.156746	1008
2	rs754902	C	G	0.366071	1008
2	rs6735034	G	C	0.107143	1008
2	rs1469824	G	C	0.361111	1008
2	rs1729227	C	T	0.0208333	1008
2	rs1656406	A	G	0.364087	1008
2	rs1729228	C	A	0.362103	1008
2	rs1729229	G	A	0.305556	1008
2	rs1729230	A	G	0.306548	1008
2	rs77570411	G	A	0.0724206	1008
2	rs1729231	C	T	0.194444	1008
2	rs2741288	G	A	0.237103	1008
2	rs74682688	C	T	0.0902778	1008
2	rs56254799	T	C	0.0972222	1008
2	rs73007685	A	G	0.0406746	1008
2	rs1881496	C	T	0.0406746	1008
2	rs1881495	C	T	0.0406746	1008
2	rs1881494	C	G	0.945437	1008
2	rs2573223	A	G	0.296627	1008
2	rs2880708	A	C	0.608135	1008
2	rs10933397	A	G	0.608135	1008
2	rs79231604	G	A	0.0505952	1008
2	rs56067289	A	G	0.0406746	1008
2	rs2573222	G	A	0.9375	1008
2	rs11694874	A	G	0.532738	1008
2	rs75286569	T	C	0.123016	1008
2	rs2853441	T	C	0.9375	1008
2	rs2741289	C	A	0.9375	1008
2	rs2141422	A	G	0.9375	1008
2	rs77535675	A	G	0.0486111	1008
2	rs2741290	G	A	0.9375	1008
2	rs2697805	A	G	0.332341	1008
2	rs2117770	T	C	0.9375	1008
2	rs115279622	G	A	0.0208333	1008
2	rs79468746	G	A	0.0257937	1008
2	rs2117769	G	A	0.294643	1008
2	rs1190457	T	C	0.979167	1008
2	rs13003587	G	A	0.477183	1008
2	rs13029540	T	C	0.478175	1008
2	rs116273821	C	T	0.0496032	1008
2	rs2853442	A	G	0.770833	1008
2	rs2853443	C	A	0.031746	1008
2	rs1656404	G	A	0.031746	1008
2	rs2697804	G	A	0.280754	1008
2	rs78401431	T	C	0.0486111	1008
2	rs55779203	C	T	0.124008	1008
2	rs2741292	T	A	0.279762	1008
2	rs2697802	C	T	0.280754	1008
2	rs2697801	G	A	0.280754	1008
2	rs55914015	C	T	0.0436508	1008
2	rs4973045	G	A	0.124008	1008
2	rs2697800	C	T	0.259921	1008
2	rs2573212	C	G	0.279762	1008
2	rs2741293	C	T	0.277778	1008
2	rs2573211	C	A	0.277778	1008
2	rs76431789	G	A	0.0446429	1008
2	rs9679173	C	T	0.0119048	1008
2	rs2573210	G	A	0.894841	1008
2	rs2741294	C	T	0.449405	1008
2	rs2697778	G	A	0.0297619	1008
2	rs1550094	G	A	0.886905	1008
2	rs116445642	C	T	0.0694444	1008
2	rs62193795	C	T	0.0119048	1008
2	rs77311538	C	G	0.0863095	1008
2	rs2853444	T	C	0.947421	1008
2	rs2741295	C	T	0.304563	1008
2	rs11902035	G	A	0.0625	1008
2	rs2853445	T	C	0.521825	1008
2	rs115599535	T	C	0.112103	1008
2	rs733603	A	G	0.94246	1008
2	rs733602	C	T	0.358135	1008
2	rs79792358	G	A	0.0803571	1008
2	rs2741299	T	G	0.949405	1008
2	rs58091792	G	C	0.365079	1008
2	rs2853446	C	T	0.656746	1008
2	rs2853447	A	G	0.77877	1008
2	rs2278479	C	T	0.109127	1008
2	rs2245601	A	G	0.651786	1008
2	rs77084550	C	G	0.0248016	1008
2	rs2278478	A	G	0.359127	1008
2	rs12464247	A	T	0.445437	1008
2	rs4973536	G	C	0.552579	1008
2	rs4973537	A	G	0.552579	1008
2	rs3762529	A	G	0.552579	1008
2	rs12463989	T	C	0.55754	1008
2	rs3791729	G	A	0.440476	1008
2	rs3762528	T	C	0.0813492	1008
2	rs115215242	G	T	0.0793651	1008
2	rs12478077	C	T	0.373016	1008
2	rs12466358	T	G	0.372024	1008
2	rs3791728	G	C	0.0793651	1008
2	rs3791727	C	G	0.178571	1008
2	rs2853457	G	A	0.388889	1008
2	rs3828246	G	A	0.372024	1008
2	rs11696054	G	T	0.0992063	1008
2	rs2767	A	G	0.559524	1008
2	rs4973046	C	T	0.0803571	1008
2	rs2343841	G	C	0.100198	1008
2	rs1004175	T	C	0.558532	1008
2	rs6725786	G	C	0.180556	1008
2	rs12465851	T	G	0.371032	1008
2	rs12477724	C	T	0.371032	1008
2	rs6741278	T	C	0.611111	1008
2	rs13026409	C	T	0.373016	1008
2	rs11674608	C	G	0.560516	1008
2	rs11674613	C	G	0.100198	1008
2	rs12996322	G	C	0.452381	1008
2	rs67583510	G	A	0.372024	1008
2	rs76523029	G	A	0.100198	1008
2	rs72991918	G	C	0.0525794	1008
2	rs13003665	G	T	0.457341	1008
2	rs2289080	G	A	0.106151	1008
2	rs1190434	C	T	0.93254	1008
2	rs1881492	T	G	0.865079	1008
2	rs2853462	C	T	0.286706	1008
2	rs6761667	T	A	0.546627	1008
2	rs2697782	G	C	0.322421	1008
2	rs2573206	C	G	0.969246	1008
2	rs13018423	C	T	0.422619	1008
2	rs75369104	C	A	0.030754	1008
2	rs73995686	C	T	0.0982143	1008
2	rs72991926	A	T	0.118056	1008
2	rs2250451	G	A	0.285714	1008
2	rs117196251	G	A	0.100198	1008
2	rs142273229	G	T	0.118056	1008
2	rs729941	G	C	0.118056	1008
2	rs2099489	C	T	0.118056	1008
2	rs11690038	T	C	0.100198	1008
2	rs59295139	C	A	0.100198	1008
2	rs72991937	A	G	0.118056	1008
2	rs72991939	C	T	0.118056	1008
2	rs72991944	T	C	0.118056	1008
2	rs74539497	A	C	0.118056	1008
2	rs11688448	A	G	0.118056	1008
2	rs35832336	C	G	0.422619	1008
2	rs4973539	A	G	0.117063	1008
2	rs72991949	G	A	0.116071	1008
2	rs6752614	C	T	0.58631	1008
2	rs11681785	G	A	0.100198	1008
2	rs11692919	A	G	0.10119	1008
2	rs4973540	C	T	0.485119	1008
2	rs4973541	G	A	0.117063	1008
2	rs11683262	C	T	0.117063	1008
2	rs11689217	T	G	0.119048	1008
2	rs2272423	G	A	0.10119	1008
2	rs11899983	T	C	0.572421	1008
2	rs12617942	C	T	0.0168651	1008
2	rs16829229	C	A	0.0496032	1008
2	rs1190453	T	G	0.592262	1008
2	rs72993914	G	A	0.0803571	1008
2	rs1190452	G	A	0.592262	1008
2	rs10498262	A	G	0.0803571	1008
2	rs2049722	C	G	0.467262	1008
2	rs150972908	T	C	0.0287698	1008
2	rs1190451	G	C	0.672619	1008
2	rs1190450	G	A	0.672619	1008
2	rs3791725	G	A	0.0515873	1008
2	rs1190449	G	T	0.594246	1008
2	rs719791	T	C	0.0803571	1008
2	rs1190448	A	G	0.672619	1008
2	rs1201451	T	G	0.673611	1008
2	rs75048655	T	G	0.0505952	1008
2	rs3791723	G	A	0.0803571	1008
2	rs1307667	C	T	0.592262	1008
2	rs1190447	A	G	0.672619	1008
2	rs16829259	C	T	0.0505952	1008
2	rs12471097	C	T	0.0287698	1008
2	rs1190446	G	C	0.154762	1008
2	rs1190445	A	G	0.592262	1008
2	rs1190444	G	A	0.15377	1008
2	rs142776099	A	G	0.0287698	1008
2	rs1190443	C	T	0.284722	1008
2	rs1190442	T	G	0.284722	1008
2	rs1190441	A	G	0.204365	1008
2	rs1190440	G	A	0.284722	1008
2	rs1190439	G	A	0.284722	1008
2	rs1190438	G	T	0.284722	1008
2	rs77360230	G	A	0.0515873	1008
2	rs1729245	G	A	0.673611	1008
2	rs2950878	C	T	0.284722	1008
2	rs3021411	G	A	0.284722	1008
2	rs3108614	T	G	0.284722	1008
2	rs1071997	T	C	0.284722	1008
2	rs2077929	G	A	0.284722	1008
2	rs2077930	G	A	0.284722	1008
2	rs2077975	C	A	0.284722	1008
2	rs12694906	G	A	0.387897	1008
2	rs41329144	T	C	0.0515873	1008
2	rs1656402	C	T	0.284722	1008
2	rs1656401	A	G	0.284722	1008
2	rs1729246	T	G	0.284722	1008
2	rs2697780	C	T	0.284722	1008
2	rs2573217	G	A	0.284722	1008
2	rs139617421	C	T	0.0505952	1008
2	rs2573216	A	G	0.284722	1008
2	rs1656400	G	A	0.284722	1008
2	rs1656399	C	T	0.284722	1008
2	rs1656398	A	G	0.286706	1008
2	rs1550099	A	G	0.233135	1008
2	rs1550098	A	G	0.406746	1008
2	rs1550097	C	T	0.284722	1008
2	rs1550096	C	T	0.673611	1008
2	rs1550095	C	G	0.284722	1008
2	rs1729251	G	A	0.284722	1008
2	rs1729252	G	A	0.284722	1008
2	rs1729253	G	C	0.285714	1008
2	rs1729254	A	G	0.284722	1008
2	rs1656397	G	C	0.285714	1008
2	rs1729255	C	G	0.18254	1008
2	rs1656395	A	G	0.284722	1008
2	rs1729256	A	G	0.673611	1008
2	rs1729257	G	A	0.18254	1008
2	rs3108615	C	A	0.284722	1008
2	rs3791715	A	G	0.0505952	1008
2	rs3791714	G	A	0.0515873	1008
2	rs3111399	G	A	0.285714	1008
2	rs184828116	A	G	0.0327381	1008
2	rs75277007	G	A	0.0505952	1008
2	rs3791712	A	T	0.387897	1008
2	rs3791711	A	G	0.387897	1008
2	rs75766007	A	T	0.0505952	1008
2	rs1190456	T	C	0.81746	1008
2	rs1190455	A	G	0.714286	1008
2	rs1190454	G	T	0.714286	1008
2	rs4973544	G	A	0.81746	1008
2	rs72993983	C	T	0.0515873	1008
2	rs117862965	T	A	0.0367063	1008
2	rs6761056	T	A	0.715278	1008
2	rs13394993	G	A	0.325397	1008
2	rs6749955	G	T	0.713294	1008
2	rs6721592	A	C	0.969246	1008
2	rs2293338	G	A	0.325397	1008
2	rs10185980	G	C	0.326389	1008
2	rs16829286	T	C	0.0505952	1008
2	rs11689872	T	C	0.389881	1008
2	rs12617363	C	A	0.325397	1008
2	rs10933398	G	A	0.81746	1008
2	rs62191571	A	C	0.375992	1008
2	rs193038299	T	C	0.0337302	1008
2	rs111441905	G	T	0.233135	1008
2	rs7571154	C	T	0.373016	1008
2	rs7585327	T	A	0.690476	1008
2	rs72993999	A	G	0.0535714	1008
2	rs7571716	C	T	0.324405	1008
2	rs79309596	A	G	0.0515873	1008
2	rs13393692	G	A	0.324405	1008
2	rs13393800	G	A	0.324405	1008
2	rs17296210	G	A	0.310516	1008
2	rs6437068	A	G	0.386905	1008
2	rs6711722	T	A	0.81746	1008
2	rs2276560	C	T	0.765873	1008
2	rs3439	G	T	0.385913	1008
2	rs3440	C	G	0.387897	1008
2	rs2276559	C	T	0.325397	1008
2	rs10203110	T	G	0.0585317	1008
2	rs72995924	C	A	0.0575397	1008
2	rs7607107	T	G	0.820437	1008
2	rs144509869	G	C	0.0575397	1008
2	rs11676436	A	G	0.709325	1008
2	rs11676437	A	G	0.708333	1008
2	rs2880817	G	A	0.707341	1008
2	rs13005856	C	G	0.311508	1008
2	rs10173736	A	G	0.760913	1008
2	rs140336420	G	A	0.0267857	1008
2	rs2344309	T	C	0.389881	1008
2	rs188306026	A	G	0.0525794	1008
2	rs181180633	C	G	0.0267857	1008
2	rs6756235	G	A	0.389881	1008
2	rs2037681	A	G	0.392857	1008
2	rs192313323	G	A	0.0446429	1008
2	rs7568950	T	C	0.394841	1008
2	rs60029373	G	A	0.320437	1008
2	rs139288887	C	T	0.0386905	1008
2	rs72995996	G	A	0.0615079	1008
2	rs6437069	C	T	0.774802	1008
2	rs72996000	G	T	0.0625	1008
2	rs78866422	A	C	0.0277778	1008
2	rs6706993	G	C	0.0615079	1008
2	rs6707015	G	A	0.0625	1008
2	rs6707338	G	C	0.0625	1008
2	rs6707260	C	G	0.0625	1008
2	rs6710411	C	T	0.0625	1008
2	rs868746	A	G	0.847222	1008
2	rs145996746	C	G	0.0386905	1008
2	rs72997709	A	G	0.0625	1008
2	rs72997710	A	G	0.0625	1008
2	rs78742268	C	T	0.0456349	1008
2	rs72997712	T	C	0.0625	1008
2	rs883803	T	C	0.71131	1008
2	rs940666	T	G	0.820437	1008
2	rs72997717	T	C	0.0625	1008
2	rs3942583	C	G	0.0615079	1008
2	rs1467325	C	T	0.384921	1008
2	rs148537777	A	C	0.0267857	1008
2	rs4468805	C	T	0.320437	1008
2	rs4555341	A	C	0.324405	1008
2	rs10193553	A	G	0.324405	1008
2	rs72997723	G	A	0.0565476	1008
2	rs35373917	C	T	0.381944	1008
2	rs116237130	A	G	0.0277778	1008
2	rs72997726	G	A	0.0605159	1008
2	rs72997727	A	C	0.0595238	1008
2	rs72997728	C	T	0.0615079	1008
2	rs72997730	G	A	0.0595238	1008
2	rs10206657	G	A	0.318452	1008
2	rs117376301	C	T	0.0347222	1008
2	rs9808024	T	C	0.324405	1008
2	rs34795224	C	T	0.289683	1008
2	rs186345141	G	A	0.0486111	1008
2	rs13431689	G	T	0.0803571	1008
2	rs117968099	A	G	0.0277778	1008
2	rs13387575	C	G	0.00297619	1008
2	rs6437070	G	A	0.0396825	1008
2	rs58284091	C	T	0.0337302	1008
2	rs113700979	G	A	0.0763889	1008
2	rs9712037	A	G	0.199405	1008
2	rs13398331	G	A	0.136905	1008
2	rs4146412	G	A	0.139881	1008
2	rs77526780	T	C	0.115079	1008
2	rs150384616	G	A	0.00793651	1008
2	rs76202132	C	T	0.137897	1008
2	rs11893268	G	A	0.0753968	1008
2	rs7571133	G	A	0.227183	1008
2	rs10171498	C	G	0.00396825	1008
2	rs2140772	T	C	0.224206	1008
2	rs73093532	C	A	0.0763889	1008
2	rs117872829	G	A	0.0763889	1008
2	rs11678936	G	A	0.00396825	1008
2	rs140886320	G	A	0.00595238	1008
2	rs7578946	G	A	0.0763889	1008
2	rs73093536	G	A	0.0763889	1008
2	rs112641665	C	T	0.0763889	1008
2	rs34958546	T	G	0.231151	1008
2	rs79735520	C	T	0.144841	1008
2	rs78953707	G	T	0.104167	1008
2	rs73995810	C	T	0.0763889	1008
2	rs78459348	C	T	0.0406746	1008
2	rs62191594	C	T	0.00496032	1008
2	rs13012942	T	C	0.232143	1008
2	rs76043095	A	T	0.102183	1008
2	rs111269685	A	G	0.102183	1008
2	rs75410203	G	A	0.102183	1008
2	rs189617797	G	A	0.00595238	1008
2	rs138490218	C	T	0.0198413	1008
2	rs62191602	C	T	0.782738	1008
2	rs571476057	C	T	0.0188492	1008
2	rs111064518	C	T	0.680556	1008
2	rs10166451	T	C	0.680556	1008
2	rs10201323	G	A	0.014881	1008
2	rs4973546	T	C	0.824405	1008
2	rs79411920	T	G	0.219246	1008
2	rs111709726	G	T	0.0406746	1008
2	rs13410380	G	A	0.564484	1008
2	rs13423701	T	C	0.564484	1008
2	rs10203111	T	C	0.274802	1008
2	rs10166842	A	G	0.840278	1008
2	rs10203216	T	C	0.839286	1008
2	rs34021419	C	T	0.563492	1008
2	rs113591438	C	T	0.0337302	1008
2	rs10191109	G	A	0.014881	1008
2	rs10191115	G	A	0.839286	1008
2	rs183444312	G	A	0.00595238	1008
2	rs184600934	A	G	0.00595238	1008
2	rs10933399	A	G	0.27381	1008
2	rs62191608	G	A	0.565476	1008
2	rs11693701	T	C	0.00892857	1008
2	rs10206732	T	C	0.27381	1008
2	rs13417300	G	A	0.565476	1008
2	rs10197060	C	T	0.839286	1008
2	rs10173752	A	G	0.27381	1008
2	rs78303320	G	A	0.259921	1008
2	rs142143937	C	T	0.00595238	1008
2	rs55823115	A	G	0.00496032	1008
2	rs7607256	C	A	0.647817	1008
2	rs4973048	G	C	0.218254	1008
2	rs35006349	C	T	0.565476	1008
2	rs35798031	C	G	0.565476	1008
2	rs58808550	G	A	0.566468	1008
2	rs59200588	C	T	0.566468	1008
2	rs59035839	G	T	0.566468	1008
2	rs117941059	C	G	0.00595238	1008
2	rs2344363	G	A	0.565476	1008
2	rs2344364	T	C	0.565476	1008
2	rs2344365	T	G	0.565476	1008
2	rs1404606	G	A	0.00396825	1008
2	rs17362605	C	T	0.0218254	1008
2	rs12694909	T	C	0.565476	1008
2	rs10460437	A	G	0.00595238	1008
2	rs34563978	C	T	0.565476	1008
2	rs12479105	C	T	0.565476	1008
2	rs62191632	T	C	0.565476	1008
2	rs73105431	A	G	0.565476	1008
2	rs62191633	C	T	0.00496032	1008
2	rs12468277	T	C	0.0902778	1008
2	rs76784189	A	G	0.0714286	1008
2	rs73995827	C	G	0.217262	1008
2	rs871687	A	G	0.863095	1008
2	rs76159143	T	C	0.0714286	1008
2	rs871688	G	A	0.790675	1008
2	rs12469410	T	C	0.565476	1008
2	rs12465169	C	T	0.565476	1008
2	rs78208368	C	T	0.0714286	1008
2	rs4997379	G	A	0.564484	1008
2	rs2344369	T	C	0.564484	1008
2	rs114063296	A	T	0.00595238	1008
2	rs2091250	C	T	0.68254	1008
2	rs1477	T	C	0.564484	1008
2	rs113861287	G	A	0.031746	1008
2	rs76948518	C	T	0.031746	1008
2	rs7565261	G	A	0.565476	1008
2	rs13420870	C	T	0.565476	1008
2	rs186553567	T	A	0.0714286	1008
2	rs189723626	G	A	0.0714286	1008
2	rs11691950	G	A	0.00595238	1008
2	rs35991886	C	T	0.565476	1008
2	rs113556502	C	T	0.031746	1008
2	rs11902420	C	A	0.22123	1008
2	rs16829366	G	A	0.217262	1008
2	rs13427580	C	T	0.00595238	1008
2	rs75852608	C	G	0.0724206	1008
2	rs112089070	G	T	0.030754	1008
2	rs112941683	C	T	0.030754	1008
2	rs2276557	G	T	0.632937	1008
2	rs1107504	G	T	0.22123	1008
2	rs1107505	G	T	0.22123	1008
2	rs4378795	G	A	0.0367063	1008
2	rs10933400	T	G	0.277778	1008
2	rs73995831	G	T	0.22619	1008
2	rs75399765	G	A	0.255952	1008
2	rs13029754	A	G	0.40377	1008
2	rs113305302	G	A	0.0119048	1008
2	rs10165093	G	A	0.22123	1008
2	rs10177892	T	C	0.232143	1008
2	rs6752086	T	A	0.228175	1008
2	rs148166264	G	A	0.031746	1008
2	rs4488653	T	C	0.228175	1008
2	rs79025277	A	G	0.0763889	1008
2	rs6741190	G	A	0.230159	1008
2	rs76462407	G	A	0.0744048	1008
2	rs10933401	C	T	0.314484	1008
2	rs12467052	G	A	0.230159	1008
2	rs55761442	C	T	0.0744048	1008
2	rs4072149	T	C	0.314484	1008
2	rs4072148	C	A	0.150794	1008
2	rs75376326	A	G	0.0367063	1008
2	rs112445216	C	T	0.00396825	1008
2	rs7604422	C	A	0.321429	1008
2	rs7604500	C	G	0.321429	1008
2	rs11689178	T	C	0.324405	1008
2	rs77164147	G	A	0.0744048	1008
2	rs11683367	C	T	0.324405	1008
2	rs77287560	C	A	0.0744048	1008
2	rs75913127	A	G	0.00892857	1008
2	rs10193825	A	G	0.231151	1008
2	rs17297115	T	C	0.0426587	1008
2	rs184792143	T	G	0.00595238	1008
2	rs12694910	G	C	0.229167	1008
2	rs181103544	C	T	0.0763889	1008
2	rs150194945	G	A	0.0416667	1008
2	rs2140773	C	A	0.324405	1008
2	rs79295824	C	G	0.00595238	1008
2	rs16829373	A	G	0.0178571	1008
2	rs4973548	G	T	0.332341	1008
2	rs4973050	G	C	0.332341	1008
2	rs16829377	C	G	0.0863095	1008
2	rs189103070	C	G	0.00595238	1008
2	rs73995853	G	T	0.0109127	1008
2	rs10187744	C	G	0.229167	1008
2	rs79529279	C	A	0.0753968	1008
2	rs142271493	A	T	0.0406746	1008
2	rs4973550	G	T	0.238095	1008
2	rs7561728	C	T	0.219246	1008
2	rs147136761	A	C	0.0376984	1008
2	rs62191639	T	G	0.228175	1008
2	rs113740209	G	A	0.0109127	1008
2	rs111286152	G	T	0.0168651	1008
2	rs112193542	G	C	0.00694444	1008
2	rs13395911	A	T	0.25	1008
2	rs13396021	A	G	0.230159	1008
2	rs146096867	C	T	0.186508	1008
2	rs12694911	T	C	0.230159	1008
2	rs78493875	G	A	0.0376984	1008
2	rs76515239	A	C	0.00892857	1008
2	rs12328052	A	G	0.0138889	1008
2	rs114091489	G	A	0.00892857	1008
2	rs73995854	T	C	0.00396825	1008
2	rs149546461	T	A	0.0416667	1008
2	rs13416329	G	A	0.0138889	1008
2	rs56401627	C	T	0.548611	1008
2	rs149859963	C	T	0.0208333	1008
2	rs117654102	G	A	0.0287698	1008
2	rs13424032	G	A	0.229167	1008
2	rs13398679	A	G	0.136905	1008
2	rs146257116	A	G	0.00793651	1008
2	rs117391093	C	T	0.0257937	1008
2	rs10206785	G	A	0.19246	1008
2	rs115610051	G	A	0.213294	1008
2	rs10933402	G	A	0.485119	1008
2	rs76146026	T	C	0.213294	1008
2	rs140191862	C	T	0.00892857	1008
2	rs12694912	A	G	0.494048	1008
2	rs4973554	T	G	0.210317	1008
2	rs10933403	C	T	0.193452	1008
2	rs13384158	C	A	0.497024	1008
2	rs12694913	T	G	0.729167	1008
2	rs141211169	T	C	0.00892857	1008
2	rs2016747	T	C	0.946429	1008
2	rs867838	T	C	0.723214	1008
2	rs10933404	C	T	0.491071	1008
2	rs76229300	T	C	0.21131	1008
2	rs75866454	C	T	0.21131	1008
2	rs145435417	T	C	0.00892857	1008
2	rs11681896	A	T	0.0267857	1008
2	rs7589030	T	A	0.588294	1008
2	rs114662139	C	T	0.220238	1008
2	rs10206127	G	C	0.946429	1008
2	rs117270732	C	T	0.0178571	1008
2	rs7578760	C	T	0.0218254	1008
2	rs75633500	T	C	0.0228175	1008
2	rs1969448	A	G	0.5	1008
2	rs10933405	G	A	0.490079	1008
2	rs114195831	A	G	0.21131	1008
2	rs145533343	C	T	0.210317	1008
2	rs77962348	C	T	0.210317	1008
2	rs7586864	G	A	0.00892857	1008
2	rs115686027	C	T	0.21131	1008
2	rs11684420	T	C	0.489087	1008
2	rs11550699	A	G	0.489087	1008
2	rs13009166	A	G	0.931548	1008
2	rs17297626	G	A	0.209325	1008
2	rs17297702	T	C	0.210317	1008
2	rs16829401	G	T	0.21131	1008
2	rs116410312	T	C	0.219246	1008
2	rs144808774	C	T	0.219246	1008
2	rs111829140	A	G	0.0128968	1008
2	rs116272287	C	T	0.219246	1008
2	rs78590548	A	G	0.21131	1008
2	rs143994873	G	A	0.210317	1008
2	rs78938585	C	T	0.00892857	1008
2	rs61350459	G	T	0.210317	1008
2	rs150137586	A	G	0.210317	1008
2	rs138607696	C	T	0.00892857	1008
2	rs7570004	C	T	0.733135	1008
2	rs61613778	G	A	0.210317	1008
2	rs138405868	A	G	0.00892857	1008
2	rs57490279	G	A	0.210317	1008
2	rs4973555	G	A	0.944444	1008
2	rs76999109	A	G	0.223214	1008
2	rs143988682	G	C	0.00892857	1008
2	rs60101330	C	G	0.21131	1008
2	rs61443084	A	C	0.21131	1008
2	rs57258878	G	A	0.21131	1008
2	rs76032109	G	C	0.21131	1008
2	rs142233894	G	A	0.00892857	1008
2	rs7604307	A	C	0.271825	1008
2	rs57777316	T	A	0.21131	1008
2	rs77513997	C	T	0.21131	1008
2	rs79998332	T	C	0.21131	1008
2	rs11681297	G	A	0.230159	1008
2	rs117657274	C	G	0.21131	1008
2	rs6731991	C	T	0.230159	1008
2	rs369149982	G	A	0.0238095	1008
2	rs74776078	G	A	0.21131	1008
2	rs12233217	A	G	0.429563	1008
2	rs12233030	G	A	0.21131	1008
2	rs12233103	T	C	0.21131	1008
2	rs145595993	C	T	0.00892857	1008
2	rs13028442	C	A	0.489087	1008
2	rs3738905	G	A	0.213294	1008
2	rs3738906	C	T	0.21131	1008
2	rs7286	T	C	0.946429	1008
2	rs7287	C	A	0.208333	1008
2	rs55938845	C	A	0.00892857	1008
2	rs113411269	T	A	0.00396825	1008
2	rs73003607	A	G	0.212302	1008
2	rs13031505	T	G	0.49504	1008
2	rs2344567	T	G	0.997024	1008
2	rs2138401	A	G	0.997024	1008
2	rs6752532	G	A	0.77877	1008
2	rs116804769	C	T	0.0892857	1008
2	rs4973556	C	T	0.00694444	1008
2	rs3738907	A	G	0.257937	1008
2	rs6738529	G	T	0.635913	1008
2	rs7588513	G	C	0.827381	1008
2	rs7561857	A	G	0.133929	1008
2	rs57591212	G	T	0.248016	1008
2	rs79555733	G	A	0.0982143	1008
2	rs73003616	G	A	0.0992063	1008
2	rs12989905	C	G	0.66369	1008
2	rs7565128	A	G	0.847222	1008
2	rs77866552	G	A	0.0535714	1008
2	rs140744339	A	G	0.015873	1008
2	rs62193268	T	A	0.144841	1008
2	rs2010496	T	C	0.628968	1008
2	rs1108252	T	C	0.220238	1008
2	rs13003916	A	G	0.521825	1008
2	rs13416957	C	T	0.110119	1008
2	rs11694989	T	C	0.626984	1008
2	rs4973051	A	T	0.248016	1008
2	rs4973052	C	T	0.249008	1008
2	rs6754978	C	T	0.490079	1008
2	rs11675479	T	C	0.62996	1008
2	rs140078500	G	A	0.00892857	1008
2	rs13024793	C	A	0.382937	1008
2	rs7557607	G	T	0.527778	1008
2	rs117870692	T	C	0.047619	1008
2	rs4458205	C	T	0.343254	1008
2	rs4441451	G	T	0.269841	1008
2	rs10209575	C	A	0.0882937	1008
2	rs4973557	C	T	0.156746	1008
2	rs74588080	T	A	0.147817	1008
2	rs35375923	C	T	0.243056	1008
2	rs7564554	G	T	0.105159	1008
2	rs35853577	T	C	0.547619	1008
2	rs10933406	T	C	0.650794	1008
2	rs76436449	G	C	0.014881	1008
2	rs12472839	A	G	0.387897	1008
2	rs11885497	G	A	0.142857	1008
2	rs11885646	G	A	0.142857	1008
2	rs62193269	A	T	0.650794	1008
2	rs77535750	C	T	0.142857	1008
2	rs80020039	C	A	0.142857	1008
2	rs12997185	A	T	0.385913	1008
2	rs75638431	G	C	0.250992	1008
2	rs1104764	C	G	0.650794	1008
2	rs4144797	T	C	0.87996	1008
2	rs4144796	T	C	0.527778	1008
2	rs4144794	C	T	0.142857	1008
2	rs4144795	C	G	0.87996	1008
2	rs76074281	G	C	0.165675	1008
2	rs73107693	C	A	0.130952	1008
2	rs11688166	A	G	0.87996	1008
2	rs151156573	A	C	0.014881	1008
2	rs13007783	G	A	0.368056	1008
2	rs2012221	T	C	0.368056	1008
2	rs2012423	T	C	0.649802	1008
2	rs983430	A	G	0.368056	1008
2	rs11689851	A	G	0.878968	1008
2	rs114254577	G	C	0.0198413	1008
2	rs57986228	T	C	0.168651	1008
2	rs6437071	G	A	0.524802	1008
2	rs6747479	T	C	0.125	1008
2	rs13029336	G	A	0.524802	1008
2	rs12623408	A	G	0.230159	1008
2	rs62193271	T	C	0.87996	1008
2	rs10427328	T	C	0.649802	1008
2	rs6747645	A	G	0.416667	1008
2	rs139891313	A	G	0.014881	1008
2	rs146676305	T	G	0.014881	1008
2	rs118099005	C	T	0.0456349	1008
2	rs114547586	A	G	0.171627	1008
2	rs13396293	C	G	0.110119	1008
2	rs7578299	G	T	0.37004	1008
2	rs35094759	T	A	0.0952381	1008
2	rs13424351	A	G	0.386905	1008
2	rs35395584	G	C	0.372024	1008
2	rs11692545	A	G	0.372024	1008
2	rs35621474	G	A	0.372024	1008
2	rs183130211	T	C	0.014881	1008
2	rs148377564	C	T	0.0386905	1008
2	rs6739638	G	A	0.373016	1008
2	rs117303141	T	G	0.0218254	1008
2	rs6739794	G	A	0.646825	1008
2	rs73092767	A	G	0.178571	1008
2	rs7592717	G	A	0.373016	1008
2	rs1022330	G	A	0.373016	1008
2	rs11687379	C	T	0.0982143	1008
2	rs4517962	T	C	0.37004	1008
2	rs58520085	G	A	0.164683	1008
2	rs79921412	T	C	0.00496032	1008
2	rs6710294	T	C	0.646825	1008
2	rs6714245	T	C	0.368056	1008
2	rs11683827	G	A	0.109127	1008
2	rs6753206	T	A	0.258929	1008
2	rs139629333	A	G	0.0218254	1008
2	rs2880899	G	A	0.168651	1008
2	rs7591176	C	A	0.353175	1008
2	rs147692699	C	T	0.014881	1008
2	rs2344611	A	G	0.878968	1008
2	rs56140815	C	G	0.168651	1008
2	rs35212961	C	T	0.354167	1008
2	rs6761324	T	G	0.369048	1008
2	rs2344612	G	T	0.014881	1008
2	rs6746294	C	G	0.354167	1008
2	rs71421657	T	C	0.184524	1008
2	rs76959779	A	G	0.014881	1008
2	rs13003675	C	T	0.353175	1008
2	rs13004406	A	T	0.368056	1008
2	rs75756232	G	C	0.0446429	1008
2	rs72617178	C	T	0.230159	1008
2	rs6717048	T	C	0.64881	1008
2	rs12694915	T	C	0.113095	1008
2	rs7557131	C	T	0.113095	1008
2	rs34135166	T	A	0.127976	1008
2	rs148654885	G	A	0.014881	1008
2	rs113543770	C	T	0.167659	1008
2	rs13412034	A	G	0.113095	1008
2	rs6745879	A	G	0.353175	1008
2	rs6717841	C	T	0.353175	1008
2	rs7578385	A	T	0.167659	1008
2	rs143875214	A	G	0.014881	1008
2	rs1022329	T	C	0.64881	1008
2	rs12052869	G	A	0.111111	1008
2	rs6733151	A	C	0.353175	1008
2	rs6704763	G	A	0.645833	1008
2	rs6704768	G	A	0.463294	1008
2	rs72617179	C	T	0.230159	1008
2	rs36038193	T	C	0.24504	1008
2	rs13386650	A	G	0.113095	1008
2	rs13412513	G	T	0.111111	1008
2	rs17164	C	T	0.875992	1008
2	rs6724117	T	G	0.353175	1008
2	rs73092790	G	A	0.167659	1008
2	rs13008942	G	A	0.353175	1008
2	rs6716488	C	A	0.875992	1008
2	rs10205801	G	A	0.480159	1008
2	rs144701026	T	C	0.014881	1008
2	rs72617180	G	A	0.230159	1008
2	rs113677746	G	A	0.167659	1008
2	rs186025245	C	T	0.0119048	1008
2	rs12478564	C	T	0.353175	1008
2	rs143586637	A	G	0.014881	1008
2	rs11883794	C	G	0.167659	1008
2	rs75911181	C	T	0.144841	1008
2	rs11555646	A	C	0.353175	1008
2	rs13013142	A	G	0.353175	1008
2	rs149564827	A	G	0.014881	1008
2	rs147518651	G	T	0.014881	1008
2	rs74927642	G	A	0.115079	1008
2	rs74830047	A	G	0.0218254	1008
2	rs138995852	C	T	0.014881	1008
2	rs6738386	T	C	0.354167	1008
2	rs66549961	A	G	0.354167	1008
2	rs2344613	C	G	0.875992	1008
2	rs11694434	G	A	0.110119	1008
2	rs148880797	A	G	0.014881	1008
2	rs77012777	C	A	0.0337302	1008
2	rs9973586	A	G	0.110119	1008
2	rs182826079	C	T	0.00297619	1008
2	rs139329085	A	T	0.014881	1008
2	rs13035829	A	T	0.354167	1008
2	rs6732136	C	T	0.354167	1008
2	rs9288675	G	A	0.110119	1008
2	rs7562712	A	G	0.354167	1008
2	rs7606090	T	C	0.354167	1008
2	rs151224185	T	C	0.014881	1008
2	rs35928329	G	T	0.113095	1008
2	rs12694916	A	G	0.113095	1008
2	rs67013068	G	C	0.353175	1008
2	rs11687128	T	C	0.353175	1008
2	rs139008691	G	A	0.014881	1008
2	rs11892326	C	G	0.396825	1008
2	rs10933407	A	G	0.113095	1008
2	rs10933408	C	G	0.113095	1008
2	rs35785837	A	G	0.113095	1008
2	rs3817311	C	T	0.353175	1008
2	rs3817310	C	A	0.168651	1008
2	rs142607595	T	C	0.014881	1008
2	rs11679079	C	T	0.353175	1008
2	rs35362030	A	G	0.353175	1008
2	rs13011298	A	G	0.353175	1008
2	rs11685169	T	C	0.113095	1008
2	rs141497953	A	G	0.014881	1008
2	rs34880628	C	T	0.356151	1008
2	rs12474040	T	G	0.353175	1008
2	rs139186525	A	G	0.014881	1008
2	rs116066641	G	T	0.0744048	1008
2	rs61518838	T	C	0.18254	1008
2	rs6733495	A	G	0.64881	1008
2	rs10190211	G	A	0.113095	1008
2	rs55913849	A	G	0.167659	1008
2	rs12991088	G	T	0.353175	1008
2	rs12990821	C	G	0.353175	1008
2	rs12105766	T	C	0.64881	1008
2	rs113295311	T	C	0.113095	1008
2	rs11688622	C	A	0.113095	1008
2	rs71421663	A	G	0.353175	1008
2	rs34832091	C	T	0.110119	1008
2	rs141051364	T	C	0.0327381	1008
2	rs36007169	A	G	0.353175	1008
2	rs12987513	A	G	0.353175	1008
2	rs13021246	T	C	0.353175	1008
2	rs1515961	C	A	0.535714	1008
2	rs79182291	A	G	0.0218254	1008
2	rs11897789	G	A	0.167659	1008
2	rs35085837	A	G	0.353175	1008
2	rs142430059	A	G	0.014881	1008
2	rs4452130	G	C	0.353175	1008
2	rs142008642	G	A	0.0267857	1008
2	rs12999865	T	C	0.645833	1008
2	rs73102244	C	T	0.18254	1008
2	rs148986822	C	A	0.0704365	1008
2	rs12463466	C	T	0.107143	1008
2	rs76195977	G	A	0.167659	1008
2	rs10933409	A	G	0.353175	1008
2	rs6748027	T	C	0.353175	1008
2	rs6437073	C	T	0.292659	1008
2	rs72617181	A	C	0.231151	1008
2	rs138371262	C	T	0.014881	1008
2	rs34063802	T	C	0.113095	1008
2	rs8192539	T	C	0.146825	1008
2	rs1801251	G	A	0.353175	1008
2	rs1044480	A	G	0.353175	1008
2	rs35428351	C	T	0.203373	1008
2	rs33980184	A	G	0.353175	1008
2	rs2293782	T	C	0.113095	1008
2	rs2293781	A	G	0.164683	1008
2	rs78006198	C	T	0.108135	1008
2	rs145498913	A	G	0.0128968	1008
2	rs2293780	T	C	0.649802	1008
2	rs56777991	A	C	0.353175	1008
2	rs59502980	C	T	0.167659	1008
2	rs1973675	A	G	0.64881	1008
2	rs11893358	T	C	0.64881	1008
2	rs974321	G	A	0.875992	1008
2	rs11890879	G	A	0.167659	1008
2	rs1446308	T	C	0.353175	1008
2	rs1446307	A	G	0.113095	1008
2	rs9288676	G	T	0.113095	1008
2	rs7564410	T	C	0.167659	1008
2	rs146479150	G	T	0.014881	1008
2	rs737028	T	C	0.353175	1008
2	rs56054779	T	G	0.113095	1008
2	rs41266951	A	T	0.113095	1008
2	rs737027	G	C	0.646825	1008
2	rs2289916	C	T	0.167659	1008
2	rs2289915	C	T	0.112103	1008
2	rs2289914	T	A	0.112103	1008
2	rs35778045	G	A	0.112103	1008
2	rs283487	A	G	0.87996	1008
2	rs283486	A	G	0.353175	1008
2	rs73102257	C	T	0.167659	1008
2	rs138259932	C	T	0.014881	1008
2	rs283485	G	A	0.353175	1008
2	rs283484	A	G	0.353175	1008
2	rs146218910	A	G	0.014881	1008
2	rs283482	A	T	0.516865	1008
2	rs77782029	C	T	0.0109127	1008
2	rs283481	A	G	0.353175	1008
2	rs72617182	C	T	0.231151	1008
2	rs283480	G	A	0.352183	1008
2	rs283479	A	G	0.352183	1008
2	rs80253096	C	T	0.0486111	1008
2	rs79928194	T	C	0.246032	1008
2	rs283478	G	A	0.340278	1008
2	rs283477	A	G	0.35119	1008
2	rs283476	A	G	0.356151	1008
2	rs145299573	T	C	0.014881	1008
2	rs57211905	G	A	0.165675	1008
2	rs145409561	G	A	0.014881	1008
2	rs283475	G	T	0.356151	1008
2	rs283474	A	G	0.356151	1008
2	rs71421665	T	C	0.00496032	1008
2	rs283473	A	G	0.536706	1008
2	rs283472	T	G	0.536706	1008
2	rs7601559	G	A	0.165675	1008
2	rs142425787	T	C	0.014881	1008
2	rs2289913	A	G	0.165675	1008
2	rs283471	G	A	0.356151	1008
2	rs283470	G	A	0.645833	1008
2	rs283469	G	T	0.356151	1008
2	rs7560000	G	A	0.165675	1008
2	rs283468	C	T	0.356151	1008
2	rs142842549	G	A	0.014881	1008
2	rs2289912	C	A	0.230159	1008
2	rs2305139	T	G	0.112103	1008
2	rs2305138	G	A	0.165675	1008
2	rs283467	T	C	0.876984	1008
2	rs148054315	G	A	0.0257937	1008
2	rs13425525	C	T	0.109127	1008
2	rs140031558	T	C	0.014881	1008
2	rs11695762	C	T	0.109127	1008
2	rs778166	A	T	0.355159	1008
2	rs142944220	A	G	0.014881	1008
2	rs56953250	T	C	0.165675	1008
2	rs73102286	C	T	0.165675	1008
2	rs146067543	C	T	0.0376984	1008
2	rs283465	G	A	0.99504	1008
2	rs138982304	G	A	0.014881	1008
2	rs78405765	G	A	0.113095	1008
2	rs283466	A	G	0.357143	1008
2	rs2674839	G	C	0.355159	1008
2	rs9808146	C	T	0.109127	1008
2	rs56344253	G	A	0.165675	1008
2	rs2592113	C	T	0.356151	1008
2	rs4973053	G	A	0.643849	1008
2	rs9653383	A	C	0.643849	1008
2	rs3816335	A	G	0.231151	1008
2	rs138011768	C	T	0.014881	1008
2	rs148513403	A	G	0.014881	1008
2	rs145707185	C	G	0.014881	1008
2	rs149563797	T	C	0.014881	1008
2	rs7606011	T	C	0.180556	1008
2	rs140109980	C	T	0.105159	1008
2	rs12619195	G	A	0.356151	1008
2	rs12619228	G	A	0.231151	1008
2	rs2044451	C	T	0.114087	1008
2	rs73005582	C	T	0.112103	1008
2	rs62193305	C	T	0.109127	1008
2	rs1446309	T	C	0.118056	1008
2	rs1867778	C	T	0.643849	1008
2	rs59514271	T	G	0.180556	1008
2	rs138933943	T	A	0.015873	1008
2	rs57092158	T	G	0.165675	1008
2	rs3816336	G	A	0.165675	1008
2	rs1078323	T	G	0.123016	1008
2	rs13408229	G	A	0.108135	1008
2	rs78052011	A	T	0.165675	1008
2	rs1446310	G	C	0.643849	1008
2	rs13001052	C	T	0.124008	1008
2	rs10207739	T	C	0.107143	1008
2	rs2305141	A	G	0.644841	1008
2	rs11689661	C	T	0.107143	1008
2	rs116941627	C	T	0.015873	1008
2	rs79047794	A	G	0.0694444	1008
2	rs11900327	G	A	0.165675	1008
2	rs11900295	C	G	0.165675	1008
2	rs113897697	C	G	0.231151	1008
2	rs113166238	G	C	0.114087	1008
2	rs13021823	A	G	0.123016	1008
2	rs2197563	G	A	0.643849	1008
2	rs4973559	C	T	0.643849	1008
2	rs4973560	C	T	0.641865	1008
2	rs4973561	C	G	0.644841	1008
2	rs76928776	A	G	0.0605159	1008
2	rs201791839	T	A	0.0119048	1008
2	rs35491427	C	T	0.123016	1008
2	rs11679581	T	C	0.109127	1008
2	rs7577861	T	C	0.290675	1008
2	rs11883745	G	C	0.165675	1008
2	rs12993791	C	T	0.123016	1008
2	rs2344614	A	G	0.165675	1008
2	rs2344615	G	T	0.75496	1008
2	rs75433761	C	T	0.641865	1008
2	rs11892639	C	G	0.165675	1008
2	rs11684636	G	A	0.108135	1008
2	rs60532570	G	T	0.165675	1008
2	rs11901015	T	A	0.165675	1008
2	rs55686138	A	G	0.165675	1008
2	rs77027134	A	G	0.0922619	1008
2	rs146191282	C	T	0.0168651	1008
2	rs921054	G	A	0.642857	1008
2	rs57657135	G	A	0.18254	1008
2	rs6719061	C	T	0.644841	1008
2	rs148652611	A	G	0.0168651	1008
2	rs7573208	C	A	0.644841	1008
2	rs6751801	A	C	0.293651	1008
2	rs921055	A	C	0.123016	1008
2	rs145468988	C	T	0.0168651	1008
2	rs10210953	G	A	0.352183	1008
2	rs11904714	G	A	0.165675	1008
2	rs10211596	G	A	0.478175	1008
2	rs34707169	C	T	0.123016	1008
2	rs10176930	T	C	0.109127	1008
2	rs7598518	T	C	0.165675	1008
2	rs137861883	C	T	0.0168651	1008
2	rs7558609	A	G	0.645833	1008
2	rs11884898	C	T	0.165675	1008
2	rs74395302	A	C	0.165675	1008
2	rs28491817	G	C	0.111111	1008
2	rs2289911	A	G	0.123016	1008
2	rs1446311	G	A	0.642857	1008
2	rs7587309	G	T	0.642857	1008
2	rs112081747	G	A	0.165675	1008
2	rs11676216	C	T	0.642857	1008
2	rs60726219	A	T	0.152778	1008
2	rs10933411	A	G	0.644841	1008
2	rs10933412	G	C	0.642857	1008
2	rs12694917	C	T	0.644841	1008
2	rs7568385	A	G	0.644841	1008
2	rs7595118	C	T	0.462302	1008
2	rs3816334	A	G	0.645833	1008
2	rs7560115	T	G	0.123016	1008
2	rs58466616	T	C	0.167659	1008
2	rs76754523	C	T	0.16369	1008
2	rs141450650	T	C	0.014881	1008
2	rs4973054	G	C	0.646825	1008
2	rs991873	A	G	0.645833	1008
2	rs12328140	G	A	0.109127	1008
2	rs2305137	G	A	0.645833	1008
2	rs6437074	G	A	0.645833	1008
2	rs146940223	C	T	0.014881	1008
2	rs147635665	T	G	0.0605159	1008
2	rs13009957	G	A	0.123016	1008
2	rs10178713	C	T	0.109127	1008
2	rs2241979	A	G	0.230159	1008
2	rs13425918	A	G	0.109127	1008
2	rs13024330	G	A	0.123016	1008
2	rs7602140	G	C	0.792659	1008
2	rs4973563	C	T	0.123016	1008
2	rs73106355	T	C	0.165675	1008
2	rs57513852	A	G	0.165675	1008
2	rs4973564	A	G	0.354167	1008
2	rs2044449	G	A	0.643849	1008
2	rs2044450	T	C	0.110119	1008
2	rs2100053	G	T	0.642857	1008
2	rs13008436	C	T	0.0992063	1008
2	rs11904619	T	C	0.109127	1008
2	rs4973055	G	T	0.640873	1008
2	rs191865899	G	A	0.0575397	1008
2	rs4973056	C	A	0.642857	1008
2	rs112547321	A	G	0.165675	1008
2	rs1947105	G	A	0.644841	1008
2	rs3738904	C	T	0.166667	1008
2	rs144834263	C	T	0.014881	1008
2	rs1284	G	A	0.758929	1008
2	rs117325019	G	A	0.0545635	1008
2	rs7589201	A	G	0.645833	1008
2	rs59488869	T	C	0.166667	1008
2	rs73106363	A	G	0.166667	1008
2	rs13007579	G	A	0.123016	1008
2	rs895430	C	A	0.645833	1008
2	rs2675971	A	G	0.645833	1008
2	rs60103392	A	G	0.181548	1008
2	rs140437847	T	C	0.014881	1008
2	rs58268778	C	T	0.166667	1008
2	rs117447851	C	A	0.0704365	1008
2	rs2592102	G	T	0.645833	1008
2	rs2675972	G	A	0.354167	1008
2	rs2675973	T	G	0.645833	1008
2	rs2675974	C	T	0.645833	1008
2	rs72617183	T	C	0.234127	1008
2	rs7584672	G	C	0.147817	1008
2	rs59667905	A	G	0.166667	1008
2	rs142393941	A	G	0.0416667	1008
2	rs139986115	A	G	0.014881	1008
2	rs809639	G	C	0.642857	1008
2	rs13012585	C	T	0.110119	1008
2	rs73009308	C	T	0.00198413	1008
2	rs145291251	G	C	0.014881	1008
2	rs709933	G	A	0.641865	1008
2	rs709934	A	G	0.641865	1008
2	rs778340	G	A	0.641865	1008
2	rs13383733	C	T	0.111111	1008
2	rs2675966	T	C	0.641865	1008
2	rs2592117	C	T	0.641865	1008
2	rs2592116	G	A	0.641865	1008
2	rs13387762	G	A	0.111111	1008
2	rs2675967	G	C	0.642857	1008
2	rs2675968	C	T	0.350198	1008
2	rs2592115	G	A	0.640873	1008
2	rs72617184	G	C	0.228175	1008
2	rs116953396	G	A	0.118056	1008
2	rs812383	C	A	0.641865	1008
2	rs141545434	C	T	0.014881	1008
2	rs73108328	C	G	0.166667	1008
2	rs57667610	G	A	0.181548	1008
2	rs141581367	G	A	0.014881	1008
2	rs778339	T	C	0.640873	1008
2	rs7602208	G	A	0.110119	1008
2	rs75834091	G	A	0.0664683	1008
2	rs778338	A	G	0.641865	1008
2	rs778337	A	G	0.793651	1008
2	rs79707548	G	C	0.110119	1008
2	rs554820802	A	G	0.014881	1008
2	rs146834931	G	A	0.014881	1008
2	rs778371	A	G	0.122024	1008
2	rs778370	C	T	0.349206	1008
2	rs11535	G	C	0.350198	1008
2	rs35811586	C	T	0.00396825	1008
2	rs709937	G	A	0.349206	1008
2	rs58835825	T	G	0.166667	1008
2	rs116456386	G	A	0.165675	1008
2	rs73999704	T	C	0.168651	1008
2	rs778368	G	C	0.632937	1008
2	rs78637909	G	A	0.113095	1008
2	rs1083522	C	T	0.349206	1008
2	rs709938	C	T	0.632937	1008
2	rs34487721	T	G	0.166667	1008
2	rs184136564	A	G	0.014881	1008
2	rs11894688	G	A	0.166667	1008
2	rs60185884	G	A	0.0119048	1008
2	rs73999707	T	G	0.166667	1008
2	rs117487551	C	T	0.0376984	1008
2	rs35141217	A	C	0.10119	1008
2	rs2675953	G	C	0.349206	1008
2	rs2292724	T	G	0.10119	1008
2	rs80050391	G	A	0.113095	1008
2	rs2292725	C	T	0.0992063	1008
2	rs2292726	G	A	0.282738	1008
2	rs2675954	C	G	0.349206	1008
2	rs11694000	A	G	0.282738	1008
2	rs73108346	G	A	0.166667	1008
2	rs2592126	A	G	0.631944	1008
2	rs147011107	T	C	0.014881	1008
2	rs13035517	A	G	0.10119	1008
2	rs2250654	A	T	0.631944	1008
2	rs2271702	A	G	0.166667	1008
2	rs2250660	G	C	0.232143	1008
2	rs2250665	A	T	0.631944	1008
2	rs2048866	A	G	0.105159	1008
2	rs12622056	T	C	0.22123	1008
2	rs12992588	C	T	0.105159	1008
2	rs2675955	G	A	0.175595	1008
2	rs143287708	C	T	0.014881	1008
2	rs2675956	G	A	0.526786	1008
2	rs6719766	A	G	0.164683	1008
2	rs2675957	C	T	0.635913	1008
2	rs73108356	G	A	0.277778	1008
2	rs56357073	A	G	0.162698	1008
2	rs13424896	C	T	0.106151	1008
2	rs34652626	C	T	0.105159	1008
2	rs2166441	C	T	0.748016	1008
2	rs748002	G	A	0.349206	1008
2	rs895432	A	G	0.87004	1008
2	rs1554218	G	T	0.115079	1008
2	rs2166440	C	A	0.280754	1008
2	rs895431	G	C	0.75	1008
2	rs75269119	T	A	0.119048	1008
2	rs938569	G	C	0.34623	1008
2	rs3738902	T	C	0.233135	1008
2	rs2592121	T	C	0.749008	1008
2	rs1562288	C	G	0.748016	1008
2	rs73995715	G	A	0.161706	1008
2	rs4973566	C	T	0.747024	1008
2	rs4973567	G	C	0.243056	1008
2	rs2592114	C	G	0.480159	1008
2	rs12477794	C	T	0.107143	1008
2	rs144845535	C	T	0.0257937	1008
2	rs2675970	A	G	0.594246	1008
2	rs76800357	C	T	0.110119	1008
2	rs12612786	G	A	0.220238	1008
2	rs76010712	G	A	0.124008	1008
2	rs73995717	T	C	0.0813492	1008
2	rs2675969	G	A	0.518849	1008
2	rs4973569	A	G	0.113095	1008
2	rs967465	C	T	0.753968	1008
2	rs938575	G	A	0.113095	1008
2	rs2257942	G	A	0.752976	1008
2	rs7355380	C	T	0.112103	1008
2	rs778367	A	G	0.847222	1008
2	rs778366	A	C	0.875992	1008
2	rs4973571	G	A	0.0109127	1008
2	rs78524710	T	G	0.112103	1008
2	rs75469509	T	C	0.112103	1008
2	rs809017	G	A	0.751984	1008
2	rs778365	T	C	0.295635	1008
2	rs67267176	G	C	0.110119	1008
2	rs57833679	G	A	0.234127	1008
2	rs72617185	C	T	0.234127	1008
2	rs778364	C	T	0.0575397	1008
2	rs73102745	C	T	0.103175	1008
2	rs77394825	C	T	0.15873	1008
2	rs4973572	T	G	0.235119	1008
2	rs72617186	G	C	0.234127	1008
2	rs778363	A	G	0.0595238	1008
2	rs778362	C	T	0.796627	1008
2	rs778361	G	A	0.40377	1008
2	rs2344912	G	A	0.5625	1008
2	rs11690329	T	A	0.115079	1008
2	rs58450787	G	A	0.234127	1008
2	rs11684691	G	A	0.260913	1008
2	rs72617187	C	T	0.234127	1008
2	rs11684803	G	A	0.260913	1008
2	rs778360	T	C	0.563492	1008
2	rs13423949	T	G	0.109127	1008
2	rs778359	C	G	0.797619	1008
2	rs73995724	G	A	0.15873	1008
2	rs778357	G	T	0.796627	1008
2	rs778356	T	C	0.564484	1008
2	rs778355	T	G	0.0605159	1008
2	rs778354	G	A	0.5625	1008
2	rs10200350	C	G	0.117063	1008
2	rs143609838	C	T	0.0376984	1008
2	rs12623127	G	A	0.234127	1008
2	rs143069279	G	A	0.0287698	1008
2	rs139252486	A	G	0.0138889	1008
2	rs79511817	C	T	0.0922619	1008
2	rs778353	C	T	0.338294	1008
2	rs1083521	A	G	0.338294	1008
2	rs112823546	C	T	0.259921	1008
2	rs1083520	A	G	0.340278	1008
2	rs1083519	C	T	0.340278	1008
2	rs1083518	G	A	0.340278	1008
2	rs1083517	C	T	0.338294	1008
2	rs10210717	C	T	0.225198	1008
2	rs895435	G	A	0.339286	1008
2	rs141385186	A	C	0.0138889	1008
2	rs11679296	T	G	0.259921	1008
2	rs1083515	C	T	0.338294	1008
2	rs1083514	G	T	0.338294	1008
2	rs55649298	G	A	0.108135	1008
2	rs747462	A	C	0.338294	1008
2	rs747463	G	A	0.338294	1008
2	rs2004202	C	G	0.338294	1008
2	rs72617188	G	A	0.234127	1008
2	rs2004203	G	A	0.338294	1008
2	rs2880986	A	G	0.339286	1008
2	rs11675082	C	G	0.339286	1008
2	rs1878287	G	T	0.0595238	1008
2	rs751908	A	G	0.108135	1008
2	rs895434	C	G	0.796627	1008
2	rs1878288	T	C	0.563492	1008
2	rs144485640	C	G	0.0188492	1008
2	rs1878289	C	G	0.338294	1008
2	rs2592127	G	T	0.338294	1008
2	rs2675959	T	A	0.0595238	1008
2	rs2675960	G	T	0.338294	1008
2	rs2944590	G	A	0.337302	1008
2	rs11893201	A	G	0.157738	1008
2	rs2592118	C	T	0.338294	1008
2	rs2921705	G	A	0.0595238	1008
2	rs116332744	T	G	0.259921	1008
2	rs73102769	T	C	0.339286	1008
2	rs11685503	A	G	0.164683	1008
2	rs72617189	C	T	0.233135	1008
2	rs2592120	C	T	0.16369	1008
2	rs2675964	A	G	0.16369	1008
2	rs2675965	C	T	0.161706	1008
2	rs60049016	G	C	0.233135	1008
2	rs2944591	C	T	0.161706	1008
2	rs6713658	G	A	0.159722	1008
2	rs138046525	C	T	0.0188492	1008
2	rs13390935	C	T	0.107143	1008
2	rs13391061	C	T	0.107143	1008
2	rs79088315	A	T	0.159722	1008
2	rs142016185	G	C	0.0188492	1008
2	rs79984888	G	A	0.159722	1008
2	rs778343	T	G	0.794643	1008
2	rs147179574	C	T	0.0198413	1008
2	rs140276956	A	C	0.0198413	1008
2	rs778344	G	A	0.106151	1008
2	rs6744957	T	C	0.15873	1008
2	rs6437075	G	A	0.15873	1008
2	rs778345	A	T	0.106151	1008
2	rs778346	T	G	0.108135	1008
2	rs140492201	G	A	0.0138889	1008
2	rs778347	A	G	0.106151	1008
2	rs147162497	C	G	0.0138889	1008
2	rs10933416	T	C	0.237103	1008
2	rs709935	A	G	0.106151	1008
2	rs709936	G	T	0.106151	1008
2	rs778348	G	A	0.106151	1008
2	rs10193403	T	A	0.27381	1008
2	rs778349	T	C	0.634921	1008
2	rs778350	T	C	0.106151	1008
2	rs778351	A	C	0.615079	1008
2	rs778352	A	T	0.106151	1008
2	rs145141039	G	C	0.0892857	1008
2	rs4973574	C	T	0.274802	1008
2	rs12617953	G	A	0.235119	1008
2	rs1996342	T	C	0.893849	1008
2	rs151034589	T	A	0.0138889	1008
2	rs2102788	G	A	0.893849	1008
2	rs1980168	T	G	0.893849	1008
2	rs1980169	G	A	0.893849	1008
2	rs4973576	C	A	0.895833	1008
2	rs10221939	T	C	0.168651	1008
2	rs76847901	G	A	0.0287698	1008
2	rs67389537	C	G	0.102183	1008
2	rs62191832	A	G	0.0823413	1008
2	rs4973577	A	C	0.511905	1008
2	rs4973578	A	C	0.511905	1008
2	rs4973579	C	T	0.497024	1008
2	rs13400104	A	G	0.0634921	1008
2	rs4973580	A	G	0.509921	1008
2	rs62191833	G	A	0.133929	1008
2	rs185461820	A	G	0.0109127	1008
2	rs72978107	T	A	0.365079	1008
2	rs12327967	A	G	0.0625	1008
2	rs72978109	T	C	0.365079	1008
2	rs13423336	T	C	0.0109127	1008
2	rs4973581	C	T	0.364087	1008
2	rs138469124	C	T	0.0109127	1008
2	rs75389962	C	T	0.131944	1008
2	rs117042020	C	T	0.118056	1008
2	rs12694918	C	T	0.789683	1008
2	rs13004808	G	A	0.132937	1008
2	rs6705372	T	C	0.332341	1008
2	rs6751590	C	A	0.133929	1008
2	rs12612604	T	C	0.1875	1008
2	rs56194420	C	T	0.0912698	1008
2	rs60039518	G	A	0.0744048	1008
2	rs72978115	C	T	0.366071	1008
2	rs111486787	T	C	0.0109127	1008
2	rs6707071	G	A	0.391865	1008
2	rs12612787	G	A	0.330357	1008
2	rs4973583	G	A	0.816468	1008
2	rs66790432	G	T	0.0228175	1008
2	rs4973584	C	G	0.450397	1008
2	rs4973585	T	C	0.451389	1008
2	rs35646344	G	A	0.330357	1008
2	rs34748742	C	T	0.330357	1008
2	rs4973586	G	C	0.780754	1008
2	rs180948307	C	A	0.0198413	1008
2	rs137885312	G	A	0.0128968	1008
2	rs12613754	G	A	0.330357	1008
2	rs149304762	C	T	0.0128968	1008
2	rs61589106	A	C	0.0228175	1008
2	rs147232093	T	C	0.0128968	1008
2	rs148718985	G	A	0.0128968	1008
2	rs549858167	T	C	0.0128968	1008
2	rs7602554	G	A	0.450397	1008
2	rs114338795	G	A	0.0128968	1008
2	rs115237092	G	A	0.0128968	1008
2	rs114657325	T	C	0.0128968	1008
2	rs139351042	C	T	0.0128968	1008
2	rs116560036	A	G	0.0128968	1008
2	rs116051801	A	G	0.0128968	1008
2	rs144368714	C	T	0.0128968	1008
2	rs12616401	A	G	0.330357	1008
2	rs7603557	G	A	0.816468	1008
2	rs145357248	T	C	0.0128968	1008
2	rs57128718	C	T	0.330357	1008
2	rs35953896	G	A	0.330357	1008
2	rs11903971	G	T	0.0228175	1008
2	rs55870055	C	T	0.450397	1008
2	rs10178127	T	C	0.486111	1008
2	rs186887757	A	G	0.0109127	1008
2	rs55896969	C	T	0.463294	1008
2	rs56406976	C	G	0.463294	1008
2	rs1400350	A	G	0.486111	1008
2	rs149360195	C	T	0.0128968	1008
2	rs2176309	C	T	0.816468	1008
2	rs2138580	A	G	0.486111	1008
2	rs12612592	C	T	0.114087	1008
2	rs2176308	T	C	0.814484	1008
2	rs56162063	G	A	0.0575397	1008
2	rs80278135	G	C	0.330357	1008
2	rs74269680	C	T	0.330357	1008
2	rs4499416	T	C	0.487103	1008
2	rs80284120	A	G	0.330357	1008
2	rs79811810	C	T	0.330357	1008
2	rs117829006	T	C	0.0128968	1008
2	rs1554217	T	G	0.816468	1008
2	rs4513281	T	C	0.486111	1008
2	rs13001834	A	C	0.143849	1008
2	rs11886924	C	T	0.0198413	1008
2	rs4558577	G	A	0.81746	1008
2	rs11887018	C	T	0.818452	1008
2	rs11887100	G	A	0.818452	1008
2	rs6742303	A	G	0.486111	1008
2	rs6742422	A	G	0.395833	1008
2	rs73995747	A	G	0.0128968	1008
2	rs6437077	T	C	0.81746	1008
2	rs77067966	G	A	0.115079	1008
2	rs11678851	C	T	0.727183	1008
2	rs11689973	A	G	0.727183	1008
2	rs13009854	A	G	0.330357	1008
2	rs1467188	G	A	0.816468	1008
2	rs2344968	T	C	0.453373	1008
2	rs2344967	T	C	0.816468	1008
2	rs2344966	G	A	0.816468	1008
2	rs13397982	G	A	0.407738	1008
2	rs13017447	A	G	0.407738	1008
2	rs58663434	A	C	0.396825	1008
2	rs11895995	T	C	0.803571	1008
2	rs11897117	T	A	0.407738	1008
2	rs116962540	G	A	0.0287698	1008
2	rs6754770	A	G	0.816468	1008
2	rs1850312	C	T	0.329365	1008
2	rs79700910	C	T	0.077381	1008
2	rs13007953	T	G	0.816468	1008
2	rs12475850	T	C	0.454365	1008
2	rs60115558	G	C	0.0734127	1008
2	rs72978165	G	A	0.409722	1008
2	rs34442922	C	T	0.329365	1008
2	rs11678345	C	T	0.406746	1008
2	rs11678490	G	A	0.330357	1008
2	rs11684260	T	G	0.44246	1008
2	rs72978168	C	T	0.0595238	1008
2	rs56367947	G	C	0.0595238	1008
2	rs6720218	C	T	0.0486111	1008
2	rs6720335	C	T	0.0416667	1008
2	rs1516696	G	A	0.84127	1008
2	rs62191841	T	C	0.0396825	1008
2	rs6739664	T	C	0.848214	1008
2	rs12473330	T	C	0.743056	1008
2	rs12473334	T	C	0.822421	1008
2	rs12473336	T	C	0.847222	1008
2	rs6725140	G	A	0.0376984	1008
2	rs6740154	T	C	0.857143	1008
2	rs10933417	G	T	0.842262	1008
2	rs78664189	G	A	0.0287698	1008
2	rs72978172	A	G	0.0198413	1008
2	rs35868339	T	C	0.859127	1008
2	rs377551090	A	G	0.015873	1008
2	rs112580473	C	T	0.0793651	1008
2	rs112083946	A	G	0.0178571	1008
2	rs76479792	T	C	0.0178571	1008
2	rs113984112	A	G	0.0178571	1008
2	rs76603378	T	C	0.0178571	1008
2	rs4973588	A	G	0.843254	1008
2	rs78336991	T	C	0.0178571	1008
2	rs75687703	A	C	0.0178571	1008
2	rs12694919	T	G	0.858135	1008
2	rs145061526	T	C	0.014881	1008
2	rs111679895	C	T	0.0178571	1008
2	rs7583124	C	T	0.150794	1008
2	rs147568465	A	G	0.0119048	1008
2	rs73995748	G	A	0.0793651	1008
2	rs72978178	G	A	0.0198413	1008
2	rs6736921	C	T	0.150794	1008
2	rs6711651	A	G	0.150794	1008
2	rs75713621	A	C	0.0178571	1008
2	rs149419251	A	G	0.014881	1008
2	rs62191859	T	C	0.132937	1008
2	rs10933418	T	C	0.858135	1008
2	rs10933419	T	C	0.150794	1008
2	rs10933420	A	G	0.132937	1008
2	rs10933421	T	C	0.132937	1008
2	rs10804384	C	T	0.132937	1008
2	rs11695551	T	A	0.132937	1008
2	rs10933422	A	G	0.150794	1008
2	rs11678495	A	G	0.150794	1008
2	rs4973589	G	A	0.0109127	1008
2	rs79471082	C	T	0.0178571	1008
2	rs6748455	C	T	0.150794	1008
2	rs6437078	G	A	0.151786	1008
2	rs3817321	C	T	0.706349	1008
2	rs6437079	G	A	0.150794	1008
2	rs6748986	C	T	0.0793651	1008
2	rs75758173	A	C	0.0178571	1008
2	rs2176307	C	T	0.706349	1008
2	rs954526	A	G	0.151786	1008
2	rs2344969	A	C	0.151786	1008
2	rs2344970	G	A	0.151786	1008
2	rs35701944	G	T	0.0446429	1008
2	rs938570	T	C	0.155754	1008
2	rs938571	C	T	0.145833	1008
2	rs938572	G	A	0.130952	1008
2	rs938573	A	G	0.147817	1008
2	rs6743649	C	T	0.0406746	1008
2	rs6718179	A	C	0.151786	1008
2	rs57088942	A	G	0.619048	1008
2	rs58578530	G	A	0.605159	1008
2	rs6746888	C	T	0.146825	1008
2	rs6718452	A	G	0.146825	1008
2	rs6718592	A	G	0.146825	1008
2	rs78249659	A	G	0.154762	1008
2	rs6718696	A	C	0.146825	1008
2	rs6718812	A	C	0.179563	1008
2	rs62193960	T	C	0.0426587	1008
2	rs62193961	C	T	0.0376984	1008
2	rs62193962	T	C	0.0376984	1008
2	rs62193963	C	T	0.146825	1008
2	rs35837955	G	A	0.604167	1008
2	rs56300417	G	A	0.146825	1008
2	rs189824221	C	T	0.0168651	1008
2	rs12694920	G	T	0.603175	1008
2	rs10165217	T	C	0.749008	1008
2	rs76589357	G	T	0.0168651	1008
2	rs138425628	G	A	0.0496032	1008
2	rs12622059	G	T	0.0257937	1008
2	rs73107106	C	T	0.0694444	1008
2	rs73995763	C	T	0.0674603	1008
2	rs4973591	G	A	0.625992	1008
2	rs4973058	C	T	0.893849	1008
2	rs11682699	A	G	0.275794	1008
2	rs72978202	G	C	0.0595238	1008
2	rs12466126	T	G	0.605159	1008
2	rs4973059	C	T	0.605159	1008
2	rs11695714	G	T	0.0595238	1008
2	rs11674496	C	T	0.0763889	1008
2	rs11674826	G	A	0.22123	1008
2	rs12990766	A	G	0.598214	1008
2	rs13017508	T	C	0.619048	1008
2	rs116963632	G	A	0.0198413	1008
2	rs61419985	T	C	0.210317	1008
2	rs78730351	T	C	0.0198413	1008
2	rs187359574	G	A	0.0198413	1008
2	rs190952197	C	T	0.0198413	1008
2	rs181070222	G	T	0.0198413	1008
2	rs1829160	C	T	0.899802	1008
2	rs72980014	A	G	0.0734127	1008
2	rs145669355	C	A	0.0198413	1008
2	rs78012699	C	G	0.00297619	1008
2	rs10208886	C	T	0.899802	1008
2	rs56366327	G	T	0.0734127	1008
2	rs56147678	C	T	0.0734127	1008
2	rs140921505	T	G	0.0198413	1008
2	rs6709310	G	A	0.899802	1008
2	rs72980020	G	A	0.0734127	1008
2	rs141842084	G	C	0.0198413	1008
2	rs118027882	G	C	0.0128968	1008
2	rs79782936	T	G	0.00297619	1008
2	rs72980022	G	A	0.0892857	1008
2	rs56190584	C	T	0.0505952	1008
2	rs12994934	A	G	0.922619	1008
2	rs12994953	A	T	0.634921	1008
2	rs6745724	A	G	0.922619	1008
2	rs143313650	G	A	0.0198413	1008
2	rs75459433	A	G	0.0198413	1008
2	rs6437080	G	A	0.0505952	1008
2	rs74888143	A	G	0.0208333	1008
2	rs74845478	C	T	0.00297619	1008
2	rs147495202	T	C	0.0198413	1008
2	rs79211713	T	C	0.0198413	1008
2	rs79878501	C	T	0.633929	1008
2	rs72980030	T	C	0.0545635	1008
2	rs75077598	G	A	0.0198413	1008
2	rs4973062	C	T	0.918651	1008
2	rs111430312	A	G	0.00297619	1008
2	rs74334456	T	C	0.0198413	1008
2	rs77067948	T	A	0.0198413	1008
2	rs7574515	C	T	0.915675	1008
2	rs7588539	T	A	0.915675	1008
2	rs184687490	A	G	0.0198413	1008
2	rs75610360	G	C	0.0198413	1008
2	rs72980035	A	G	0.0545635	1008
2	rs72980037	T	C	0.0545635	1008
2	rs4076139	C	T	0.00198413	1008
2	rs61148291	C	T	0.0575397	1008
2	rs12470285	C	T	0.279762	1008
2	rs13404304	G	A	0.0545635	1008
2	rs12471240	G	C	0.280754	1008
2	rs145615238	C	T	0.0198413	1008
2	rs6755593	T	C	0.0545635	1008
2	rs6743859	C	T	0.0545635	1008
2	rs77327711	G	A	0.00198413	1008
2	rs884089	C	G	0.633929	1008
2	rs79943674	C	T	0.00198413	1008
2	rs147341439	G	A	0.0396825	1008
2	rs76980274	G	C	0.00198413	1008
2	rs6720354	A	G	0.916667	1008
2	rs34708278	C	T	0.618056	1008
2	rs6727341	A	G	0.233135	1008
2	rs78175608	C	A	0.298611	1008
2	rs1104953	G	C	0.859127	1008
2	rs142746126	A	G	0.0198413	1008
2	rs10933423	A	C	0.0694444	1008
2	rs10169320	A	G	0.137897	1008
2	rs183819395	C	T	0.0188492	1008
2	rs139356230	G	A	0.0188492	1008
2	rs10169752	A	G	0.136905	1008
2	rs10193545	C	T	0.0486111	1008
2	rs10933424	T	C	0.0634921	1008
2	rs188065404	A	G	0.0188492	1008
2	rs13383577	T	C	0.0654762	1008
2	rs28561862	T	C	0.046627	1008
2	rs148205121	C	T	0.0188492	1008
2	rs191848727	T	C	0.00694444	1008
2	rs3811590	C	G	0.0753968	1008
2	rs12694921	A	G	0.094246	1008
2	rs3811589	C	T	0.0763889	1008
2	rs3811588	G	A	0.225198	1008
2	rs77562385	T	C	0.146825	1008
2	rs6725244	T	C	0.0446429	1008
2	rs117625182	G	A	0.0426587	1008
2	rs146669888	C	T	0.0109127	1008
2	rs111339824	A	C	0.0109127	1008
2	rs6718480	G	A	0.0486111	1008
2	rs60652209	A	G	0.377976	1008
2	rs62193981	A	G	0.00595238	1008
2	rs62193982	G	A	0.00595238	1008
2	rs34988308	T	C	0.0426587	1008
2	rs34817393	G	C	0.0426587	1008
2	rs56848160	A	G	0.3125	1008
2	rs13405304	A	G	0.311508	1008
2	rs13396115	T	C	0.0525794	1008
2	rs137887508	C	T	0.0277778	1008
2	rs77902968	G	A	0.311508	1008
2	rs12327931	C	T	0.0426587	1008
2	rs75051498	T	G	0.311508	1008
2	rs138576186	A	G	0.0168651	1008
2	rs10168219	C	T	0.0426587	1008
2	rs10180708	T	C	0.376984	1008
2	rs59522616	T	G	0.313492	1008
2	rs9288677	A	G	0.376984	1008
2	rs147243218	T	C	0.0615079	1008
2	rs117867613	C	T	0.0119048	1008
2	rs11683286	T	C	0.376984	1008
2	rs11683293	T	C	0.376984	1008
2	rs11677455	C	T	0.3125	1008
2	rs75905342	T	A	0.00595238	1008
2	rs184288825	G	A	0.0208333	1008
2	rs11680313	G	A	0.0426587	1008
2	rs144866390	G	A	0.0456349	1008
2	rs4973594	G	C	0.494048	1008
2	rs6437084	T	C	0.508929	1008
2	rs10205638	A	G	0.0109127	1008
2	rs10933426	C	T	0.453373	1008
2	rs11694775	A	G	0.443452	1008
2	rs117514259	C	A	0.0109127	1008
2	rs11683765	G	A	0.445437	1008
2	rs7601264	T	C	0.514881	1008
2	rs56295227	G	C	0.0109127	1008
2	rs10201168	T	C	0.469246	1008
2	rs56003694	G	A	0.0109127	1008
2	rs57415275	C	G	0.130952	1008
2	rs146464121	C	T	0.0109127	1008
2	rs77318038	C	T	0.00694444	1008
2	rs6738880	T	C	0.469246	1008
2	rs117849966	C	T	0.130952	1008
2	rs6739218	T	C	0.470238	1008
2	rs55995763	C	G	0.447421	1008
2	rs7578230	G	A	0.470238	1008
2	rs142205751	C	T	0.046627	1008
2	rs6728702	G	C	0.0456349	1008
2	rs6437085	C	T	0.503968	1008
2	rs11694712	C	T	0.447421	1008
2	rs11694754	C	T	0.447421	1008
2	rs62193985	T	A	0.00694444	1008
2	rs7581867	G	T	0.469246	1008
2	rs6437086	A	G	0.0248016	1008
2	rs4973595	G	A	0.465278	1008
2	rs4973597	T	C	0.623016	1008
2	rs13386477	G	A	0.614087	1008
2	rs10170794	C	A	0.612103	1008
2	rs56827205	C	T	0.465278	1008
2	rs3754577	C	T	0.111111	1008
2	rs4511711	A	C	0.639881	1008
2	rs147825864	G	T	0.014881	1008
2	rs2233375	C	T	0.00793651	1008
2	rs2233381	T	C	0.031746	1008
2	rs2233382	A	C	0.123016	1008
2	rs2233384	C	A	0.111111	1008
2	rs2233385	G	A	0.0833333	1008
2	rs11692562	A	G	0.133929	1008
2	rs11681712	C	G	0.126984	1008
2	rs11683026	G	T	0.125992	1008
2	rs2233389	C	A	0.00892857	1008
2	rs2233391	C	A	0.0297619	1008
2	rs2233394	C	T	0.123016	1008
2	rs149170580	C	T	0.00892857	1008
2	rs200659281	G	A	0.00992063	1008
2	rs13391656	G	A	0.031746	1008
2	rs28431202	G	T	0.132937	1008
2	rs144936287	A	G	0.00892857	1008
2	rs73107154	G	A	0.00892857	1008
2	rs141928022	C	T	0.00992063	1008
2	rs9653384	T	C	0.125	1008
2	rs180979755	A	G	0.00892857	1008
2	rs146780776	G	A	0.00892857	1008
2	rs62191860	C	T	0.0128968	1008
2	rs141682407	C	T	0.00892857	1008
2	rs35237010	G	T	0.031746	1008
2	rs4374365	T	C	0.166667	1008
2	rs1400349	T	C	0.174603	1008
2	rs10190420	G	A	0.126984	1008
2	rs139635184	G	A	0.00892857	1008
2	rs2002534	G	A	0.275794	1008
2	rs11688908	G	A	0.154762	1008
2	rs34779565	G	A	0.030754	1008
2	rs151317650	T	C	0.00892857	1008
2	rs11674444	T	C	0.347222	1008
2	rs141883680	C	A	0.0178571	1008
2	rs10179940	A	G	0.34623	1008
2	rs13408428	C	T	0.0297619	1008
2	rs13408980	C	A	0.0297619	1008
2	rs139352151	A	G	0.00892857	1008
2	rs10202216	T	C	0.348214	1008
2	rs10165997	A	G	0.357143	1008
2	rs12694922	C	T	0.332341	1008
2	rs12694923	A	G	0.0406746	1008
2	rs61571629	G	A	0.310516	1008
2	rs28574597	G	A	0.031746	1008
2	rs10199035	G	T	0.343254	1008
2	rs4405750	C	T	0.0337302	1008
2	rs2344913	G	A	0.0327381	1008
2	rs78199310	C	A	0.0208333	1008
2	rs13017623	G	A	0.0327381	1008
2	rs35213087	C	G	0.0327381	1008
2	rs34383725	G	A	0.0327381	1008
2	rs11900969	G	A	0.0416667	1008
2	rs8179621	G	A	0.0654762	1008
2	rs35487055	A	C	0.0327381	1008
2	rs9917354	C	T	0.0327381	1008
2	rs9917223	A	G	0.0327381	1008
2	rs9917366	C	T	0.0327381	1008
2	rs9917368	G	A	0.0337302	1008
2	rs13401226	A	G	0.0327381	1008
2	rs10206464	G	A	0.37996	1008
2	rs34513284	A	C	0.0327381	1008
2	rs56279626	A	T	0.0327381	1008
2	rs149376499	C	G	0.0109127	1008
2	rs11901748	G	A	0.0416667	1008
2	rs13392069	T	C	0.0327381	1008
2	rs4973598	A	G	0.655754	1008
2	rs10211511	G	A	0.0327381	1008
2	rs62194574	A	G	0.0327381	1008
2	rs7558755	A	G	0.6875	1008
2	rs7585583	C	T	0.604167	1008
2	rs12994169	A	G	0.604167	1008
2	rs35140857	C	T	0.604167	1008
2	rs34177313	A	G	0.0426587	1008
2	rs4073603	C	T	0.0327381	1008
2	rs70958389	G	T	0.00992063	1008
2	rs70958390	C	A	0.00992063	1008
2	rs1141328	G	A	0.604167	1008
2	rs34218488	T	G	0.604167	1008
2	rs4246649	A	G	0.989087	1008
2	rs139477938	G	A	0.0267857	1008
2	rs6759288	T	C	0.0406746	1008
2	rs4973063	G	A	0.604167	1008
2	rs6759511	T	C	0.0337302	1008
2	rs11888284	C	T	0.0406746	1008
2	rs55927843	G	A	0.00992063	1008
2	rs4439944	T	C	0.0416667	1008
2	rs3935584	T	C	0.911706	1008
2	rs4257390	T	C	0.943452	1008
2	rs4073363	G	A	0.90377	1008
2	rs4075306	C	A	0.343254	1008
2	rs3935583	G	C	0.989087	1008
2	rs4075305	T	A	0.0357143	1008
2	rs4581888	A	G	0.121032	1008
2	rs11673758	A	G	0.303571	1008
2	rs5021550	A	T	0.969246	1008
2	rs11677752	C	G	0.299603	1008
2	rs189992347	G	A	0.0178571	1008
2	rs55749303	C	T	0.0396825	1008
2	rs72982218	C	T	0.0357143	1008
2	rs74444807	C	G	0.0357143	1008
2	rs72982221	C	G	0.0357143	1008
2	rs4973064	A	C	0.989087	1008
2	rs72982225	A	C	0.0357143	1008
2	rs141425069	C	T	0.0357143	1008
2	rs72982227	C	T	0.0357143	1008
2	rs58913593	C	T	0.281746	1008
2	rs114586452	T	C	0.0357143	1008
2	rs72982230	C	T	0.0357143	1008
2	rs138952311	T	C	0.0357143	1008
2	rs4594431	C	T	0.671627	1008
2	rs60486020	G	A	0.263889	1008
2	rs4566354	C	T	0.989087	1008
2	rs116779412	C	T	0.0357143	1008
2	rs6717971	A	G	0.0357143	1008
2	rs6746785	C	T	0.0357143	1008
2	rs6704675	T	C	0.0357143	1008
2	rs6704948	T	C	0.0357143	1008
2	rs72982235	G	A	0.0357143	1008
2	rs72982236	C	T	0.0357143	1008
2	rs79550752	T	C	0.0357143	1008
2	rs77848417	A	G	0.0357143	1008
2	rs6747425	C	T	0.115079	1008
2	rs114979093	G	A	0.0357143	1008
2	rs72982239	T	G	0.0357143	1008
2	rs6721932	A	C	0.125992	1008
2	rs147209169	T	C	0.0357143	1008
2	rs78579916	G	C	0.263889	1008
2	rs6750656	C	G	0.125992	1008
2	rs140494190	A	G	0.0357143	1008
2	rs73094968	G	A	0.263889	1008
2	rs73094970	C	T	0.264881	1008
2	rs184732869	G	A	0.0357143	1008
2	rs141252012	G	C	0.0178571	1008
2	rs145004143	G	A	0.0178571	1008
2	rs6722679	A	G	0.707341	1008
2	rs12694924	G	A	0.615079	1008
2	rs72982242	T	C	0.0357143	1008
2	rs72982244	G	A	0.0357143	1008
2	rs28649756	C	T	0.0863095	1008
2	rs55816734	G	A	0.0357143	1008
2	rs28605384	C	G	0.0892857	1008
2	rs55827216	G	A	0.0357143	1008
2	rs56359974	T	A	0.0357143	1008
2	rs4973065	G	A	0.373016	1008
2	rs117035829	C	T	0.0228175	1008
2	rs148152421	C	T	0.00992063	1008
2	rs12617651	G	A	0.0823413	1008
2	rs6759488	C	T	0.140873	1008
2	rs12617622	C	T	0.0823413	1008
2	rs6717732	T	C	0.0357143	1008
2	rs138025471	G	A	0.0178571	1008
2	rs143388546	A	G	0.014881	1008
2	rs6734548	A	G	0.0823413	1008
2	rs72982255	G	A	0.165675	1008
2	rs180741169	C	T	0.0178571	1008
2	rs56065581	C	T	0.0803571	1008
2	rs74602155	C	T	0.00396825	1008
2	rs4586623	T	C	0.384921	1008
2	rs4597514	C	T	0.385913	1008
2	rs74269688	A	G	0.285714	1008
2	rs11674347	A	G	0.268849	1008
2	rs117260912	C	A	0.0277778	1008
2	rs75880280	G	T	0.0793651	1008
2	rs4383322	T	C	0.728175	1008
2	rs80146450	G	A	0.0793651	1008
2	rs6708049	T	C	0.706349	1008
2	rs74645168	G	A	0.268849	1008
2	rs146002464	G	A	0.0178571	1008
2	rs35350746	G	C	0.0168651	1008
2	rs7601830	C	T	0.0357143	1008
2	rs10199700	G	A	0.563492	1008
2	rs76880823	G	A	0.266865	1008
2	rs79132182	G	A	0.265873	1008
2	rs4246650	C	G	0.993056	1008
2	rs4603757	T	G	0.992063	1008
2	rs76269059	T	C	0.104167	1008
2	rs7425956	C	T	0.184524	1008
2	rs7606583	C	T	0.0396825	1008
2	rs9679425	G	A	0.184524	1008
2	rs7583618	A	G	0.975198	1008
2	rs4260233	T	A	0.375992	1008
2	rs4335936	C	T	0.375	1008
2	rs73094988	A	C	0.274802	1008
2	rs4075111	A	C	0.0416667	1008
2	rs144237911	C	G	0.0198413	1008
2	rs4353640	G	A	0.354167	1008
2	rs6731994	T	G	0.00793651	1008
2	rs13387054	G	A	0.376984	1008
2	rs117921421	G	T	0.0654762	1008
2	rs56404114	T	C	0.780754	1008
2	rs4356648	C	A	0.762897	1008
2	rs7608422	G	A	0.424603	1008
2	rs150294426	G	A	0.0178571	1008
2	rs112925323	G	A	0.0178571	1008
2	rs3922950	G	C	0.787698	1008
2	rs6712404	G	A	0.00793651	1008
2	rs78453929	C	T	0.00793651	1008
2	rs7590141	A	C	0.763889	1008
2	rs150614592	C	T	0.0178571	1008
2	rs7566856	G	A	0.78869	1008
2	rs144914487	A	G	0.0178571	1008
2	rs7581229	T	G	0.0178571	1008
2	rs191127383	G	A	0.00297619	1008
2	rs12233023	T	A	0.715278	1008
2	rs4335931	T	C	0.793651	1008
2	rs11678263	C	T	0.00793651	1008
2	rs146741135	T	G	0.0178571	1008
2	rs77827509	G	A	0.0505952	1008
2	rs150347045	G	A	0.0178571	1008
2	rs35481789	C	T	0.429563	1008
2	rs57905758	A	G	0.047619	1008
2	rs138060082	G	A	0.0178571	1008
2	rs143309176	G	A	0.0178571	1008
2	rs6756729	A	T	0.781746	1008
2	rs142032579	G	A	0.0178571	1008
2	rs10933428	T	C	0.780754	1008
2	rs10201551	A	G	0.046627	1008
2	rs149829075	A	G	0.0178571	1008
2	rs6746738	T	C	0.977183	1008
2	rs79118474	A	G	0.0456349	1008
2	rs6437088	C	G	0.375	1008
2	rs7423246	G	A	0.640873	1008
2	rs12694925	A	G	0.640873	1008
2	rs4284824	G	A	0.640873	1008
2	rs4289181	G	A	0.627976	1008
2	rs6711326	A	G	0.640873	1008
2	rs6740376	C	T	0.640873	1008
2	rs6740385	C	T	0.640873	1008
2	rs9288678	T	G	0.640873	1008
2	rs12474242	A	T	0.640873	1008
2	rs139059104	C	T	0.0138889	1008
2	rs149112829	G	A	0.0138889	1008
2	rs13005673	G	A	0.375	1008
2	rs6723093	C	T	0.626984	1008
2	rs75871290	C	T	0.349206	1008
2	rs6723294	C	T	0.640873	1008
2	rs141625372	A	G	0.0138889	1008
2	rs4973602	G	A	0.640873	1008
2	rs4973069	C	A	0.640873	1008
2	rs4973605	T	A	0.640873	1008
2	rs4973606	A	G	0.640873	1008
2	rs4973607	A	C	0.640873	1008
2	rs6437089	G	A	0.640873	1008
2	rs6437090	G	A	0.990079	1008
2	rs6727609	C	T	0.205357	1008
2	rs6437091	A	G	0.642857	1008
2	rs7594542	T	C	0.643849	1008
2	rs6437092	A	G	0.644841	1008
2	rs6437093	A	G	0.644841	1008
2	rs6437094	T	C	0.642857	1008
2	rs6437095	C	T	0.642857	1008
2	rs6437096	C	T	0.641865	1008
2	rs6437097	A	C	0.641865	1008
2	rs72984219	C	G	0.047619	1008
2	rs10195662	T	C	0.599206	1008
2	rs10195664	T	C	0.599206	1008
2	rs78931617	A	T	0.0446429	1008
2	rs111374599	C	T	0.209325	1008
2	rs12475023	T	C	0.015873	1008
2	rs4973609	G	A	0.00496032	1008
2	rs56159726	C	T	0.108135	1008
2	rs74367325	C	T	0.127976	1008
2	rs61591958	T	C	0.128968	1008
2	rs74461644	C	T	0.128968	1008
2	rs139770064	G	A	0.128968	1008
2	rs9288684	C	T	0.157738	1008
2	rs12475493	G	T	0.198413	1008
2	rs9752615	G	A	0.155754	1008
2	rs9750891	A	G	0.145833	1008
2	rs114546788	G	A	0.0119048	1008
2	rs142175689	C	T	0.0119048	1008
2	rs61068452	A	G	0.0119048	1008
2	rs60178340	G	A	0.0119048	1008
2	rs111564686	C	T	0.0119048	1008
2	rs79340715	C	T	0.0119048	1008
2	rs75276944	T	C	0.0119048	1008
2	rs79427794	C	G	0.0119048	1008
2	rs76710478	G	T	0.0119048	1008
2	rs114511196	A	G	0.0119048	1008
2	rs116105440	G	A	0.0119048	1008
2	rs79974003	T	C	0.0119048	1008
2	rs77924965	C	T	0.0119048	1008
2	rs79633276	A	G	0.0119048	1008
2	rs115199714	G	A	0.0119048	1008
2	rs201375044	A	C	0.0119048	1008
2	rs187868440	C	T	0.0119048	1008
2	rs4078396	G	C	0.152778	1008
2	rs74530494	C	G	0.0119048	1008
2	rs115936057	T	C	0.0119048	1008
2	rs76409964	T	C	0.0119048	1008
2	rs115181022	G	A	0.0119048	1008
2	rs144347447	T	C	0.0119048	1008
2	rs146054320	G	A	0.0119048	1008
2	rs140042430	A	G	0.0119048	1008
2	rs142283350	A	G	0.0119048	1008
2	rs114382983	A	G	0.0119048	1008
2	rs140608114	C	A	0.0119048	1008
2	rs147731523	C	T	0.0119048	1008
2	rs141205949	T	C	0.0119048	1008
2	rs78338187	C	T	0.0119048	1008
2	rs13427129	C	T	0.0168651	1008
2	rs13427156	C	A	0.0168651	1008
2	rs13404184	A	C	0.157738	1008
2	rs13392343	T	A	0.145833	1008
2	rs79197170	G	A	0.0119048	1008
2	rs72984248	A	G	0.0119048	1008
2	rs7570061	G	A	0.145833	1008
2	rs7599330	C	A	0.136905	1008
2	rs11903887	G	A	0.111111	1008
2	rs6705834	T	C	0.164683	1008
2	rs6712973	A	T	0.189484	1008
2	rs6605277	A	C	0.143849	1008
2	rs7602833	C	T	0.0287698	1008
2	rs66493939	T	C	0.118056	1008
2	rs72984266	C	T	0.0178571	1008
2	rs68147208	A	G	0.128968	1008
2	rs187071327	C	T	0.0109127	1008
2	rs113896321	T	C	0.145833	1008
2	rs112395076	A	G	0.150794	1008
2	rs111502414	T	C	0.0267857	1008
2	rs72984271	G	A	0.015873	1008
2	rs72984274	C	T	0.015873	1008
2	rs66905949	G	C	0.015873	1008
2	rs6708745	C	T	0.0267857	1008
2	rs147941097	C	T	0.0109127	1008
2	rs7569598	T	C	0.123016	1008
2	rs144771411	T	C	0.00992063	1008
2	rs112878010	C	T	0.112103	1008
2	rs10933431	G	C	0.679563	1008
2	rs10933432	C	G	0.819444	1008
2	rs7421448	T	C	0.697421	1008
2	rs13432536	C	T	0.123016	1008
2	rs13432627	C	T	0.122024	1008
2	rs11885054	G	C	0.66369	1008
2	rs138187520	T	C	0.183532	1008
2	rs35368576	T	C	0.015873	1008
2	rs13013293	C	T	0.015873	1008
2	rs9288685	T	C	0.340278	1008
2	rs10201557	A	C	0.339286	1008
2	rs10193128	T	C	0.335317	1008
2	rs117988494	G	C	0.320437	1008
2	rs13021947	G	A	0.014881	1008
2	rs13022011	C	T	0.014881	1008
2	rs55913569	C	T	0.014881	1008
2	rs73105541	A	G	0.175595	1008
2	rs73105542	T	A	0.175595	1008
2	rs75678492	C	T	0.175595	1008
2	rs144324652	C	T	0.185516	1008
2	rs7587242	T	C	0.871032	1008
2	rs78446823	C	A	0.184524	1008
2	rs7605743	G	T	0.014881	1008
2	rs12694926	T	G	0.014881	1008
2	rs12694927	G	A	0.014881	1008
2	rs147891479	G	C	0.174603	1008
2	rs12694928	T	A	0.014881	1008
2	rs12694929	T	C	0.014881	1008
2	rs10176163	T	A	0.014881	1008
2	rs149284075	G	A	0.173611	1008
2	rs7597516	T	A	0.014881	1008
2	rs7589369	C	G	0.014881	1008
2	rs13388142	C	T	0.014881	1008
2	rs70958386	C	A	0.108135	1008
2	rs11893401	T	C	0.494048	1008
2	rs11681000	C	T	0.497024	1008
2	rs10933433	C	G	0.497024	1008
2	rs76441182	A	G	0.175595	1008
2	rs10933434	G	T	0.497024	1008
2	rs10933435	A	G	0.497024	1008
2	rs10933436	C	A	0.497024	1008
2	rs6738961	C	T	0.498016	1008
2	rs11693862	A	G	0.497024	1008
2	rs11682791	G	A	0.496032	1008
2	rs58884803	C	G	0.492063	1008
2	rs11682728	C	T	0.492063	1008
2	rs11682798	G	A	0.492063	1008
2	rs60306113	G	A	0.174603	1008
2	rs56265336	G	A	0.497024	1008
2	rs56143615	T	C	0.497024	1008
2	rs56307293	A	G	0.497024	1008
2	rs11690230	T	G	0.685516	1008
2	rs11684313	C	T	0.497024	1008
2	rs62192869	A	C	0.497024	1008
2	rs77673016	C	T	0.174603	1008
2	rs117788315	T	C	0.174603	1008
2	rs7557877	A	G	0.685516	1008
2	rs11677508	C	T	0.497024	1008
2	rs6756920	T	C	0.497024	1008
2	rs6719575	G	A	0.497024	1008
2	rs6759973	T	C	0.685516	1008
2	rs12987520	T	C	0.188492	1008
2	rs13011232	C	T	0.188492	1008
2	rs62192871	G	A	0.188492	1008
2	rs62192872	C	G	0.188492	1008
2	rs10202748	A	C	0.188492	1008
2	rs7421653	G	A	0.6875	1008
2	rs7419666	T	C	0.188492	1008
2	rs144181925	T	C	0.334325	1008
2	rs140053128	T	G	0.364087	1008
2	rs145555157	C	T	0.168651	1008
2	rs147786898	G	A	0.619048	1008
2	rs141269324	C	T	0.030754	1008
2	rs1135173	G	A	0.0178571	1008
2	rs36137020	G	A	0.178571	1008
2	rs36180605	T	G	0.77381	1008
2	rs36189208	T	C	0.952381	1008
2	rs36181881	A	G	0.983135	1008
2	rs149355571	A	G	0.323413	1008
2	rs145542860	A	G	0.320437	1008
2	rs147731559	C	G	0.321429	1008
2	rs142582288	G	T	0.324405	1008
2	rs36171341	A	G	0.631944	1008
2	rs138059666	G	A	0.030754	1008
2	rs183064257	G	A	0.030754	1008
2	rs149513640	C	G	0.322421	1008
2	rs141392009	G	A	0.030754	1008
2	rs147467692	A	G	0.322421	1008
2	rs140185860	C	A	0.322421	1008
2	rs36173458	T	A	0.176587	1008
2	rs36157180	C	T	0.660714	1008
2	rs36134067	G	A	0.62996	1008
2	rs140384610	G	A	0.176587	1008
2	rs146523041	C	T	0.62996	1008
2	rs140803184	G	C	0.660714	1008
2	rs150142503	A	T	0.322421	1008
2	rs148967109	G	A	0.983135	1008
2	rs147030167	T	A	0.030754	1008
2	rs147318408	C	T	0.627976	1008
2	rs148377885	G	T	0.65873	1008
2	rs141500584	T	C	0.65873	1008
2	rs150889436	G	A	0.65873	1008
2	rs139514935	C	T	0.030754	1008
2	rs149701000	G	A	0.65873	1008
2	rs146178696	A	G	0.65873	1008
2	rs143988935	G	T	0.030754	1008
2	rs146382281	G	A	0.66369	1008
2	rs36142114	C	T	0.66369	1008
2	rs148150189	G	C	0.100198	1008
2	rs36129046	G	T	0.66369	1008
2	rs139207110	A	G	0.66369	1008
2	rs142339885	C	A	0.66369	1008
2	rs150521622	T	C	0.66369	1008
2	rs149754149	T	G	0.66369	1008
2	rs145640497	A	G	0.319444	1008
2	rs36146561	G	C	0.66369	1008
2	rs36131515	A	G	0.664683	1008
2	rs36171197	C	G	0.66369	1008
2	rs142911999	G	A	0.633929	1008
2	rs145129423	C	T	0.66369	1008
2	rs141161975	C	T	0.190476	1008
2	rs36138569	T	C	0.664683	1008
2	rs36172244	T	C	0.66369	1008
2	rs145770967	C	A	0.0168651	1008
2	rs148922430	C	G	0.00297619	1008
2	rs36148770	T	C	0.66369	1008
2	rs36149367	T	C	0.983135	1008
2	rs142158720	C	T	0.0287698	1008
2	rs36149390	G	A	0.66369	1008
2	rs144464429	C	T	0.0198413	1008
2	rs36180389	G	A	0.66369	1008
2	rs143761504	G	C	0.190476	1008
2	rs36130536	C	T	0.66369	1008
2	rs142179672	A	G	0.219246	1008
2	rs150839684	C	A	0.0287698	1008
2	rs139326470	A	G	0.66369	1008
2	rs146554627	G	A	0.0287698	1008
2	rs141410484	C	A	0.66369	1008
2	rs143865234	C	T	0.66369	1008
2	rs36197564	G	A	0.219246	1008
2	rs36194657	A	G	0.66369	1008
2	rs36151663	C	T	0.662698	1008
2	rs36136502	G	A	0.66369	1008
2	rs137945009	C	A	0.664683	1008
2	rs143436458	A	C	0.664683	1008
2	rs147212233	G	A	0.66369	1008
2	rs138935419	A	C	0.0287698	1008
2	rs149294471	A	G	0.983135	1008
2	rs144572050	C	T	0.983135	1008
2	rs148527873	C	T	0.634921	1008
2	rs142888286	T	C	0.983135	1008
2	rs146095751	G	A	0.983135	1008
2	rs140009180	C	T	0.66369	1008
2	rs569621189	A	G	0.147817	1008
2	rs150035249	A	T	0.983135	1008
2	rs147595122	T	C	0.348214	1008
2	rs141917895	A	G	0.348214	1008
2	rs138923135	C	T	0.348214	1008
2	rs141375487	T	C	0.348214	1008
2	rs138015578	A	G	0.348214	1008
2	rs149515675	A	G	0.348214	1008
2	rs36131511	G	A	0.348214	1008
2	rs141947881	C	T	0.0287698	1008
2	rs36162295	C	G	0.348214	1008
2	rs36130256	C	T	0.348214	1008
2	rs144828012	C	A	0.0287698	1008
2	rs145742767	C	T	0.0168651	1008
2	rs148827642	G	T	0.348214	1008
2	rs143588376	C	T	0.348214	1008
2	rs36136752	G	A	0.348214	1008
2	rs36145835	G	T	0.350198	1008
2	rs36195783	G	A	0.350198	1008
2	rs36153144	G	A	0.350198	1008
2	rs36183661	C	G	0.348214	1008
2	rs36138480	G	A	0.348214	1008
2	rs36172148	T	A	0.348214	1008
2	rs36131975	T	C	0.348214	1008
2	rs36129915	G	T	0.348214	1008
2	rs140393955	A	G	0.1875	1008
2	rs36179371	G	A	0.983135	1008
2	rs36142198	A	C	0.983135	1008
2	rs36127492	C	G	0.983135	1008
2	rs148118779	A	G	0.00595238	1008
2	rs36165346	A	G	0.634921	1008
2	rs36153082	T	C	0.982143	1008
2	rs36181983	T	C	0.983135	1008
2	rs150943557	A	G	0.634921	1008
2	rs36164374	G	A	0.0168651	1008
2	rs36177526	G	A	0.0168651	1008
2	rs36133610	G	A	0.983135	1008
2	rs74222529	C	T	0.983135	1008
2	rs67498812	A	G	0.0168651	1008
2	rs62192874	G	A	0.0168651	1008
2	rs35349669	C	T	0.0168651	1008
2	rs143977003	G	A	0.0416667	1008
2	rs28669088	C	T	0.0168651	1008
2	rs28534487	C	A	0.0168651	1008
2	rs140005135	T	C	0.00595238	1008
2	rs28655385	C	A	0.0168651	1008
2	rs28459768	A	C	0.0168651	1008
2	rs28538620	A	G	0.330357	1008
2	rs28593218	T	C	0.330357	1008
2	rs28478933	C	A	0.0168651	1008
2	rs28429042	C	T	0.0168651	1008
2	rs28631646	C	T	0.0168651	1008
2	rs28539971	G	A	0.0168651	1008
2	rs35877172	C	T	0.0168651	1008
2	rs28605534	G	C	0.0168651	1008
2	rs28609111	G	A	0.0178571	1008
2	rs28576692	T	C	0.0168651	1008
2	rs28751960	A	T	0.560516	1008
2	rs145096292	A	G	0.0168651	1008
2	rs7568027	A	G	0.0168651	1008
2	rs7559212	A	C	0.0168651	1008
2	rs4284829	A	C	0.420635	1008
2	rs4430948	A	G	0.421627	1008
2	rs146216798	G	A	0.0267857	1008
2	rs11673739	A	G	0.419643	1008
2	rs144387809	G	C	0.0128968	1008
2	rs70958387	G	A	0.0267857	1008
2	rs6715810	C	T	0.257937	1008
2	rs10929180	G	C	0.421627	1008
2	rs10929181	C	T	0.421627	1008
2	rs10929193	C	G	0.72619	1008
2	rs145320734	C	T	0.0367063	1008
2	rs7607736	C	T	0.015873	1008
2	rs10175194	C	T	0.394841	1008
2	rs6715767	G	A	0.015873	1008
2	rs139811640	A	T	0.0882937	1008
2	rs10182994	G	A	0.422619	1008
2	rs7558417	C	T	0.015873	1008
2	rs113685802	C	T	0.0882937	1008
2	rs7583176	A	G	0.526786	1008
2	rs7570320	C	A	0.015873	1008
2	rs138213826	C	T	0.0882937	1008
2	rs11889446	A	G	0.513889	1008
2	rs12052961	A	G	0.526786	1008
2	rs12469146	C	T	0.0882937	1008
2	rs75702920	A	G	0.0882937	1008
2	rs7577360	G	A	0.015873	1008
2	rs7581787	A	C	0.015873	1008
2	rs62192877	G	T	0.526786	1008
2	rs6727452	A	G	0.215278	1008
2	rs12472960	G	A	0.0882937	1008
2	rs70958388	G	A	0.0882937	1008
2	rs68160732	A	C	0.212302	1008
2	rs12474023	G	A	0.0882937	1008
2	rs10803668	G	T	0.423611	1008
2	rs7569837	T	C	0.47123	1008
2	rs10754947	G	A	0.0168651	1008
2	rs80235307	A	G	0.178571	1008
2	rs143172481	A	G	0.0882937	1008
2	rs80106733	A	C	0.0882937	1008
2	rs6431237	A	G	0.015873	1008
2	rs6741388	C	T	0.683532	1008
2	rs59836591	G	A	0.423611	1008
2	rs6431239	G	A	0.0168651	1008
2	rs13408647	G	A	0.395833	1008
2	rs72972231	C	T	0.212302	1008
2	rs13385922	C	T	0.683532	1008
2	rs189307103	G	T	0.0248016	1008
2	rs113167115	C	T	0.212302	1008
2	rs79316755	T	G	0.213294	1008
2	rs7568389	C	G	0.015873	1008
2	rs7597763	A	C	0.015873	1008
2	rs10193017	G	A	0.424603	1008
2	rs182258080	T	C	0.0277778	1008
2	rs10179304	T	A	0.396825	1008
2	rs72972236	T	C	0.212302	1008
2	rs140102880	G	A	0.031746	1008
2	rs140971744	A	G	0.031746	1008
2	rs144814229	G	A	0.0277778	1008
2	rs62192878	G	C	0.078373	1008
2	rs12470626	T	C	0.0902778	1008
2	rs10199551	G	A	0.423611	1008
2	rs6709380	C	T	0.445437	1008
2	rs6720896	T	C	0.422619	1008
2	rs6737719	G	A	0.984127	1008
2	rs10929072	T	C	0.770833	1008
2	rs78886327	C	A	0.213294	1008
2	rs76190789	C	T	0.213294	1008
2	rs72972247	T	C	0.214286	1008
2	rs116943544	G	A	0.0267857	1008
2	rs72972249	C	G	0.214286	1008
2	rs72972252	C	T	0.213294	1008
2	rs4585024	A	G	0.984127	1008
2	rs181998356	T	C	0.0277778	1008
2	rs62192879	T	G	0.077381	1008
2	rs72972255	C	T	0.212302	1008
2	rs72972257	G	A	0.213294	1008
2	rs74547226	T	G	0.213294	1008
2	rs141547857	G	A	0.030754	1008
2	rs191668981	C	A	0.0267857	1008
2	rs117103380	C	A	0.0902778	1008
2	rs138336976	G	A	0.0902778	1008
2	rs70940831	G	A	0.0267857	1008
2	rs70940832	C	T	0.0267857	1008
2	rs4571051	T	C	0.968254	1008
2	rs72972259	T	C	0.030754	1008
2	rs141160764	G	A	0.0337302	1008
2	rs4503982	T	C	0.239087	1008
2	rs74843215	G	A	0.0496032	1008
2	rs4436949	A	G	0.59623	1008
2	rs6431381	C	G	0.272817	1008
2	rs6740918	G	A	0.309524	1008
2	rs11686233	C	G	0.0386905	1008
2	rs79339118	G	A	0.0486111	1008
2	rs7584458	A	G	0.548611	1008
2	rs12612322	G	T	0.338294	1008
2	rs35060000	G	A	0.00297619	1008
2	rs76413167	C	T	0.320437	1008
2	rs117684491	C	A	0.0654762	1008
2	rs79851246	C	T	0.117063	1008
2	rs75961839	T	C	0.387897	1008
2	rs80143879	G	A	0.318452	1008
2	rs7605022	G	C	0.387897	1008
2	rs118155976	A	G	0.0674603	1008
2	rs145215831	C	T	0.0664683	1008
2	rs3890760	T	C	0.387897	1008
2	rs548725027	G	C	0.0664683	1008
2	rs79330248	G	A	0.0664683	1008
2	rs56063952	A	G	0.359127	1008
2	rs77821438	C	T	0.0664683	1008
2	rs3924334	T	A	0.385913	1008
2	rs117942967	T	C	0.0674603	1008
2	rs117604648	C	A	0.0664683	1008
2	rs10176734	G	T	0.388889	1008
2	rs10168693	A	G	0.389881	1008
2	rs10203185	C	T	0.388889	1008
2	rs11675867	A	T	0.389881	1008
2	rs70940834	C	T	0.0674603	1008
2	rs11681058	G	T	0.385913	1008
2	rs34888825	C	T	0.389881	1008
2	rs3924336	T	G	0.353175	1008
2	rs6706611	G	A	0.352183	1008
2	rs13027728	G	C	0.454365	1008
2	rs34587266	T	C	0.00297619	1008
2	rs11680711	A	G	0.44246	1008
2	rs10929185	C	T	0.352183	1008
2	rs7569134	G	C	0.0337302	1008
2	rs7569827	G	A	0.797619	1008
2	rs6719549	G	A	0.354167	1008
2	rs6722529	G	A	0.354167	1008
2	rs12692197	G	A	0.732143	1008
2	rs77331313	G	A	0.0674603	1008
2	rs150889258	C	T	0.0208333	1008
2	rs57365147	C	T	0.047619	1008
2	rs76475433	C	T	0.047619	1008
2	rs6760912	A	G	0.956349	1008
2	rs4468807	C	T	0.0426587	1008
2	rs6761018	A	C	0.950397	1008
2	rs34865199	A	G	0.031746	1008
2	rs140353691	C	T	0.0386905	1008
2	rs7346	G	A	0.348214	1008
2	rs9247	C	T	0.348214	1008
2	rs1135727	A	G	0.786706	1008
2	rs28505715	G	C	0.031746	1008
2	rs62192898	G	C	0.378968	1008
2	rs150941521	G	A	0.0337302	1008
2	rs56404638	A	G	0.366071	1008
2	rs13408498	T	C	0.366071	1008
2	rs3792117	G	A	0.173611	1008
2	rs1057258	C	T	0.405754	1008
2	rs14243	A	G	0.366071	1008
2	rs13031194	G	A	0.0188492	1008
2	rs12986637	C	T	0.0188492	1008
2	rs1319885	T	C	0.953373	1008
2	rs34547900	C	A	0.0277778	1008
2	rs4663834	T	G	0.954365	1008
2	rs6431580	T	G	0.958333	1008
2	rs78835907	G	A	0.34127	1008
2	rs6431586	G	A	0.34623	1008
2	rs56805998	G	A	0.350198	1008
2	rs148924241	A	C	0.0376984	1008
2	rs78765795	G	A	0.181548	1008
2	rs13021297	G	A	0.348214	1008
2	rs13021302	G	A	0.347222	1008
2	rs12616785	C	T	0.177579	1008
2	rs146195690	C	T	0.0327381	1008
2	rs4663308	A	G	0.0357143	1008
2	rs7580869	A	G	0.964286	1008
2	rs35915288	T	C	0.0327381	1008
2	rs118005499	G	C	0.0376984	1008
2	rs10198411	T	C	0.0982143	1008
2	rs72974304	C	T	0.0912698	1008
2	rs34032722	C	T	0.0218254	1008
2	rs35944010	G	A	0.136905	1008
2	rs13032115	A	G	0.132937	1008
2	rs13020354	T	C	0.100198	1008
2	rs112306382	C	T	0.0992063	1008
2	rs111345303	G	T	0.103175	1008
2	rs34194100	C	T	0.014881	1008
2	rs6757418	G	C	0.104167	1008
2	rs113359105	C	T	0.104167	1008
2	rs4663970	C	G	0.0357143	1008
2	rs10196609	C	G	0.0625	1008
2	rs13025632	T	C	0.0357143	1008
2	rs2341566	A	G	0.152778	1008
2	rs12996460	A	G	0.00198413	1008
2	rs143063741	G	T	0.0436508	1008
2	rs35543039	C	T	0.0228175	1008
2	rs78002111	A	T	0.0952381	1008
2	rs34587406	C	T	0.0198413	1008
2	rs56335880	C	T	0.015873	1008
2	rs11674242	C	T	0.0228175	1008
2	rs2341565	A	G	0.0357143	1008
2	rs56164004	G	A	0.0128968	1008
2	rs2341564	G	C	0.0228175	1008
2	rs56352307	A	G	0.0128968	1008
2	rs13023412	A	G	0.0238095	1008
2	rs4663337	A	G	0.0238095	1008
2	rs7569497	G	A	0.0357143	1008
2	rs1866879	T	G	0.0238095	1008
2	rs34768789	A	G	0.0367063	1008
2	rs59199559	G	A	0.0198413	1008
2	rs12471808	A	T	0.872024	1008
2	rs12472651	A	T	0.831349	1008
2	rs10199994	G	C	0.202381	1008
2	rs13398038	C	T	0.046627	1008
2	rs10211468	C	T	0.840278	1008
2	rs76384978	A	G	0.0218254	1008
2	rs76326633	G	C	0.0496032	1008
2	rs7564252	G	A	0.155754	1008
2	rs62192908	C	T	0.047619	1008
2	rs11888665	T	C	0.0922619	1008
2	rs62192909	C	T	0.0188492	1008
2	rs111701932	A	G	0.114087	1008
2	rs144808121	C	T	0.0486111	1008
2	rs4663977	A	C	0.987103	1008
2	rs72974350	G	A	0.0972222	1008
2	rs4663340	T	C	0.0902778	1008
2	rs34701569	C	G	0.319444	1008
2	rs7601414	C	T	0.0208333	1008
2	rs7563345	A	G	0.444444	1008
2	rs13003866	G	A	0.320437	1008
2	rs143211303	C	T	0.0198413	1008
2	rs930449	G	A	0.411706	1008
2	rs72974351	G	A	0.0248016	1008
2	rs62192912	C	T	0.0753968	1008
2	rs2083575	T	C	0.0128968	1008
2	rs151004233	G	A	0.0128968	1008
2	rs181599404	C	A	0.0337302	1008
2	rs28454240	C	T	0.322421	1008
2	rs13418066	A	C	0.322421	1008
2	rs13412102	T	C	0.356151	1008
2	rs12692250	G	T	0.356151	1008
2	rs10206299	G	T	0.323413	1008
2	rs10192579	T	G	0.356151	1008
2	rs6717560	T	C	0.584325	1008
2	rs10187752	C	T	0.344246	1008
2	rs77621410	A	G	0.0128968	1008
2	rs12471449	C	G	0.094246	1008
2	rs11688431	T	C	0.343254	1008
2	rs7587485	G	C	0.0813492	1008
2	rs75528415	T	G	0.0198413	1008
2	rs1596017	C	T	0.343254	1008
2	rs1596016	G	A	0.436508	1008
2	rs73110037	C	A	0.0823413	1008
2	rs11690131	T	C	0.343254	1008
2	rs11694081	A	T	0.343254	1008
2	rs62192926	G	A	0.0763889	1008
2	rs11897336	C	A	0.0367063	1008
2	rs74660875	A	C	0.0892857	1008
2	rs11687982	C	T	0.378968	1008
2	rs57215884	A	G	0.0833333	1008
2	rs73110043	C	A	0.0119048	1008
2	rs10929322	C	T	0.342262	1008
2	rs182215792	G	A	0.0248016	1008
2	rs118043049	C	T	0.0238095	1008
2	rs10929325	G	A	0.342262	1008
2	rs10929326	T	G	0.376984	1008
2	rs10186850	C	A	0.321429	1008
2	rs145976437	C	T	0.0208333	1008
2	rs117833040	A	G	0.0644841	1008
2	rs75036194	G	A	0.00892857	1008
2	rs13432541	G	A	0.0813492	1008
2	rs80326545	G	A	0.00892857	1008
2	rs10203952	A	G	0.356151	1008
2	rs10167613	G	A	0.321429	1008
2	rs58553066	T	C	0.0912698	1008
2	rs2880080	G	T	0.320437	1008
2	rs72974369	C	T	0.0337302	1008
2	rs12474375	C	T	0.0813492	1008
2	rs2119505	G	A	0.320437	1008
2	rs2119504	C	A	0.43254	1008
2	rs4663346	G	C	0.0823413	1008
2	rs79026438	A	C	0.00992063	1008
2	rs141530644	G	A	0.0238095	1008
2	rs11679791	G	T	0.340278	1008
2	rs76550252	C	A	0.00892857	1008
2	rs150593971	C	T	0.0198413	1008
2	rs11680089	G	C	0.320437	1008
2	rs11680130	G	A	0.320437	1008
2	rs56049444	C	T	0.321429	1008
2	rs55835501	C	T	0.322421	1008
2	rs56227616	T	C	0.322421	1008
2	rs12477844	C	T	0.0813492	1008
2	rs78705879	C	T	0.00892857	1008
2	rs75336010	T	G	0.0426587	1008
2	rs142439590	T	C	0.0347222	1008
2	rs10210302	C	T	0.321429	1008
2	rs75824126	G	C	0.0208333	1008
2	rs146693112	G	A	0.031746	1008
2	rs1816753	T	C	0.497024	1008
2	rs12476635	T	C	0.0912698	1008
2	rs74599577	A	T	0.0208333	1008
2	rs2289477	T	G	0.322421	1008
2	rs10199278	C	G	0.322421	1008
2	rs12692254	A	T	0.322421	1008
2	rs6752107	G	A	0.321429	1008
2	rs6738490	T	C	0.321429	1008
2	rs74925974	C	T	0.0208333	1008
2	rs6431654	C	T	0.321429	1008
2	rs6745825	A	G	0.322421	1008
2	rs6431655	A	G	0.488095	1008
2	rs3792114	A	G	0.0357143	1008
2	rs72974384	T	C	0.0188492	1008
2	rs6705964	G	C	0.321429	1008
2	rs13388025	T	A	0.112103	1008
2	rs77349464	C	G	0.0198413	1008
2	rs10186415	G	A	0.0823413	1008
2	rs6758145	A	T	0.112103	1008
2	rs115292229	C	T	0.00992063	1008
2	rs2119503	G	A	0.111111	1008
2	rs77591382	A	G	0.0813492	1008
2	rs11685932	G	A	0.433532	1008
2	rs182772696	G	A	0.0198413	1008
2	rs6431659	A	G	0.433532	1008
2	rs6431660	A	G	0.322421	1008
2	rs6431661	C	T	0.322421	1008
2	rs34123137	T	A	0.322421	1008
2	rs1441090	G	A	0.0813492	1008
2	rs78528693	G	T	0.0744048	1008
2	rs6758317	C	T	0.12996	1008
2	rs62192932	C	T	0.0545635	1008
2	rs10164737	C	T	0.321429	1008
2	rs75632867	A	C	0.0198413	1008
2	rs78446401	G	A	0.00892857	1008
2	rs13391356	T	C	0.322421	1008
2	rs6737398	G	A	0.43254	1008
2	rs78853161	C	T	0.0198413	1008
2	rs73110098	G	A	0.0813492	1008
2	rs74545398	A	T	0.0406746	1008
2	rs12162308	C	G	0.322421	1008
2	rs6708373	A	G	0.322421	1008
2	rs10165561	G	C	0.322421	1008
2	rs35812841	C	G	0.433532	1008
2	rs12994997	G	A	0.322421	1008
2	rs74603889	C	G	0.0198413	1008
2	rs13009506	G	T	0.322421	1008
2	rs145055773	T	C	0.031746	1008
2	rs78539102	T	C	0.00992063	1008
2	rs3792112	C	T	0.322421	1008
2	rs75402247	C	T	0.0198413	1008
2	rs12994971	C	T	0.322421	1008
2	rs12105443	C	T	0.0208333	1008
2	rs3792111	C	T	0.322421	1008
2	rs3828309	A	G	0.324405	1008
2	rs3792110	A	T	0.485119	1008
2	rs11682898	C	T	0.0386905	1008
2	rs2289476	C	A	0.0386905	1008
2	rs2289475	G	C	0.450397	1008
2	rs2289474	C	T	0.322421	1008
2	rs2289472	C	T	0.322421	1008
2	rs140476598	G	A	0.031746	1008
2	rs2241880	A	G	0.322421	1008
2	rs2241879	G	A	0.322421	1008
2	rs2241878	T	C	0.322421	1008
2	rs73998327	A	G	0.00992063	1008
2	rs3792109	G	A	0.322421	1008
2	rs3792108	T	C	0.322421	1008
2	rs36001488	C	T	0.322421	1008
2	rs116845637	C	T	0.031746	1008
2	rs12472475	G	A	0.0793651	1008
2	rs3816234	G	A	0.322421	1008
2	rs2241877	A	G	0.486111	1008
2	rs2241876	T	G	0.460317	1008
2	rs7600743	A	G	0.0625	1008
2	rs7585217	G	A	0.047619	1008
2	rs7587633	T	C	0.459325	1008
2	rs3792106	T	C	0.37004	1008
2	rs76235116	G	A	0.014881	1008
2	rs117809958	T	A	0.0238095	1008
2	rs75628963	C	T	0.0198413	1008
2	rs2278610	T	A	0.0595238	1008
2	rs76759440	C	T	0.0198413	1008
2	rs75902620	G	A	0.00892857	1008
2	rs4663396	C	T	0.167659	1008
2	rs10196794	G	A	0.322421	1008
2	rs7595748	A	G	0.492063	1008
2	rs7595856	A	G	0.169643	1008
2	rs4663402	A	T	0.0793651	1008
2	rs7587051	G	C	0.548611	1008
2	rs13005285	T	G	0.449405	1008
2	rs117584396	A	C	0.0446429	1008
2	rs139896963	G	A	0.0198413	1008
2	rs114499018	G	A	0.0198413	1008
2	rs78778324	A	G	0.00892857	1008
2	rs6753686	C	T	0.047619	1008
2	rs6431259	T	C	0.459325	1008
2	rs77498715	A	G	0.0198413	1008
2	rs4663136	C	G	0.458333	1008
2	rs77271800	A	T	0.00892857	1008
2	rs77096996	C	T	0.0198413	1008
2	rs6754677	G	A	0.409722	1008
2	rs6431262	G	T	0.458333	1008
2	rs117110998	A	G	0.0347222	1008
2	rs117378524	C	T	0.031746	1008
2	rs74427023	A	G	0.00992063	1008
2	rs4663420	T	C	0.0793651	1008
2	rs4663421	G	C	0.0803571	1008
2	rs78930461	A	G	0.00992063	1008
2	rs140671487	C	T	0.0248016	1008
2	rs80149599	G	A	0.0198413	1008
2	rs3749079	C	T	0.455357	1008
2	rs76072155	C	A	0.186508	1008
2	rs72976353	T	C	0.047619	1008
2	rs1045095	T	C	0.493056	1008
2	rs1045100	T	C	0.321429	1008
2	rs11682236	A	G	0.047619	1008
2	rs117999817	A	G	0.0347222	1008
2	rs10803619	C	T	0.047619	1008
2	rs6861	T	C	0.458333	1008
2	rs10929032	C	G	0.047619	1008
2	rs11894529	T	C	0.458333	1008
2	rs10929033	T	C	0.457341	1008
2	rs11893210	A	G	0.359127	1008
2	rs118167887	G	A	0.0248016	1008
2	rs150602705	C	T	0.031746	1008
2	rs74648383	T	C	0.0238095	1008
2	rs77128632	T	A	0.0198413	1008
2	rs10187822	C	T	0.321429	1008
2	rs10195395	T	C	0.321429	1008
2	rs10178603	G	A	0.321429	1008
2	rs10192702	A	C	0.322421	1008
2	rs7559194	G	A	0.322421	1008
2	rs142566452	G	A	0.0248016	1008
2	rs140725980	A	G	0.078373	1008
2	rs7581670	T	A	0.047619	1008
2	rs4663429	C	T	0.490079	1008
2	rs58040982	G	A	0.078373	1008
2	rs74269702	G	A	0.0198413	1008
2	rs13411660	C	T	0.326389	1008
2	rs74514140	T	C	0.0198413	1008
2	rs11886745	G	A	0.112103	1008
2	rs4663147	G	A	0.110119	1008
2	rs6759896	G	A	0.441468	1008
2	rs6431270	G	A	0.472222	1008
2	rs6717493	C	T	0.457341	1008
2	rs6705993	G	A	0.460317	1008
2	rs74270403	A	T	0.0198413	1008
2	rs76392388	C	A	0.0198413	1008
2	rs140443304	G	C	0.0198413	1008
2	rs7588509	T	C	0.030754	1008
2	rs117388334	A	G	0.0763889	1008
2	rs184912596	C	T	0.0416667	1008
2	rs79659607	G	C	0.0198413	1008
2	rs74198395	G	A	0.0198413	1008
2	rs80253828	G	A	0.0337302	1008
2	rs1978921	G	A	0.0813492	1008
2	rs138981595	G	A	0.0198413	1008
2	rs78571834	T	A	0.014881	1008
2	rs3762588	A	G	0.186508	1008
2	rs77217878	C	G	0.0198413	1008
2	rs142534368	G	A	0.0119048	1008
2	rs76041982	A	G	0.0198413	1008
2	rs76159808	G	A	0.0198413	1008
2	rs74587219	C	T	0.0198413	1008
2	rs6431282	C	T	0.0109127	1008
2	rs10199833	C	T	0.030754	1008
2	rs138465712	A	G	0.030754	1008
2	rs3792105	T	C	0.030754	1008
2	rs3792104	G	T	0.0109127	1008
2	rs143845894	G	T	0.0208333	1008
2	rs73114295	T	C	0.0198413	1008
2	rs75084045	T	G	0.0198413	1008
2	rs12623795	C	T	0.0843254	1008
2	rs10172939	T	C	0.41369	1008
2	rs181158151	G	C	0.0863095	1008
2	rs181551938	T	C	0.0198413	1008
2	rs60491550	T	C	0.115079	1008
2	rs6745476	G	A	0.513889	1008
2	rs149253134	C	T	0.0128968	1008
2	rs118115153	C	T	0.0615079	1008
2	rs74439167	T	G	0.0446429	1008
2	rs145985685	G	T	0.0198413	1008
2	rs4663490	G	A	0.0853175	1008
2	rs2304776	C	T	0.349206	1008
2	rs148233262	G	A	0.0426587	1008
2	rs74356516	C	T	0.00198413	1008
2	rs61062196	T	G	0.031746	1008
2	rs111534661	T	C	0.0992063	1008
2	rs55863333	G	C	0.130952	1008
2	rs3762586	C	A	0.0119048	1008
2	rs11891546	T	G	0.459325	1008
2	rs11890336	A	C	0.520833	1008
2	rs72976387	A	G	0.0992063	1008
2	rs61663609	A	C	0.0694444	1008
2	rs7608122	C	G	0.519841	1008
2	rs10168355	G	A	0.421627	1008
2	rs10168367	G	A	0.031746	1008
2	rs60722254	A	T	0.0694444	1008
2	rs4663508	A	G	0.0694444	1008
2	rs73116218	G	A	0.031746	1008
2	rs12615904	C	G	0.0694444	1008
2	rs3792100	A	G	0.520833	1008
2	rs76744094	C	T	0.0257937	1008
2	rs3792098	G	A	0.421627	1008
2	rs6756706	G	A	0.422619	1008
2	rs6710735	C	G	0.521825	1008
2	rs74420336	G	A	0.0694444	1008
2	rs77426202	C	T	0.0694444	1008
2	rs13002340	G	A	0.34127	1008
2	rs13400538	C	T	0.383929	1008
2	rs1965811	T	C	0.520833	1008
2	rs1972906	G	T	0.0376984	1008
2	rs55991949	C	A	0.383929	1008
2	rs79951420	A	G	0.0694444	1008
2	rs1000547	A	G	0.520833	1008
2	rs2304774	G	C	0.384921	1008
2	rs2304773	C	T	0.0376984	1008
2	rs73119905	T	A	0.0376984	1008
2	rs6728032	T	C	0.136905	1008
2	rs6728183	T	C	0.107143	1008
2	rs12997325	A	G	0.383929	1008
2	rs894100	T	G	0.520833	1008
2	rs745498	T	G	0.519841	1008
2	rs3792097	A	G	0.519841	1008
2	rs3792096	A	G	0.519841	1008
2	rs3792095	G	A	0.0119048	1008
2	rs66706635	A	G	0.0376984	1008
2	rs2241875	G	A	0.518849	1008
2	rs6431305	A	G	0.518849	1008
2	rs28605452	A	G	0.0119048	1008
2	rs35502484	A	G	0.0694444	1008
2	rs1000141	C	T	0.407738	1008
2	rs78191154	C	T	0.0248016	1008
```
