## Supplementary material for "Characterization of shared and ancestry-specific signals driving complex traits using multi-ancestry fine-mapping": s2_ref.bim

```
2	rs61282047	0	233243156	T	C
2	rs1130335	0	233243586	C	T
2	rs2014448	0	233243660	T	C
2	rs4973525	0	233243876	G	T
2	rs13026692	0	233243981	A	T
2	rs2853374	0	233244586	C	G
2	rs55977653	0	233244843	G	A
2	rs112086583	0	233246876	A	T
2	rs1049109	0	233247027	C	T
2	rs7599982	0	233247873	G	A
2	rs7573222	0	233247934	A	C
2	rs7600132	0	233248198	C	A
2	rs2741313	0	233248206	C	T
2	rs11689384	0	233248479	G	T
2	rs10933394	0	233249080	T	C
2	rs112843250	0	233250289	C	T
2	rs151031755	0	233250589	A	C
2	rs3748971	0	233250683	C	T
2	rs55781386	0	233251068	G	C
2	rs12328730	0	233251366	C	T
2	rs73001992	0	233251534	C	A
2	rs111285215	0	233251559	A	G
2	rs73001995	0	233251866	A	T
2	rs117307467	0	233252542	G	C
2	rs4073596	0	233252637	T	C
2	rs73001998	0	233252821	C	T
2	rs143519991	0	233252872	G	A
2	rs4075405	0	233253060	G	C
2	rs117550132	0	233253329	G	C
2	rs117023435	0	233253359	G	T
2	rs2741315	0	233253493	A	G
2	rs73002000	0	233254052	C	T
2	rs12694902	0	233254734	G	A
2	rs73003804	0	233254840	G	A
2	rs13386140	0	233255052	T	C
2	rs117469798	0	233255881	C	T
2	rs148704497	0	233255924	A	G
2	rs2697765	0	233256045	T	C
2	rs60762948	0	233256271	C	T
2	rs144545143	0	233256349	C	T
2	rs146604707	0	233256359	G	A
2	rs144953555	0	233256601	C	T
2	rs55906053	0	233257286	T	A
2	rs35056534	0	233257458	T	C
2	rs2853406	0	233257532	A	G
2	rs2344360	0	233259092	C	T
2	rs11687072	0	233259466	A	G
2	rs34356510	0	233259666	G	A
2	rs13002558	0	233259772	G	A
2	rs75215353	0	233260368	G	A
2	rs117450585	0	233260509	G	A
2	rs117301317	0	233261585	C	T
2	rs147768441	0	233262146	C	T
2	rs2853376	0	233262192	G	A
2	rs146997410	0	233262211	T	C
2	rs2678488	0	233262277	A	C
2	rs143143281	0	233262825	C	T
2	rs56808819	0	233263697	C	T
2	rs4638787	0	233263902	G	A
2	rs1969318	0	233264005	G	A
2	rs2139026	0	233264910	G	A
2	rs2139027	0	233264936	A	G
2	rs10174443	0	233265644	G	A
2	rs2678489	0	233265983	T	C
2	rs72617174	0	233265991	C	T
2	rs141569550	0	233266297	G	A
2	rs10177963	0	233266770	G	A
2	rs193123627	0	233266798	C	T
2	rs144000513	0	233266842	A	G
2	rs35603060	0	233266866	C	T
2	rs2853377	0	233266995	G	A
2	rs145160502	0	233267303	C	A
2	rs2244037	0	233268165	T	C
2	rs2697766	0	233268715	C	T
2	rs2697767	0	233269859	C	T
2	rs2697768	0	233270917	A	C
2	rs58457058	0	233271226	C	A
2	rs2697769	0	233271267	A	T
2	rs11678251	0	233271287	G	A
2	rs139390240	0	233271438	C	T
2	rs111524519	0	233271763	C	A
2	rs2945420	0	233272146	G	C
2	rs2678517	0	233272162	G	A
2	rs6728119	0	233272528	G	T
2	rs2090543	0	233274145	G	C
2	rs56080708	0	233274475	C	A
2	rs1048995	0	233274509	C	G
2	rs1009934	0	233274880	C	G
2	rs77825088	0	233275334	C	T
2	rs2697781	0	233275719	T	C
2	rs117671749	0	233276422	C	T
2	rs149722953	0	233277118	A	T
2	rs2697783	0	233277145	T	C
2	rs2697784	0	233277326	T	C
2	rs72617176	0	233277342	G	A
2	rs2741317	0	233278040	T	C
2	rs73003851	0	233278276	G	A
2	rs2741318	0	233278457	A	C
2	rs2741319	0	233278640	T	C
2	rs4973529	0	233278737	A	G
2	rs11883916	0	233278865	T	G
2	rs11690646	0	233279010	C	A
2	rs192941820	0	233279238	A	C
2	rs75091809	0	233279727	T	G
2	rs2741320	0	233279920	C	T
2	rs2853380	0	233280057	T	C
2	rs56121412	0	233280126	C	T
2	rs2741321	0	233280239	C	T
2	rs62192178	0	233280469	G	A
2	rs744873	0	233280565	A	G
2	rs744874	0	233280822	G	T
2	rs118117568	0	233280823	A	G
2	rs2082841	0	233280979	C	T
2	rs1878691	0	233281802	T	C
2	rs62192179	0	233282381	G	A
2	rs13023370	0	233282404	T	G
2	rs62192180	0	233282419	T	C
2	rs73003866	0	233282468	T	C
2	rs790051	0	233282536	G	A
2	rs13002718	0	233282847	C	G
2	rs62192181	0	233283015	A	T
2	rs13003548	0	233283074	G	A
2	rs184465650	0	233283735	T	C
2	rs2678520	0	233284285	A	T
2	rs77669217	0	233284590	G	A
2	rs13017092	0	233284814	C	T
2	rs72495198	0	233285139	G	A
2	rs878481	0	233285872	C	G
2	rs13024828	0	233286118	G	A
2	rs35421611	0	233286167	G	A
2	rs2853383	0	233286473	T	C
2	rs2853384	0	233286652	T	C
2	rs12478529	0	233286654	C	T
2	rs144612559	0	233286659	G	C
2	rs12466707	0	233286689	T	A
2	rs4973040	0	233287035	G	C
2	rs2697789	0	233287587	G	A
2	rs13408686	0	233287990	A	G
2	rs12988896	0	233288176	C	T
2	rs2678521	0	233288221	C	T
2	rs4973530	0	233288245	A	C
2	rs13016319	0	233288552	T	A
2	rs2573219	0	233288667	A	C
2	rs2741331	0	233288749	T	G
2	rs2573218	0	233289781	A	G
2	rs11897905	0	233290244	A	T
2	rs2853385	0	233290412	T	C
2	rs2853386	0	233290980	T	G
2	rs2853387	0	233291095	C	A
2	rs12993551	0	233291680	A	G
2	rs2981375	0	233291701	T	G
2	rs2853389	0	233291956	A	G
2	rs2853390	0	233292383	A	G
2	rs1656403	0	233292605	A	G
2	rs6437064	0	233293146	G	C
2	rs2853391	0	233293330	G	A
2	rs2853392	0	233293773	A	G
2	rs114778697	0	233294230	C	T
2	rs2853393	0	233294252	A	G
2	rs142811855	0	233294701	G	T
2	rs55927272	0	233294992	G	T
2	rs56200013	0	233295032	A	T
2	rs35865139	0	233295066	C	T
2	rs2853394	0	233295235	T	A
2	rs1015303	0	233296197	G	A
2	rs1015302	0	233296401	A	G
2	rs2853398	0	233296839	G	A
2	rs2853399	0	233296988	G	C
2	rs2678495	0	233297043	A	G
2	rs2853400	0	233297547	G	C
2	rs62192212	0	233297572	C	G
2	rs2853401	0	233297573	C	T
2	rs2853402	0	233297576	A	G
2	rs790021	0	233298119	A	C
2	rs192753734	0	233298409	C	T
2	rs2678498	0	233298634	T	C
2	rs2573229	0	233299064	C	T
2	rs2573230	0	233299085	C	T
2	rs2853404	0	233299544	T	A
2	rs2853405	0	233299668	A	G
2	rs2573231	0	233299713	G	A
2	rs9973405	0	233299945	C	G
2	rs2573232	0	233300046	T	C
2	rs116855044	0	233300221	G	A
2	rs2678499	0	233300280	A	G
2	rs2678500	0	233300449	A	G
2	rs2853436	0	233300748	A	G
2	rs34547337	0	233300755	C	T
2	rs12996863	0	233300816	T	C
2	rs28482468	0	233301421	C	A
2	rs11886043	0	233301535	T	C
2	rs79673508	0	233301652	G	C
2	rs2853412	0	233301853	G	A
2	rs2853413	0	233301992	T	A
2	rs2853414	0	233302089	G	A
2	rs2697787	0	233302590	G	T
2	rs790023	0	233302835	T	C
2	rs790024	0	233302941	C	T
2	rs790025	0	233303133	C	A
2	rs2853415	0	233303166	G	A
2	rs2853421	0	233304020	C	T
2	rs2853428	0	233304327	C	T
2	rs181045789	0	233304359	C	T
2	rs2945422	0	233304374	T	C
2	rs2741246	0	233304545	T	C
2	rs12473273	0	233304631	A	G
2	rs2741248	0	233304783	T	C
2	rs2741249	0	233304794	T	C
2	rs13025536	0	233305104	T	C
2	rs813746	0	233305126	T	C
2	rs35849718	0	233305383	C	T
2	rs2697788	0	233305432	G	A
2	rs6743237	0	233305920	G	A
2	rs2853430	0	233305999	C	T
2	rs2853431	0	233306029	C	T
2	rs2741250	0	233306369	T	C
2	rs11887947	0	233306411	C	T
2	rs112078298	0	233306551	G	A
2	rs2678502	0	233306562	A	G
2	rs790026	0	233306647	C	G
2	rs790027	0	233306836	A	G
2	rs790028	0	233306896	A	G
2	rs186955932	0	233307484	C	T
2	rs790034	0	233307534	A	C
2	rs187371173	0	233307784	G	A
2	rs790035	0	233307936	C	A
2	rs790036	0	233307956	C	T
2	rs2678504	0	233308043	C	G
2	rs790039	0	233309026	G	C
2	rs2678505	0	233309066	A	G
2	rs75829670	0	233309107	C	T
2	rs790040	0	233309548	G	A
2	rs80229452	0	233309878	G	T
2	rs67171963	0	233310014	C	T
2	rs790043	0	233310058	C	T
2	rs2853407	0	233310094	C	T
2	rs790044	0	233310149	A	G
2	rs16828879	0	233310725	C	T
2	rs790046	0	233310728	T	C
2	rs2573237	0	233311289	G	C
2	rs56758454	0	233311454	T	C
2	rs790049	0	233311489	C	G
2	rs6757881	0	233311495	T	C
2	rs13010651	0	233311639	G	A
2	rs145489700	0	233311686	A	C
2	rs147666285	0	233311687	G	C
2	rs57258596	0	233311776	G	T
2	rs149840710	0	233311812	T	C
2	rs7568055	0	233311824	A	T
2	rs2853408	0	233311898	G	T
2	rs13408133	0	233311919	T	C
2	rs34527161	0	233311929	T	A
2	rs116231978	0	233311935	A	G
2	rs60494454	0	233312025	G	A
2	rs2853409	0	233312044	C	T
2	rs117839125	0	233312106	G	A
2	rs1713296	0	233312451	A	G
2	rs55956507	0	233313146	G	A
2	rs10179764	0	233313161	G	A
2	rs6708137	0	233313185	T	C
2	rs1190413	0	233313268	A	G
2	rs1190414	0	233313354	A	G
2	rs1190417	0	233313738	G	A
2	rs1190422	0	233314591	A	T
2	rs1190423	0	233314662	A	C
2	rs1190424	0	233314997	G	T
2	rs10933396	0	233315040	C	T
2	rs150831687	0	233315167	T	G
2	rs1190425	0	233315308	C	T
2	rs3906715	0	233315444	G	A
2	rs11893605	0	233315463	G	C
2	rs112836482	0	233315878	A	G
2	rs60218633	0	233316179	G	T
2	rs148203156	0	233316815	C	T
2	rs554975415	0	233316861	C	T
2	rs2853368	0	233317190	A	G
2	rs2573238	0	233317380	A	G
2	rs186137350	0	233317395	T	C
2	rs138780582	0	233317587	A	C
2	rs6738379	0	233317648	A	G
2	rs2741268	0	233317933	A	G
2	rs118037227	0	233317934	C	A
2	rs60482662	0	233318028	A	G
2	rs3762521	0	233318224	T	C
2	rs3762520	0	233318803	C	G
2	rs72482105	0	233319499	C	T
2	rs2853411	0	233319502	G	A
2	rs147000866	0	233319512	G	A
2	rs62192256	0	233319681	C	G
2	rs72482106	0	233319705	G	C
2	rs6721457	0	233319977	G	C
2	rs3762519	0	233320885	G	A
2	rs142283983	0	233320993	A	G
2	rs61732032	0	233321641	C	T
2	rs2272422	0	233321836	G	A
2	rs149371572	0	233321982	G	A
2	rs2246004	0	233322424	T	C
2	rs2272421	0	233322875	C	T
2	rs41265121	0	233322958	T	C
2	rs2003780	0	233323177	T	C
2	rs2741269	0	233323205	C	T
2	rs2678480	0	233323525	G	A
2	rs114650033	0	233324032	T	G
2	rs2573215	0	233324209	T	G
2	rs2678481	0	233324491	A	C
2	rs2573214	0	233325004	T	C
2	rs188568456	0	233325176	G	A
2	rs60003378	0	233325228	C	T
2	rs73995639	0	233325663	C	T
2	rs55671081	0	233326058	C	T
2	rs2678482	0	233326254	C	T
2	rs11693163	0	233326446	C	T
2	rs2573213	0	233326744	T	C
2	rs4521030	0	233327208	G	A
2	rs73995640	0	233327639	C	T
2	rs13036228	0	233327891	A	G
2	rs2678483	0	233328289	T	C
2	rs2697770	0	233328430	C	T
2	rs2697771	0	233328529	A	G
2	rs185232399	0	233328589	G	T
2	rs190521336	0	233328590	T	C
2	rs142199069	0	233328616	G	A
2	rs2678484	0	233328630	C	T
2	rs56179202	0	233329065	G	A
2	rs60103224	0	233329585	A	G
2	rs114451699	0	233330092	G	A
2	rs138790138	0	233330218	T	A
2	rs115014700	0	233330536	C	T
2	rs6722706	0	233330829	C	T
2	rs2697772	0	233330886	G	A
2	rs77133485	0	233331042	C	A
2	rs2741271	0	233331507	T	G
2	rs4973042	0	233331594	T	C
2	rs2678485	0	233331634	T	C
2	rs34699962	0	233331750	C	T
2	rs117548436	0	233331886	C	T
2	rs11694174	0	233331925	G	A
2	rs11677842	0	233332395	T	G
2	rs149673008	0	233333138	T	G
2	rs180727501	0	233333399	C	T
2	rs560541936	0	233333457	C	T
2	rs2678487	0	233334207	G	C
2	rs2853416	0	233334562	T	C
2	rs140626116	0	233335101	C	T
2	rs2741275	0	233335141	G	A
2	rs57902510	0	233335269	A	G
2	rs115127032	0	233335485	T	C
2	rs79999858	0	233335519	C	T
2	rs62193762	0	233335576	A	G
2	rs35395702	0	233335682	A	G
2	rs56152230	0	233336080	C	T
2	rs6747297	0	233337240	C	G
2	rs56283912	0	233337414	G	C
2	rs12618336	0	233337455	T	C
2	rs73995647	0	233337956	G	A
2	rs73995649	0	233338110	C	T
2	rs58558164	0	233338201	C	T
2	rs73995650	0	233338498	C	T
2	rs73995651	0	233338722	A	G
2	rs73995652	0	233338773	T	G
2	rs73995653	0	233338824	A	T
2	rs151023557	0	233339284	C	T
2	rs62193765	0	233339293	A	G
2	rs2853417	0	233339467	G	T
2	rs2853418	0	233339548	C	T
2	rs16829149	0	233339669	G	T
2	rs2741276	0	233339849	G	A
2	rs147085024	0	233339914	G	A
2	rs2853419	0	233340465	G	A
2	rs12616972	0	233340715	T	C
2	rs16829151	0	233341097	C	T
2	rs13030738	0	233341366	T	A
2	rs2741277	0	233341606	A	C
2	rs2853422	0	233341733	A	G
2	rs56245891	0	233342148	A	G
2	rs145947565	0	233342327	C	A
2	rs74604672	0	233342437	G	T
2	rs2853424	0	233342618	G	A
2	rs145257486	0	233342865	C	T
2	rs117517502	0	233342985	C	T
2	rs2853425	0	233343228	G	A
2	rs12468549	0	233343274	G	A
2	rs189022732	0	233343781	G	A
2	rs2697774	0	233343798	C	T
2	rs2853427	0	233344320	C	T
2	rs2741278	0	233344728	G	C
2	rs2741279	0	233344991	T	G
2	rs746379	0	233346027	C	G
2	rs58166918	0	233346047	C	G
2	rs10201913	0	233346074	T	C
2	rs68130818	0	233346455	C	G
2	rs142492002	0	233346498	C	T
2	rs1190430	0	233346851	C	T
2	rs909431	0	233346865	A	G
2	rs6750085	0	233347919	C	G
2	rs2742077	0	233348005	G	T
2	rs73007663	0	233348552	G	T
2	rs2241755	0	233348647	G	A
2	rs76735188	0	233349610	G	C
2	rs2573246	0	233350000	C	G
2	rs79325947	0	233350287	C	T
2	rs113660447	0	233350548	G	A
2	rs116043760	0	233351736	G	A
2	rs2741282	0	233351779	T	C
2	rs116325059	0	233352028	C	A
2	rs192923053	0	233352301	C	A
2	rs2742076	0	233352391	G	A
2	rs13000690	0	233352677	G	A
2	rs2742073	0	233352763	C	T
2	rs149545721	0	233353193	A	C
2	rs2742072	0	233353568	A	T
2	rs1190468	0	233353904	G	A
2	rs200476560	0	233353978	T	A
2	rs1881493	0	233354290	C	T
2	rs188358197	0	233354373	T	C
2	rs2741284	0	233354754	G	C
2	rs2741285	0	233355092	G	A
2	rs77697666	0	233355110	C	T
2	rs56039853	0	233355232	C	A
2	rs117383631	0	233355415	C	T
2	rs10202160	0	233355438	C	T
2	rs10204715	0	233355621	C	T
2	rs1190467	0	233355668	T	C
2	rs59968229	0	233355866	C	T
2	rs12622622	0	233356480	C	T
2	rs6722876	0	233356681	T	C
2	rs6707539	0	233356770	C	A
2	rs6707802	0	233356817	G	C
2	rs1190466	0	233356838	C	T
2	rs6723231	0	233356989	T	G
2	rs2741286	0	233357038	C	T
2	rs4973532	0	233357324	T	C
2	rs1190465	0	233357370	C	T
2	rs13036012	0	233357798	C	T
2	rs12986974	0	233358020	G	A
2	rs4973533	0	233358049	G	A
2	rs2573226	0	233358661	G	A
2	rs55900939	0	233358857	T	C
2	rs75060625	0	233359921	G	C
2	rs1190463	0	233360051	A	T
2	rs7571362	0	233360483	C	T
2	rs2697806	0	233360507	C	T
2	rs4973534	0	233360982	G	A
2	rs2853439	0	233361314	G	A
2	rs1529873	0	233361935	C	T
2	rs1190462	0	233362267	C	T
2	rs78567302	0	233362975	G	A
2	rs1529872	0	233363431	A	T
2	rs4973535	0	233364274	C	T
2	rs79157492	0	233364964	A	T
2	rs1190460	0	233366740	A	C
2	rs191255208	0	233366833	G	C
2	rs754901	0	233367485	T	C
2	rs754902	0	233368342	C	G
2	rs6735034	0	233368690	G	C
2	rs1469824	0	233369418	G	C
2	rs1729227	0	233369420	C	T
2	rs1656406	0	233369541	A	G
2	rs1729228	0	233369617	C	A
2	rs1729229	0	233369785	G	A
2	rs1729230	0	233369800	A	G
2	rs77570411	0	233370025	G	A
2	rs1729231	0	233370632	C	T
2	rs2741288	0	233371296	G	A
2	rs74682688	0	233371394	C	T
2	rs56254799	0	233371589	T	C
2	rs73007685	0	233372203	A	G
2	rs1881496	0	233372355	C	T
2	rs1881495	0	233372400	C	T
2	rs1881494	0	233372766	C	G
2	rs2573223	0	233372850	A	G
2	rs2880708	0	233373726	A	C
2	rs10933397	0	233374096	A	G
2	rs79231604	0	233374211	G	A
2	rs56067289	0	233374309	A	G
2	rs2573222	0	233374516	G	A
2	rs11694874	0	233374597	A	G
2	rs75286569	0	233374702	T	C
2	rs2853441	0	233374783	T	C
2	rs2741289	0	233374845	C	A
2	rs2141422	0	233374983	A	G
2	rs77535675	0	233375335	A	G
2	rs2741290	0	233375468	G	A
2	rs2697805	0	233375771	A	G
2	rs2117770	0	233375784	T	C
2	rs115279622	0	233375977	G	A
2	rs79468746	0	233376715	G	A
2	rs2117769	0	233377401	G	A
2	rs1190457	0	233377582	T	C
2	rs13003587	0	233378172	G	A
2	rs13029540	0	233378176	T	C
2	rs116273821	0	233379338	C	T
2	rs2853442	0	233379543	A	G
2	rs2853443	0	233379933	C	A
2	rs1656404	0	233379941	G	A
2	rs2697804	0	233380020	G	A
2	rs78401431	0	233380062	T	C
2	rs55779203	0	233380718	C	T
2	rs2741292	0	233380999	T	A
2	rs2697802	0	233381175	C	T
2	rs2697801	0	233382123	G	A
2	rs55914015	0	233382515	C	T
2	rs4973045	0	233383263	G	A
2	rs2697800	0	233383416	C	T
2	rs2573212	0	233383711	C	G
2	rs2741293	0	233384133	C	T
2	rs2573211	0	233384161	C	A
2	rs76431789	0	233384693	G	A
2	rs9679173	0	233384776	C	T
2	rs2573210	0	233385025	G	A
2	rs2741294	0	233385202	C	T
2	rs2697778	0	233385321	G	A
2	rs1550094	0	233385396	G	A
2	rs116445642	0	233385432	C	T
2	rs62193795	0	233385968	C	T
2	rs77311538	0	233386148	C	G
2	rs2853444	0	233386229	T	C
2	rs2741295	0	233386328	C	T
2	rs11902035	0	233386432	G	A
2	rs2853445	0	233386583	T	C
2	rs115599535	0	233387379	T	C
2	rs733603	0	233387635	A	G
2	rs733602	0	233388311	C	T
2	rs79792358	0	233388686	G	A
2	rs2741299	0	233388813	T	G
2	rs58091792	0	233389167	G	C
2	rs2853446	0	233389326	C	T
2	rs2853447	0	233389918	A	G
2	rs2278479	0	233390807	C	T
2	rs2245601	0	233390937	A	G
2	rs77084550	0	233391303	C	G
2	rs2278478	0	233391463	A	G
2	rs12464247	0	233391753	A	T
2	rs4973536	0	233391881	G	C
2	rs4973537	0	233391965	A	G
2	rs3762529	0	233392449	A	G
2	rs12463989	0	233395029	T	C
2	rs3791729	0	233395297	G	A
2	rs3762528	0	233396375	T	C
2	rs115215242	0	233396619	G	T
2	rs12478077	0	233397156	C	T
2	rs12466358	0	233397525	T	G
2	rs3791728	0	233397794	G	C
2	rs3791727	0	233397884	C	G
2	rs2853457	0	233397968	G	A
2	rs3828246	0	233398215	G	A
2	rs11696054	0	233398523	G	T
2	rs2767	0	233400074	A	G
2	rs4973046	0	233400446	C	T
2	rs2343841	0	233400569	G	C
2	rs1004175	0	233400907	T	C
2	rs6725786	0	233401859	G	C
2	rs12465851	0	233402037	T	G
2	rs12477724	0	233402108	C	T
2	rs6741278	0	233402365	T	C
2	rs13026409	0	233402507	C	T
2	rs11674608	0	233404294	C	G
2	rs11674613	0	233404310	C	G
2	rs12996322	0	233404590	G	C
2	rs67583510	0	233405650	G	A
2	rs76523029	0	233405702	G	A
2	rs72991918	0	233405749	G	C
2	rs13003665	0	233405830	G	T
2	rs2289080	0	233406178	G	A
2	rs1190434	0	233406791	C	T
2	rs1881492	0	233406998	T	G
2	rs2853462	0	233407120	C	T
2	rs6761667	0	233407411	T	A
2	rs2697782	0	233407516	G	C
2	rs2573206	0	233408239	C	G
2	rs13018423	0	233408283	C	T
2	rs75369104	0	233408325	C	A
2	rs73995686	0	233408458	C	T
2	rs72991926	0	233408514	A	T
2	rs2250451	0	233409013	G	A
2	rs117196251	0	233409729	G	A
2	rs142273229	0	233409953	G	T
2	rs729941	0	233410098	G	C
2	rs2099489	0	233410294	C	T
2	rs11690038	0	233410503	T	C
2	rs59295139	0	233410903	C	A
2	rs72991937	0	233410922	A	G
2	rs72991939	0	233410994	C	T
2	rs72991944	0	233411222	T	C
2	rs74539497	0	233411382	A	C
2	rs11688448	0	233411532	A	G
2	rs35832336	0	233411708	C	G
2	rs4973539	0	233412820	A	G
2	rs72991949	0	233413648	G	A
2	rs6752614	0	233413771	C	T
2	rs11681785	0	233413825	G	A
2	rs11692919	0	233413915	A	G
2	rs4973540	0	233414341	C	T
2	rs4973541	0	233414660	G	A
2	rs11683262	0	233414721	C	T
2	rs11689217	0	233414832	T	G
2	rs2272423	0	233415520	G	A
2	rs11899983	0	233415978	T	C
2	rs12617942	0	233416068	C	T
2	rs16829229	0	233416410	C	A
2	rs1190453	0	233417312	T	G
2	rs72993914	0	233417316	G	A
2	rs1190452	0	233417552	G	A
2	rs10498262	0	233417972	A	G
2	rs2049722	0	233418061	C	G
2	rs150972908	0	233418176	T	C
2	rs1190451	0	233418288	G	C
2	rs1190450	0	233418302	G	A
2	rs3791725	0	233418641	G	A
2	rs1190449	0	233418920	G	T
2	rs719791	0	233419046	T	C
2	rs1190448	0	233419084	A	G
2	rs1201451	0	233419396	T	G
2	rs75048655	0	233419567	T	G
2	rs3791723	0	233419843	G	A
2	rs1307667	0	233419972	C	T
2	rs1190447	0	233420052	A	G
2	rs16829259	0	233420421	C	T
2	rs12471097	0	233420675	C	T
2	rs1190446	0	233420683	G	C
2	rs1190445	0	233420827	A	G
2	rs1190444	0	233421679	G	A
2	rs142776099	0	233421724	A	G
2	rs1190443	0	233421879	C	T
2	rs1190442	0	233422205	T	G
2	rs1190441	0	233422237	A	G
2	rs1190440	0	233422274	G	A
2	rs1190439	0	233422390	G	A
2	rs1190438	0	233423259	G	T
2	rs77360230	0	233424526	G	A
2	rs1729245	0	233424891	G	A
2	rs2950878	0	233424954	C	T
2	rs3021411	0	233425224	G	A
2	rs3108614	0	233425485	T	G
2	rs1071997	0	233425541	T	C
2	rs2077929	0	233425738	G	A
2	rs2077930	0	233425867	G	A
2	rs2077975	0	233425877	C	A
2	rs12694906	0	233426077	G	A
2	rs41329144	0	233426419	T	C
2	rs1656402	0	233426526	C	T
2	rs1656401	0	233426601	A	G
2	rs1729246	0	233426816	T	G
2	rs2697780	0	233426857	C	T
2	rs2573217	0	233427015	G	A
2	rs139617421	0	233427056	C	T
2	rs2573216	0	233427057	A	G
2	rs1656400	0	233427783	G	A
2	rs1656399	0	233427803	C	T
2	rs1656398	0	233427852	A	G
2	rs1550099	0	233428147	A	G
2	rs1550098	0	233428242	A	G
2	rs1550097	0	233428275	C	T
2	rs1550096	0	233428385	C	T
2	rs1550095	0	233428448	C	G
2	rs1729251	0	233428518	G	A
2	rs1729252	0	233428582	G	A
2	rs1729253	0	233428740	G	C
2	rs1729254	0	233428809	A	G
2	rs1656397	0	233428927	G	C
2	rs1729255	0	233429196	C	G
2	rs1656395	0	233429254	A	G
2	rs1729256	0	233429424	A	G
2	rs1729257	0	233429451	G	A
2	rs3108615	0	233429700	C	A
2	rs3791715	0	233429772	A	G
2	rs3791714	0	233429776	G	A
2	rs3111399	0	233429810	G	A
2	rs184828116	0	233431131	A	G
2	rs75277007	0	233431496	G	A
2	rs3791712	0	233432633	A	T
2	rs3791711	0	233432883	A	G
2	rs75766007	0	233434758	A	T
2	rs1190456	0	233435104	T	C
2	rs1190455	0	233435153	A	G
2	rs1190454	0	233435325	G	T
2	rs4973544	0	233435535	G	A
2	rs72993983	0	233435855	C	T
2	rs117862965	0	233436032	T	A
2	rs6761056	0	233437045	T	A
2	rs13394993	0	233437268	G	A
2	rs6749955	0	233437917	G	T
2	rs6721592	0	233438268	A	C
2	rs2293338	0	233438786	G	A
2	rs10185980	0	233439851	G	C
2	rs16829286	0	233439870	T	C
2	rs11689872	0	233440216	T	C
2	rs12617363	0	233440296	C	A
2	rs10933398	0	233440544	G	A
2	rs62191571	0	233440756	A	C
2	rs193038299	0	233440770	T	C
2	rs111441905	0	233440829	G	T
2	rs7571154	0	233440924	C	T
2	rs7585327	0	233440952	T	A
2	rs72993999	0	233441344	A	G
2	rs7571716	0	233441420	C	T
2	rs79309596	0	233441736	A	G
2	rs13393692	0	233442016	G	A
2	rs13393800	0	233442091	G	A
2	rs17296210	0	233446568	G	A
2	rs6437068	0	233446821	A	G
2	rs6711722	0	233449650	T	A
2	rs2276560	0	233450919	C	T
2	rs3439	0	233450937	G	T
2	rs3440	0	233451006	C	G
2	rs2276559	0	233451163	C	T
2	rs10203110	0	233451949	T	G
2	rs72995924	0	233452202	C	A
2	rs7607107	0	233452344	T	G
2	rs144509869	0	233452785	G	C
2	rs11676436	0	233453063	A	G
2	rs11676437	0	233453065	A	G
2	rs2880817	0	233453705	G	A
2	rs13005856	0	233453934	C	G
2	rs10173736	0	233454044	A	G
2	rs140336420	0	233454132	G	A
2	rs2344309	0	233454592	T	C
2	rs188306026	0	233454836	A	G
2	rs181180633	0	233454861	C	G
2	rs6756235	0	233455077	G	A
2	rs2037681	0	233456084	A	G
2	rs192313323	0	233456109	G	A
2	rs7568950	0	233456253	T	C
2	rs60029373	0	233456262	G	A
2	rs139288887	0	233456391	C	T
2	rs72995996	0	233456473	G	A
2	rs6437069	0	233456647	C	T
2	rs72996000	0	233457089	G	T
2	rs78866422	0	233457102	A	C
2	rs6706993	0	233457171	G	C
2	rs6707015	0	233457249	G	A
2	rs6707338	0	233457485	G	C
2	rs6707260	0	233457603	C	G
2	rs6710411	0	233457691	C	T
2	rs868746	0	233457831	A	G
2	rs145996746	0	233457865	C	G
2	rs72997709	0	233457958	A	G
2	rs72997710	0	233458066	A	G
2	rs78742268	0	233458170	C	T
2	rs72997712	0	233458372	T	C
2	rs883803	0	233458453	T	C
2	rs940666	0	233458679	T	G
2	rs72997717	0	233458707	T	C
2	rs3942583	0	233458917	C	G
2	rs1467325	0	233459088	C	T
2	rs148537777	0	233459507	A	C
2	rs4468805	0	233459663	C	T
2	rs4555341	0	233459738	A	C
2	rs10193553	0	233459862	A	G
2	rs72997723	0	233460159	G	A
2	rs35373917	0	233460973	C	T
2	rs116237130	0	233461098	A	G
2	rs72997726	0	233461200	G	A
2	rs72997727	0	233461777	A	C
2	rs72997728	0	233461919	C	T
2	rs72997730	0	233461978	G	A
2	rs10206657	0	233462095	G	A
2	rs117376301	0	233462202	C	T
2	rs9808024	0	233462273	T	C
2	rs34795224	0	233462768	C	T
2	rs186345141	0	233462901	G	A
2	rs13431689	0	233463532	G	T
2	rs117968099	0	233464039	A	G
2	rs13387575	0	233465281	C	G
2	rs6437070	0	233465847	G	A
2	rs58284091	0	233467110	C	T
2	rs113700979	0	233467671	G	A
2	rs9712037	0	233468114	A	G
2	rs13398331	0	233468156	G	A
2	rs4146412	0	233468308	G	A
2	rs77526780	0	233468454	T	C
2	rs150384616	0	233469405	G	A
2	rs76202132	0	233469466	C	T
2	rs11893268	0	233470021	G	A
2	rs7571133	0	233470843	G	A
2	rs10171498	0	233470931	C	G
2	rs2140772	0	233471239	T	C
2	rs73093532	0	233471707	C	A
2	rs117872829	0	233472542	G	A
2	rs11678936	0	233472575	G	A
2	rs140886320	0	233472590	G	A
2	rs7578946	0	233473012	G	A
2	rs73093536	0	233473915	G	A
2	rs112641665	0	233473967	C	T
2	rs34958546	0	233474020	T	G
2	rs79735520	0	233474456	C	T
2	rs78953707	0	233474535	G	T
2	rs73995810	0	233474986	C	T
2	rs78459348	0	233475657	C	T
2	rs62191594	0	233475778	C	T
2	rs13012942	0	233475857	T	C
2	rs76043095	0	233477349	A	T
2	rs111269685	0	233477932	A	G
2	rs75410203	0	233478083	G	A
2	rs189617797	0	233478140	G	A
2	rs138490218	0	233478443	C	T
2	rs62191602	0	233478467	C	T
2	rs571476057	0	233478555	C	T
2	rs111064518	0	233478687	C	T
2	rs10166451	0	233479640	T	C
2	rs10201323	0	233479643	G	A
2	rs4973546	0	233481251	T	C
2	rs79411920	0	233481546	T	G
2	rs111709726	0	233481689	G	T
2	rs13410380	0	233481876	G	A
2	rs13423701	0	233481978	T	C
2	rs10203111	0	233482038	T	C
2	rs10166842	0	233482060	A	G
2	rs10203216	0	233482125	T	C
2	rs34021419	0	233482178	C	T
2	rs113591438	0	233482186	C	T
2	rs10191109	0	233482306	G	A
2	rs10191115	0	233482319	G	A
2	rs183444312	0	233482553	G	A
2	rs184600934	0	233482649	A	G
2	rs10933399	0	233483127	A	G
2	rs62191608	0	233483218	G	A
2	rs11693701	0	233483260	T	C
2	rs10206732	0	233483306	T	C
2	rs13417300	0	233483672	G	A
2	rs10197060	0	233483759	C	T
2	rs10173752	0	233484154	A	G
2	rs78303320	0	233484296	G	A
2	rs142143937	0	233484826	C	T
2	rs55823115	0	233484910	A	G
2	rs7607256	0	233485696	C	A
2	rs4973048	0	233485860	G	C
2	rs35006349	0	233486311	C	T
2	rs35798031	0	233486388	C	G
2	rs58808550	0	233486779	G	A
2	rs59200588	0	233486817	C	T
2	rs59035839	0	233486823	G	T
2	rs117941059	0	233486828	C	G
2	rs2344363	0	233487125	G	A
2	rs2344364	0	233487135	T	C
2	rs2344365	0	233487325	T	G
2	rs1404606	0	233487327	G	A
2	rs17362605	0	233487381	C	T
2	rs12694909	0	233487473	T	C
2	rs10460437	0	233487723	A	G
2	rs34563978	0	233487879	C	T
2	rs12479105	0	233488105	C	T
2	rs62191632	0	233488244	T	C
2	rs73105431	0	233488263	A	G
2	rs62191633	0	233488298	C	T
2	rs12468277	0	233488831	T	C
2	rs76784189	0	233488862	A	G
2	rs73995827	0	233488969	C	G
2	rs871687	0	233489343	A	G
2	rs76159143	0	233489456	T	C
2	rs871688	0	233489529	G	A
2	rs12469410	0	233489731	T	C
2	rs12465169	0	233489736	C	T
2	rs78208368	0	233490129	C	T
2	rs4997379	0	233490355	G	A
2	rs2344369	0	233490451	T	C
2	rs114063296	0	233490916	A	T
2	rs2091250	0	233490999	C	T
2	rs1477	0	233491377	T	C
2	rs113861287	0	233492810	G	A
2	rs76948518	0	233493743	C	T
2	rs7565261	0	233494347	G	A
2	rs13420870	0	233495568	C	T
2	rs186553567	0	233495846	T	A
2	rs189723626	0	233495852	G	A
2	rs11691950	0	233495886	G	A
2	rs35991886	0	233495974	C	T
2	rs113556502	0	233496048	C	T
2	rs11902420	0	233496975	C	A
2	rs16829366	0	233497097	G	A
2	rs13427580	0	233497127	C	T
2	rs75852608	0	233497638	C	G
2	rs112089070	0	233497962	G	T
2	rs112941683	0	233498506	C	T
2	rs2276557	0	233498669	G	T
2	rs1107504	0	233498790	G	T
2	rs1107505	0	233498938	G	T
2	rs4378795	0	233499790	G	A
2	rs10933400	0	233500325	T	G
2	rs73995831	0	233501664	G	T
2	rs75399765	0	233502344	G	A
2	rs13029754	0	233502984	A	G
2	rs113305302	0	233503678	G	A
2	rs10165093	0	233503989	G	A
2	rs10177892	0	233504346	T	C
2	rs6752086	0	233505277	T	A
2	rs148166264	0	233505886	G	A
2	rs4488653	0	233505908	T	C
2	rs79025277	0	233506046	A	G
2	rs6741190	0	233506299	G	A
2	rs76462407	0	233506668	G	A
2	rs10933401	0	233506702	C	T
2	rs12467052	0	233507261	G	A
2	rs55761442	0	233507683	C	T
2	rs4072149	0	233508677	T	C
2	rs4072148	0	233508816	C	A
2	rs75376326	0	233509128	A	G
2	rs112445216	0	233509285	C	T
2	rs7604422	0	233509761	C	A
2	rs7604500	0	233509791	C	G
2	rs11689178	0	233509851	T	C
2	rs77164147	0	233509852	G	A
2	rs11683367	0	233510011	C	T
2	rs77287560	0	233510070	C	A
2	rs75913127	0	233510472	A	G
2	rs10193825	0	233510622	A	G
2	rs17297115	0	233510979	T	C
2	rs184792143	0	233511139	T	G
2	rs12694910	0	233512126	G	C
2	rs181103544	0	233512589	C	T
2	rs150194945	0	233512692	G	A
2	rs2140773	0	233513175	C	A
2	rs79295824	0	233513559	C	G
2	rs16829373	0	233514309	A	G
2	rs4973548	0	233514636	G	T
2	rs4973050	0	233514638	G	C
2	rs16829377	0	233515747	C	G
2	rs189103070	0	233515815	C	G
2	rs73995853	0	233515954	G	T
2	rs10187744	0	233516297	C	G
2	rs79529279	0	233517180	C	A
2	rs142271493	0	233517235	A	T
2	rs4973550	0	233517701	G	T
2	rs7561728	0	233517772	C	T
2	rs147136761	0	233518692	A	C
2	rs62191639	0	233518734	T	G
2	rs113740209	0	233519085	G	A
2	rs111286152	0	233519167	G	T
2	rs112193542	0	233519406	G	C
2	rs13395911	0	233520254	A	T
2	rs13396021	0	233520379	A	G
2	rs146096867	0	233520579	C	T
2	rs12694911	0	233520942	T	C
2	rs78493875	0	233521636	G	A
2	rs76515239	0	233521964	A	C
2	rs12328052	0	233523075	A	G
2	rs114091489	0	233523309	G	A
2	rs73995854	0	233523484	T	C
2	rs149546461	0	233523497	T	A
2	rs13416329	0	233523617	G	A
2	rs56401627	0	233524945	C	T
2	rs149859963	0	233525320	C	T
2	rs117654102	0	233525794	G	A
2	rs13424032	0	233526097	G	A
2	rs13398679	0	233526396	A	G
2	rs146257116	0	233526887	A	G
2	rs117391093	0	233527140	C	T
2	rs10206785	0	233527224	G	A
2	rs115610051	0	233528239	G	A
2	rs10933402	0	233528356	G	A
2	rs76146026	0	233528456	T	C
2	rs140191862	0	233528459	C	T
2	rs12694912	0	233528515	A	G
2	rs4973554	0	233528587	T	G
2	rs10933403	0	233528958	C	T
2	rs13384158	0	233529433	C	A
2	rs12694913	0	233529900	T	G
2	rs141211169	0	233530134	T	C
2	rs2016747	0	233530351	T	C
2	rs867838	0	233530570	T	C
2	rs10933404	0	233531234	C	T
2	rs76229300	0	233531552	T	C
2	rs75866454	0	233531564	C	T
2	rs145435417	0	233531720	T	C
2	rs11681896	0	233532250	A	T
2	rs7589030	0	233532254	T	A
2	rs114662139	0	233532423	C	T
2	rs10206127	0	233532567	G	C
2	rs117270732	0	233532862	C	T
2	rs7578760	0	233533202	C	T
2	rs75633500	0	233533329	T	C
2	rs1969448	0	233533531	A	G
2	rs10933405	0	233534676	G	A
2	rs114195831	0	233535015	A	G
2	rs145533343	0	233535056	C	T
2	rs77962348	0	233535286	C	T
2	rs7586864	0	233535585	G	A
2	rs115686027	0	233536623	C	T
2	rs11684420	0	233536926	T	C
2	rs11550699	0	233537125	A	G
2	rs13009166	0	233537477	A	G
2	rs17297626	0	233537714	G	A
2	rs17297702	0	233538300	T	C
2	rs16829401	0	233538392	G	T
2	rs116410312	0	233538687	T	C
2	rs144808774	0	233538775	C	T
2	rs111829140	0	233538819	A	G
2	rs116272287	0	233538868	C	T
2	rs78590548	0	233539580	A	G
2	rs143994873	0	233539828	G	A
2	rs78938585	0	233540266	C	T
2	rs61350459	0	233540374	G	T
2	rs150137586	0	233540813	A	G
2	rs138607696	0	233540863	C	T
2	rs7570004	0	233540909	C	T
2	rs61613778	0	233541076	G	A
2	rs138405868	0	233541211	A	G
2	rs57490279	0	233541235	G	A
2	rs4973555	0	233541255	G	A
2	rs76999109	0	233541791	A	G
2	rs143988682	0	233542418	G	C
2	rs60101330	0	233542481	C	G
2	rs61443084	0	233542508	A	C
2	rs57258878	0	233542862	G	A
2	rs76032109	0	233543128	G	C
2	rs142233894	0	233543223	G	A
2	rs7604307	0	233543337	A	C
2	rs57777316	0	233543443	T	A
2	rs77513997	0	233543682	C	T
2	rs79998332	0	233543689	T	C
2	rs11681297	0	233543892	G	A
2	rs117657274	0	233544225	C	G
2	rs6731991	0	233544298	C	T
2	rs369149982	0	233544422	G	A
2	rs74776078	0	233544462	G	A
2	rs12233217	0	233544962	A	G
2	rs12233030	0	233545009	G	A
2	rs12233103	0	233545172	T	C
2	rs145595993	0	233545461	C	T
2	rs13028442	0	233545544	C	A
2	rs3738905	0	233546564	G	A
2	rs3738906	0	233546580	C	T
2	rs7286	0	233546985	T	C
2	rs7287	0	233547366	C	A
2	rs55938845	0	233547678	C	A
2	rs113411269	0	233548515	T	A
2	rs73003607	0	233548603	A	G
2	rs13031505	0	233548750	T	G
2	rs2344567	0	233548812	T	G
2	rs2138401	0	233549020	A	G
2	rs6752532	0	233549513	G	A
2	rs116804769	0	233550205	C	T
2	rs4973556	0	233550342	C	T
2	rs3738907	0	233550713	A	G
2	rs6738529	0	233550961	G	T
2	rs7588513	0	233551530	G	C
2	rs7561857	0	233551639	A	G
2	rs57591212	0	233551815	G	T
2	rs79555733	0	233551967	G	A
2	rs73003616	0	233551991	G	A
2	rs12989905	0	233552154	C	G
2	rs7565128	0	233552244	A	G
2	rs77866552	0	233552664	G	A
2	rs140744339	0	233552800	A	G
2	rs62193268	0	233552860	T	A
2	rs2010496	0	233553512	T	C
2	rs1108252	0	233553567	T	C
2	rs13003916	0	233554188	A	G
2	rs13416957	0	233554465	C	T
2	rs11694989	0	233554499	T	C
2	rs4973051	0	233554743	A	T
2	rs4973052	0	233555241	C	T
2	rs6754978	0	233555290	C	T
2	rs11675479	0	233555953	T	C
2	rs140078500	0	233556500	G	A
2	rs13024793	0	233557043	C	A
2	rs7557607	0	233557073	G	T
2	rs117870692	0	233557611	T	C
2	rs4458205	0	233557646	C	T
2	rs4441451	0	233557865	G	T
2	rs10209575	0	233557990	C	A
2	rs4973557	0	233558346	C	T
2	rs74588080	0	233558411	T	A
2	rs35375923	0	233558465	C	T
2	rs7564554	0	233558763	G	T
2	rs35853577	0	233558879	T	C
2	rs10933406	0	233559312	T	C
2	rs76436449	0	233559453	G	C
2	rs12472839	0	233559615	A	G
2	rs11885497	0	233559719	G	A
2	rs11885646	0	233560026	G	A
2	rs62193269	0	233560303	A	T
2	rs77535750	0	233560332	C	T
2	rs80020039	0	233560454	C	A
2	rs12997185	0	233560587	A	T
2	rs75638431	0	233561728	G	C
2	rs1104764	0	233561743	C	G
2	rs4144797	0	233562197	T	C
2	rs4144796	0	233562210	T	C
2	rs4144794	0	233562325	C	T
2	rs4144795	0	233562731	C	G
2	rs76074281	0	233563572	G	C
2	rs73107693	0	233565446	C	A
2	rs11688166	0	233566210	A	G
2	rs151156573	0	233566502	A	C
2	rs13007783	0	233566679	G	A
2	rs2012221	0	233566848	T	C
2	rs2012423	0	233566914	T	C
2	rs983430	0	233567114	A	G
2	rs11689851	0	233567342	A	G
2	rs114254577	0	233567473	G	C
2	rs57986228	0	233567934	T	C
2	rs6437071	0	233568793	G	A
2	rs6747479	0	233568875	T	C
2	rs13029336	0	233569935	G	A
2	rs12623408	0	233569951	A	G
2	rs62193271	0	233570199	T	C
2	rs10427328	0	233570204	T	C
2	rs6747645	0	233571033	A	G
2	rs139891313	0	233571970	A	G
2	rs146676305	0	233572214	T	G
2	rs118099005	0	233572378	C	T
2	rs114547586	0	233572387	A	G
2	rs13396293	0	233573453	C	G
2	rs7578299	0	233573469	G	T
2	rs35094759	0	233573539	T	A
2	rs13424351	0	233573629	A	G
2	rs35395584	0	233573698	G	C
2	rs11692545	0	233574396	A	G
2	rs35621474	0	233574812	G	A
2	rs183130211	0	233574841	T	C
2	rs148377564	0	233575655	C	T
2	rs6739638	0	233576015	G	A
2	rs117303141	0	233576083	T	G
2	rs6739794	0	233576165	G	A
2	rs73092767	0	233576354	A	G
2	rs7592717	0	233577038	G	A
2	rs1022330	0	233577330	G	A
2	rs11687379	0	233577725	C	T
2	rs4517962	0	233578337	T	C
2	rs58520085	0	233578904	G	A
2	rs79921412	0	233579546	T	C
2	rs6710294	0	233579634	T	C
2	rs6714245	0	233580505	T	C
2	rs11683827	0	233580781	G	A
2	rs6753206	0	233580823	T	A
2	rs139629333	0	233581235	A	G
2	rs2880899	0	233581340	G	A
2	rs7591176	0	233581803	C	A
2	rs147692699	0	233581822	C	T
2	rs2344611	0	233581937	A	G
2	rs56140815	0	233582169	C	G
2	rs35212961	0	233582762	C	T
2	rs6761324	0	233582793	T	G
2	rs2344612	0	233582796	G	T
2	rs6746294	0	233583050	C	G
2	rs71421657	0	233583662	T	C
2	rs76959779	0	233583941	A	G
2	rs13003675	0	233584109	C	T
2	rs13004406	0	233584557	A	T
2	rs75756232	0	233586023	G	C
2	rs72617178	0	233586361	C	T
2	rs6717048	0	233586427	T	C
2	rs12694915	0	233586502	T	C
2	rs7557131	0	233586888	C	T
2	rs34135166	0	233588006	T	A
2	rs148654885	0	233588720	G	A
2	rs113543770	0	233588735	C	T
2	rs13412034	0	233589672	A	G
2	rs6745879	0	233590007	A	G
2	rs6717841	0	233590255	C	T
2	rs7578385	0	233590667	A	T
2	rs143875214	0	233590975	A	G
2	rs1022329	0	233591239	T	C
2	rs12052869	0	233591551	G	A
2	rs6733151	0	233592341	A	C
2	rs6704763	0	233592487	G	A
2	rs6704768	0	233592501	G	A
2	rs72617179	0	233592613	C	T
2	rs36038193	0	233592955	T	C
2	rs13386650	0	233593229	A	G
2	rs13412513	0	233593337	G	T
2	rs17164	0	233593499	C	T
2	rs6724117	0	233593660	T	G
2	rs73092790	0	233593774	G	A
2	rs13008942	0	233594875	G	A
2	rs6716488	0	233595163	C	A
2	rs10205801	0	233597196	G	A
2	rs144701026	0	233597495	T	C
2	rs72617180	0	233597663	G	A
2	rs113677746	0	233597954	G	A
2	rs186025245	0	233598190	C	T
2	rs12478564	0	233598340	C	T
2	rs143586637	0	233598642	A	G
2	rs11883794	0	233599309	C	G
2	rs75911181	0	233599644	C	T
2	rs11555646	0	233599904	A	C
2	rs13013142	0	233600606	A	G
2	rs149564827	0	233600763	A	G
2	rs147518651	0	233601257	G	T
2	rs74927642	0	233601438	G	A
2	rs74830047	0	233601770	A	G
2	rs138995852	0	233601893	C	T
2	rs6738386	0	233602028	T	C
2	rs66549961	0	233602293	A	G
2	rs2344613	0	233603065	C	G
2	rs11694434	0	233603198	G	A
2	rs148880797	0	233603262	A	G
2	rs77012777	0	233603502	C	A
2	rs9973586	0	233603534	A	G
2	rs182826079	0	233603924	C	T
2	rs139329085	0	233604231	A	T
2	rs13035829	0	233604487	A	T
2	rs6732136	0	233604580	C	T
2	rs9288675	0	233605585	G	A
2	rs7562712	0	233606580	A	G
2	rs7606090	0	233606740	T	C
2	rs151224185	0	233607217	T	C
2	rs35928329	0	233607900	G	T
2	rs12694916	0	233608163	A	G
2	rs67013068	0	233608253	G	C
2	rs11687128	0	233608901	T	C
2	rs139008691	0	233609594	G	A
2	rs11892326	0	233609982	C	G
2	rs10933407	0	233610988	A	G
2	rs10933408	0	233611636	C	G
2	rs35785837	0	233611992	A	G
2	rs3817311	0	233612557	C	T
2	rs3817310	0	233612583	C	A
2	rs142607595	0	233612603	T	C
2	rs11679079	0	233612656	C	T
2	rs35362030	0	233612845	A	G
2	rs13011298	0	233612996	A	G
2	rs11685169	0	233613183	T	C
2	rs141497953	0	233613626	A	G
2	rs34880628	0	233614819	C	T
2	rs12474040	0	233615345	T	G
2	rs139186525	0	233615384	A	G
2	rs116066641	0	233615658	G	T
2	rs61518838	0	233616699	T	C
2	rs6733495	0	233616709	A	G
2	rs10190211	0	233617312	G	A
2	rs55913849	0	233617457	A	G
2	rs12991088	0	233617520	G	T
2	rs12990821	0	233617585	C	G
2	rs12105766	0	233617647	T	C
2	rs113295311	0	233618737	T	C
2	rs11688622	0	233618841	C	A
2	rs71421663	0	233619131	A	G
2	rs34832091	0	233620135	C	T
2	rs141051364	0	233620962	T	C
2	rs36007169	0	233621834	A	G
2	rs12987513	0	233622066	A	G
2	rs13021246	0	233623111	T	C
2	rs1515961	0	233623763	C	A
2	rs79182291	0	233623995	A	G
2	rs11897789	0	233624257	G	A
2	rs35085837	0	233624363	A	G
2	rs142430059	0	233625023	A	G
2	rs4452130	0	233627012	G	C
2	rs142008642	0	233627239	G	A
2	rs12999865	0	233627250	T	C
2	rs73102244	0	233627466	C	T
2	rs148986822	0	233628455	C	A
2	rs12463466	0	233628937	C	T
2	rs76195977	0	233629202	G	A
2	rs10933409	0	233629386	A	G
2	rs6748027	0	233629552	T	C
2	rs6437073	0	233629797	C	T
2	rs72617181	0	233630175	A	C
2	rs138371262	0	233630405	C	T
2	rs34063802	0	233631062	T	C
2	rs8192539	0	233632766	T	C
2	rs1801251	0	233633460	G	A
2	rs1044480	0	233633736	A	G
2	rs35428351	0	233633990	C	T
2	rs33980184	0	233634085	A	G
2	rs2293782	0	233634552	T	C
2	rs2293781	0	233634808	A	G
2	rs78006198	0	233634898	C	T
2	rs145498913	0	233635039	A	G
2	rs2293780	0	233635213	T	C
2	rs56777991	0	233635388	A	C
2	rs59502980	0	233636264	C	T
2	rs1973675	0	233636450	A	G
2	rs11893358	0	233636922	T	C
2	rs974321	0	233638351	G	A
2	rs11890879	0	233638939	G	A
2	rs1446308	0	233639309	T	C
2	rs1446307	0	233639714	A	G
2	rs9288676	0	233639748	G	T
2	rs7564410	0	233639909	T	C
2	rs146479150	0	233639947	G	T
2	rs737028	0	233640750	T	C
2	rs56054779	0	233640871	T	G
2	rs41266951	0	233641010	A	T
2	rs737027	0	233641083	G	C
2	rs2289916	0	233641886	C	T
2	rs2289915	0	233641924	C	T
2	rs2289914	0	233642230	T	A
2	rs35778045	0	233643081	G	A
2	rs283487	0	233644011	A	G
2	rs283486	0	233644223	A	G
2	rs73102257	0	233645075	C	T
2	rs138259932	0	233645313	C	T
2	rs283485	0	233645691	G	A
2	rs283484	0	233646505	A	G
2	rs146218910	0	233646734	A	G
2	rs283482	0	233646920	A	T
2	rs77782029	0	233647456	C	T
2	rs283481	0	233648091	A	G
2	rs72617182	0	233648741	C	T
2	rs283480	0	233648742	G	A
2	rs283479	0	233648754	A	G
2	rs80253096	0	233649063	C	T
2	rs79928194	0	233649290	T	C
2	rs283478	0	233649377	G	A
2	rs283477	0	233649427	A	G
2	rs283476	0	233650168	A	G
2	rs145299573	0	233650716	T	C
2	rs57211905	0	233653969	G	A
2	rs145409561	0	233654306	G	A
2	rs283475	0	233654381	G	T
2	rs283474	0	233654627	A	G
2	rs71421665	0	233654647	T	C
2	rs283473	0	233654847	A	G
2	rs283472	0	233654914	T	G
2	rs7601559	0	233654945	G	A
2	rs142425787	0	233655239	T	C
2	rs2289913	0	233655361	A	G
2	rs283471	0	233656627	G	A
2	rs283470	0	233656918	G	A
2	rs283469	0	233656997	G	T
2	rs7560000	0	233658070	G	A
2	rs283468	0	233658309	C	T
2	rs142842549	0	233659154	G	A
2	rs2289912	0	233659553	C	A
2	rs2305139	0	233660704	T	G
2	rs2305138	0	233660846	G	A
2	rs283467	0	233661526	T	C
2	rs148054315	0	233661924	G	A
2	rs13425525	0	233662427	C	T
2	rs140031558	0	233663346	T	C
2	rs11695762	0	233664060	C	T
2	rs778166	0	233664097	A	T
2	rs142944220	0	233664613	A	G
2	rs56953250	0	233665278	T	C
2	rs73102286	0	233665628	C	T
2	rs146067543	0	233666483	C	T
2	rs283465	0	233666787	G	A
2	rs138982304	0	233666817	G	A
2	rs78405765	0	233667025	G	A
2	rs283466	0	233667744	A	G
2	rs2674839	0	233669040	G	C
2	rs9808146	0	233669262	C	T
2	rs56344253	0	233669351	G	A
2	rs2592113	0	233669553	C	T
2	rs4973053	0	233670099	G	A
2	rs9653383	0	233670380	A	C
2	rs3816335	0	233671530	A	G
2	rs138011768	0	233671778	C	T
2	rs148513403	0	233673405	A	G
2	rs145707185	0	233676670	C	G
2	rs149563797	0	233677318	T	C
2	rs7606011	0	233677601	T	C
2	rs140109980	0	233678022	C	T
2	rs12619195	0	233678326	G	A
2	rs12619228	0	233678473	G	A
2	rs2044451	0	233678786	C	T
2	rs73005582	0	233678916	C	T
2	rs62193305	0	233679166	C	T
2	rs1446309	0	233679478	T	C
2	rs1867778	0	233679644	C	T
2	rs59514271	0	233679854	T	G
2	rs138933943	0	233680542	T	A
2	rs57092158	0	233680940	T	G
2	rs3816336	0	233681265	G	A
2	rs1078323	0	233681512	T	G
2	rs13408229	0	233682042	G	A
2	rs78052011	0	233682827	A	T
2	rs1446310	0	233683245	G	C
2	rs13001052	0	233683984	C	T
2	rs10207739	0	233684097	T	C
2	rs2305141	0	233684402	A	G
2	rs11689661	0	233684833	C	T
2	rs116941627	0	233684965	C	T
2	rs79047794	0	233685324	A	G
2	rs11900327	0	233685644	G	A
2	rs11900295	0	233685700	C	G
2	rs113897697	0	233685798	C	G
2	rs113166238	0	233686035	G	C
2	rs13021823	0	233686862	A	G
2	rs2197563	0	233687080	G	A
2	rs4973559	0	233687304	C	T
2	rs4973560	0	233687322	C	T
2	rs4973561	0	233687337	C	G
2	rs76928776	0	233687666	A	G
2	rs201791839	0	233688094	T	A
2	rs35491427	0	233688542	C	T
2	rs11679581	0	233688796	T	C
2	rs7577861	0	233689297	T	C
2	rs11883745	0	233689379	G	C
2	rs12993791	0	233690082	C	T
2	rs2344614	0	233690260	A	G
2	rs2344615	0	233690382	G	T
2	rs75433761	0	233690864	C	T
2	rs11892639	0	233691243	C	G
2	rs11684636	0	233691895	G	A
2	rs60532570	0	233692100	G	T
2	rs11901015	0	233692642	T	A
2	rs55686138	0	233693042	A	G
2	rs77027134	0	233693426	A	G
2	rs146191282	0	233694050	C	T
2	rs921054	0	233694673	G	A
2	rs57657135	0	233694794	G	A
2	rs6719061	0	233695885	C	T
2	rs148652611	0	233696217	A	G
2	rs7573208	0	233696701	C	A
2	rs6751801	0	233697200	A	C
2	rs921055	0	233697337	A	C
2	rs145468988	0	233697440	C	T
2	rs10210953	0	233698830	G	A
2	rs11904714	0	233699219	G	A
2	rs10211596	0	233699415	G	A
2	rs34707169	0	233699459	C	T
2	rs10176930	0	233699519	T	C
2	rs7598518	0	233699752	T	C
2	rs137861883	0	233700113	C	T
2	rs7558609	0	233700379	A	G
2	rs11884898	0	233700389	C	T
2	rs74395302	0	233700626	A	C
2	rs28491817	0	233703903	G	C
2	rs2289911	0	233704252	A	G
2	rs1446311	0	233705071	G	A
2	rs7587309	0	233705702	G	T
2	rs112081747	0	233706075	G	A
2	rs11676216	0	233706368	C	T
2	rs60726219	0	233706721	A	T
2	rs10933411	0	233706847	A	G
2	rs10933412	0	233707226	G	C
2	rs12694917	0	233707611	C	T
2	rs7568385	0	233708066	A	G
2	rs7595118	0	233708227	C	T
2	rs3816334	0	233708806	A	G
2	rs7560115	0	233709465	T	G
2	rs58466616	0	233709593	T	C
2	rs76754523	0	233709756	C	T
2	rs141450650	0	233710109	T	C
2	rs4973054	0	233710713	G	C
2	rs991873	0	233711046	A	G
2	rs12328140	0	233711987	G	A
2	rs2305137	0	233712049	G	A
2	rs6437074	0	233712296	G	A
2	rs146940223	0	233712845	C	T
2	rs147635665	0	233713124	T	G
2	rs13009957	0	233713237	G	A
2	rs10178713	0	233714118	C	T
2	rs2241979	0	233714592	A	G
2	rs13425918	0	233714686	A	G
2	rs13024330	0	233715487	G	A
2	rs7602140	0	233715636	G	C
2	rs4973563	0	233716421	C	T
2	rs73106355	0	233717603	T	C
2	rs57513852	0	233717640	A	G
2	rs4973564	0	233718440	A	G
2	rs2044449	0	233718808	G	A
2	rs2044450	0	233718877	T	C
2	rs2100053	0	233719516	G	T
2	rs13008436	0	233719948	C	T
2	rs11904619	0	233720166	T	C
2	rs4973055	0	233720283	G	T
2	rs191865899	0	233720704	G	A
2	rs4973056	0	233720765	C	A
2	rs112547321	0	233721216	A	G
2	rs1947105	0	233721455	G	A
2	rs3738904	0	233722093	C	T
2	rs144834263	0	233722583	C	T
2	rs1284	0	233723182	G	A
2	rs117325019	0	233724237	G	A
2	rs7589201	0	233724536	A	G
2	rs59488869	0	233724783	T	C
2	rs73106363	0	233724835	A	G
2	rs13007579	0	233725364	G	A
2	rs895430	0	233725483	C	A
2	rs2675971	0	233726154	A	G
2	rs60103392	0	233726304	A	G
2	rs140437847	0	233726307	T	C
2	rs58268778	0	233726590	C	T
2	rs117447851	0	233726690	C	A
2	rs2592102	0	233726772	G	T
2	rs2675972	0	233726836	G	A
2	rs2675973	0	233727026	T	G
2	rs2675974	0	233727071	C	T
2	rs72617183	0	233728063	T	C
2	rs7584672	0	233729797	G	C
2	rs59667905	0	233730486	A	G
2	rs142393941	0	233730652	A	G
2	rs139986115	0	233730832	A	G
2	rs809639	0	233731244	G	C
2	rs13012585	0	233731486	C	T
2	rs73009308	0	233732361	C	T
2	rs145291251	0	233732675	G	C
2	rs709933	0	233733144	G	A
2	rs709934	0	233733352	A	G
2	rs778340	0	233734083	G	A
2	rs13383733	0	233734820	C	T
2	rs2675966	0	233735543	T	C
2	rs2592117	0	233735693	C	T
2	rs2592116	0	233735709	G	A
2	rs13387762	0	233736024	G	A
2	rs2675967	0	233736133	G	C
2	rs2675968	0	233736244	C	T
2	rs2592115	0	233736349	G	A
2	rs72617184	0	233736981	G	C
2	rs116953396	0	233737102	G	A
2	rs812383	0	233737132	C	A
2	rs141545434	0	233737720	C	T
2	rs73108328	0	233738289	C	G
2	rs57667610	0	233738971	G	A
2	rs141581367	0	233739468	G	A
2	rs778339	0	233739678	T	C
2	rs7602208	0	233739798	G	A
2	rs75834091	0	233740177	G	A
2	rs778338	0	233740227	A	G
2	rs778337	0	233740391	A	G
2	rs79707548	0	233741256	G	C
2	rs554820802	0	233741376	A	G
2	rs146834931	0	233743016	G	A
2	rs778371	0	233743109	A	G
2	rs778370	0	233743363	C	T
2	rs11535	0	233743532	G	C
2	rs35811586	0	233743794	C	T
2	rs709937	0	233744021	G	A
2	rs58835825	0	233744478	T	G
2	rs116456386	0	233744756	G	A
2	rs73999704	0	233745272	T	C
2	rs778368	0	233745333	G	C
2	rs78637909	0	233745395	G	A
2	rs1083522	0	233745521	C	T
2	rs709938	0	233746457	C	T
2	rs34487721	0	233747212	T	G
2	rs184136564	0	233747309	A	G
2	rs11894688	0	233747394	G	A
2	rs60185884	0	233748010	G	A
2	rs73999707	0	233748412	T	G
2	rs117487551	0	233748468	C	T
2	rs35141217	0	233748487	A	C
2	rs2675953	0	233749565	G	C
2	rs2292724	0	233749678	T	G
2	rs80050391	0	233749914	G	A
2	rs2292725	0	233750074	C	T
2	rs2292726	0	233750118	G	A
2	rs2675954	0	233750627	C	G
2	rs11694000	0	233750667	A	G
2	rs73108346	0	233750744	G	A
2	rs2592126	0	233751377	A	G
2	rs147011107	0	233751880	T	C
2	rs13035517	0	233752321	A	G
2	rs2250654	0	233752376	A	T
2	rs2271702	0	233752545	A	G
2	rs2250660	0	233752551	G	C
2	rs2250665	0	233752639	A	T
2	rs2048866	0	233753122	A	G
2	rs12622056	0	233753167	T	C
2	rs12992588	0	233753222	C	T
2	rs2675955	0	233753281	G	A
2	rs143287708	0	233753288	C	T
2	rs2675956	0	233753340	G	A
2	rs6719766	0	233754298	A	G
2	rs2675957	0	233754364	C	T
2	rs73108356	0	233755287	G	A
2	rs56357073	0	233755949	A	G
2	rs13424896	0	233756979	C	T
2	rs34652626	0	233757235	C	T
2	rs2166441	0	233757443	C	T
2	rs748002	0	233757679	G	A
2	rs895432	0	233757697	A	G
2	rs1554218	0	233758884	G	T
2	rs2166440	0	233759155	C	A
2	rs895431	0	233759362	G	C
2	rs75269119	0	233759650	T	A
2	rs938569	0	233759695	G	C
2	rs3738902	0	233760113	T	C
2	rs2592121	0	233760519	T	C
2	rs1562288	0	233760866	C	G
2	rs73995715	0	233760995	G	A
2	rs4973566	0	233761951	C	T
2	rs4973567	0	233762043	G	C
2	rs2592114	0	233763064	C	G
2	rs12477794	0	233763362	C	T
2	rs144845535	0	233765765	C	T
2	rs2675970	0	233765848	A	G
2	rs76800357	0	233765976	C	T
2	rs12612786	0	233766016	G	A
2	rs76010712	0	233766097	G	A
2	rs73995717	0	233766111	T	C
2	rs2675969	0	233766528	G	A
2	rs4973569	0	233767037	A	G
2	rs967465	0	233767315	C	T
2	rs938575	0	233768788	G	A
2	rs2257942	0	233769324	G	A
2	rs7355380	0	233772300	C	T
2	rs778367	0	233772640	A	G
2	rs778366	0	233772798	A	C
2	rs4973571	0	233772856	G	A
2	rs78524710	0	233772998	T	G
2	rs75469509	0	233774097	T	C
2	rs809017	0	233774183	G	A
2	rs778365	0	233774828	T	C
2	rs67267176	0	233774953	G	C
2	rs57833679	0	233775130	G	A
2	rs72617185	0	233777204	C	T
2	rs778364	0	233777859	C	T
2	rs73102745	0	233777897	C	T
2	rs77394825	0	233778356	C	T
2	rs4973572	0	233778387	T	G
2	rs72617186	0	233778846	G	C
2	rs778363	0	233778896	A	G
2	rs778362	0	233780186	C	T
2	rs778361	0	233780244	G	A
2	rs2344912	0	233781082	G	A
2	rs11690329	0	233781864	T	A
2	rs58450787	0	233782161	G	A
2	rs11684691	0	233782305	G	A
2	rs72617187	0	233782433	C	T
2	rs11684803	0	233782533	G	A
2	rs778360	0	233782813	T	C
2	rs13423949	0	233783035	T	G
2	rs778359	0	233783268	C	G
2	rs73995724	0	233784618	G	A
2	rs778357	0	233784667	G	T
2	rs778356	0	233784718	T	C
2	rs778355	0	233784749	T	G
2	rs778354	0	233785015	G	A
2	rs10200350	0	233785684	C	G
2	rs143609838	0	233787608	C	T
2	rs12623127	0	233787637	G	A
2	rs143069279	0	233787737	G	A
2	rs139252486	0	233787811	A	G
2	rs79511817	0	233787941	C	T
2	rs778353	0	233788350	C	T
2	rs1083521	0	233788734	A	G
2	rs112823546	0	233788792	C	T
2	rs1083520	0	233788862	A	G
2	rs1083519	0	233788869	C	T
2	rs1083518	0	233788889	G	A
2	rs1083517	0	233788997	C	T
2	rs10210717	0	233789076	C	T
2	rs895435	0	233789095	G	A
2	rs141385186	0	233789215	A	C
2	rs11679296	0	233789295	T	G
2	rs1083515	0	233789463	C	T
2	rs1083514	0	233789470	G	T
2	rs55649298	0	233789764	G	A
2	rs747462	0	233790171	A	C
2	rs747463	0	233790223	G	A
2	rs2004202	0	233790289	C	G
2	rs72617188	0	233790415	G	A
2	rs2004203	0	233790447	G	A
2	rs2880986	0	233790475	A	G
2	rs11675082	0	233790482	C	G
2	rs1878287	0	233790649	G	T
2	rs751908	0	233790911	A	G
2	rs895434	0	233791013	C	G
2	rs1878288	0	233791390	T	C
2	rs144485640	0	233791484	C	G
2	rs1878289	0	233791608	C	G
2	rs2592127	0	233791648	G	T
2	rs2675959	0	233791988	T	A
2	rs2675960	0	233792109	G	T
2	rs2944590	0	233792207	G	A
2	rs11893201	0	233792239	A	G
2	rs2592118	0	233792425	C	T
2	rs2921705	0	233792565	G	A
2	rs116332744	0	233793103	T	G
2	rs73102769	0	233793211	T	C
2	rs11685503	0	233793517	A	G
2	rs72617189	0	233793554	C	T
2	rs2592120	0	233793664	C	T
2	rs2675964	0	233793676	A	G
2	rs2675965	0	233793736	C	T
2	rs60049016	0	233794498	G	C
2	rs2944591	0	233794821	C	T
2	rs6713658	0	233794828	G	A
2	rs138046525	0	233794841	C	T
2	rs13390935	0	233795434	C	T
2	rs13391061	0	233795536	C	T
2	rs79088315	0	233795576	A	T
2	rs142016185	0	233796148	G	C
2	rs79984888	0	233796252	G	A
2	rs778343	0	233798185	T	G
2	rs147179574	0	233798263	C	T
2	rs140276956	0	233798657	A	C
2	rs778344	0	233798909	G	A
2	rs6744957	0	233799056	T	C
2	rs6437075	0	233799400	G	A
2	rs778345	0	233799633	A	T
2	rs778346	0	233799736	T	G
2	rs140492201	0	233800313	G	A
2	rs778347	0	233801356	A	G
2	rs147162497	0	233801972	C	G
2	rs10933416	0	233802538	T	C
2	rs709935	0	233802585	A	G
2	rs709936	0	233802603	G	T
2	rs778348	0	233802635	G	A
2	rs10193403	0	233802683	T	A
2	rs778349	0	233803156	T	C
2	rs778350	0	233803208	T	C
2	rs778351	0	233803391	A	C
2	rs778352	0	233804330	A	T
2	rs145141039	0	233804468	G	C
2	rs4973574	0	233805058	C	T
2	rs12617953	0	233805445	G	A
2	rs1996342	0	233805499	T	C
2	rs151034589	0	233805785	T	A
2	rs2102788	0	233805812	G	A
2	rs1980168	0	233806232	T	G
2	rs1980169	0	233806297	G	A
2	rs4973576	0	233806771	C	A
2	rs10221939	0	233806965	T	C
2	rs76847901	0	233807151	G	A
2	rs67389537	0	233807161	C	G
2	rs62191832	0	233807318	A	G
2	rs4973577	0	233809243	A	C
2	rs4973578	0	233809244	A	C
2	rs4973579	0	233809998	C	T
2	rs13400104	0	233810199	A	G
2	rs4973580	0	233810297	A	G
2	rs62191833	0	233810320	G	A
2	rs185461820	0	233810522	A	G
2	rs72978107	0	233810673	T	A
2	rs12327967	0	233810762	A	G
2	rs72978109	0	233810859	T	C
2	rs13423336	0	233810906	T	C
2	rs4973581	0	233811051	C	T
2	rs138469124	0	233811136	C	T
2	rs75389962	0	233812170	C	T
2	rs117042020	0	233812197	C	T
2	rs12694918	0	233812632	C	T
2	rs13004808	0	233812756	G	A
2	rs6705372	0	233813909	T	C
2	rs6751590	0	233814878	C	A
2	rs12612604	0	233815029	T	C
2	rs56194420	0	233815353	C	T
2	rs60039518	0	233815849	G	A
2	rs72978115	0	233816504	C	T
2	rs111486787	0	233817236	T	C
2	rs6707071	0	233818331	G	A
2	rs12612787	0	233818631	G	A
2	rs4973583	0	233818759	G	A
2	rs66790432	0	233818923	G	T
2	rs4973584	0	233819044	C	G
2	rs4973585	0	233819091	T	C
2	rs35646344	0	233819187	G	A
2	rs34748742	0	233819215	C	T
2	rs4973586	0	233819260	G	C
2	rs180948307	0	233819357	C	A
2	rs137885312	0	233819714	G	A
2	rs12613754	0	233819881	G	A
2	rs149304762	0	233820296	C	T
2	rs61589106	0	233820346	A	C
2	rs147232093	0	233820453	T	C
2	rs148718985	0	233820481	G	A
2	rs549858167	0	233820647	T	C
2	rs7602554	0	233820737	G	A
2	rs114338795	0	233820761	G	A
2	rs115237092	0	233820818	G	A
2	rs114657325	0	233820833	T	C
2	rs139351042	0	233820839	C	T
2	rs116560036	0	233820843	A	G
2	rs116051801	0	233820928	A	G
2	rs144368714	0	233821305	C	T
2	rs12616401	0	233821568	A	G
2	rs7603557	0	233821615	G	A
2	rs145357248	0	233822066	T	C
2	rs57128718	0	233822284	C	T
2	rs35953896	0	233822313	G	A
2	rs11903971	0	233822436	G	T
2	rs55870055	0	233823099	C	T
2	rs10178127	0	233823154	T	C
2	rs186887757	0	233823176	A	G
2	rs55896969	0	233823185	C	T
2	rs56406976	0	233823539	C	G
2	rs1400350	0	233823695	A	G
2	rs149360195	0	233823786	C	T
2	rs2176309	0	233823850	C	T
2	rs2138580	0	233824116	A	G
2	rs12612592	0	233824139	C	T
2	rs2176308	0	233824203	T	C
2	rs56162063	0	233824351	G	A
2	rs80278135	0	233824569	G	C
2	rs74269680	0	233824578	C	T
2	rs4499416	0	233824623	T	C
2	rs80284120	0	233824739	A	G
2	rs79811810	0	233824740	C	T
2	rs117829006	0	233824847	T	C
2	rs1554217	0	233824852	T	G
2	rs4513281	0	233824860	T	C
2	rs13001834	0	233824870	A	C
2	rs11886924	0	233824910	C	T
2	rs4558577	0	233824941	G	A
2	rs11887018	0	233825163	C	T
2	rs11887100	0	233825164	G	A
2	rs6742303	0	233825206	A	G
2	rs6742422	0	233825271	A	G
2	rs73995747	0	233825657	A	G
2	rs6437077	0	233825716	T	C
2	rs77067966	0	233825771	G	A
2	rs11678851	0	233825947	C	T
2	rs11689973	0	233826035	A	G
2	rs13009854	0	233826214	A	G
2	rs1467188	0	233826626	G	A
2	rs2344968	0	233826787	T	C
2	rs2344967	0	233826857	T	C
2	rs2344966	0	233826940	G	A
2	rs13397982	0	233827266	G	A
2	rs13017447	0	233827473	A	G
2	rs58663434	0	233827482	A	C
2	rs11895995	0	233827565	T	C
2	rs11897117	0	233827675	T	A
2	rs116962540	0	233828166	G	A
2	rs6754770	0	233828456	A	G
2	rs1850312	0	233829130	C	T
2	rs79700910	0	233829138	C	T
2	rs13007953	0	233829353	T	G
2	rs12475850	0	233829720	T	C
2	rs60115558	0	233830083	G	C
2	rs72978165	0	233830239	G	A
2	rs34442922	0	233830797	C	T
2	rs11678345	0	233830837	C	T
2	rs11678490	0	233830950	G	A
2	rs11684260	0	233830994	T	G
2	rs72978168	0	233831478	C	T
2	rs56367947	0	233831515	G	C
2	rs6720218	0	233831728	C	T
2	rs6720335	0	233831820	C	T
2	rs1516696	0	233832330	G	A
2	rs62191841	0	233832837	T	C
2	rs6739664	0	233833017	T	C
2	rs12473330	0	233833143	T	C
2	rs12473334	0	233833154	T	C
2	rs12473336	0	233833178	T	C
2	rs6725140	0	233833336	G	A
2	rs6740154	0	233833404	T	C
2	rs10933417	0	233833580	G	T
2	rs78664189	0	233833759	G	A
2	rs72978172	0	233833774	A	G
2	rs35868339	0	233834265	T	C
2	rs377551090	0	233834288	A	G
2	rs112580473	0	233834311	C	T
2	rs112083946	0	233834413	A	G
2	rs76479792	0	233834646	T	C
2	rs113984112	0	233834806	A	G
2	rs76603378	0	233834820	T	C
2	rs4973588	0	233834975	A	G
2	rs78336991	0	233835088	T	C
2	rs75687703	0	233835150	A	C
2	rs12694919	0	233835290	T	G
2	rs145061526	0	233835362	T	C
2	rs111679895	0	233835399	C	T
2	rs7583124	0	233835654	C	T
2	rs147568465	0	233835678	A	G
2	rs73995748	0	233836038	G	A
2	rs72978178	0	233836065	G	A
2	rs6736921	0	233836251	C	T
2	rs6711651	0	233836725	A	G
2	rs75713621	0	233836988	A	C
2	rs149419251	0	233837127	A	G
2	rs62191859	0	233837251	T	C
2	rs10933418	0	233837569	T	C
2	rs10933419	0	233837746	T	C
2	rs10933420	0	233837896	A	G
2	rs10933421	0	233838028	T	C
2	rs10804384	0	233838068	C	T
2	rs11695551	0	233838274	T	A
2	rs10933422	0	233838296	A	G
2	rs11678495	0	233838447	A	G
2	rs4973589	0	233838572	G	A
2	rs79471082	0	233838715	C	T
2	rs6748455	0	233838802	C	T
2	rs6437078	0	233838818	G	A
2	rs3817321	0	233839052	C	T
2	rs6437079	0	233839174	G	A
2	rs6748986	0	233839239	C	T
2	rs75758173	0	233839710	A	C
2	rs2176307	0	233839823	C	T
2	rs954526	0	233840063	A	G
2	rs2344969	0	233840527	A	C
2	rs2344970	0	233840682	G	A
2	rs35701944	0	233840698	G	T
2	rs938570	0	233840991	T	C
2	rs938571	0	233841163	C	T
2	rs938572	0	233841300	G	A
2	rs938573	0	233841366	A	G
2	rs6743649	0	233841555	C	T
2	rs6718179	0	233841682	A	C
2	rs57088942	0	233841700	A	G
2	rs58578530	0	233841844	G	A
2	rs6746888	0	233841908	C	T
2	rs6718452	0	233841921	A	G
2	rs6718592	0	233842049	A	G
2	rs78249659	0	233842083	A	G
2	rs6718696	0	233842111	A	C
2	rs6718812	0	233842190	A	C
2	rs62193960	0	233842222	T	C
2	rs62193961	0	233842424	C	T
2	rs62193962	0	233842513	T	C
2	rs62193963	0	233842727	C	T
2	rs35837955	0	233842947	G	A
2	rs56300417	0	233842992	G	A
2	rs189824221	0	233843403	C	T
2	rs12694920	0	233843590	G	T
2	rs10165217	0	233843826	T	C
2	rs76589357	0	233843946	G	T
2	rs138425628	0	233844730	G	A
2	rs12622059	0	233844831	G	T
2	rs73107106	0	233845150	C	T
2	rs73995763	0	233845712	C	T
2	rs4973591	0	233845755	G	A
2	rs4973058	0	233846217	C	T
2	rs11682699	0	233846414	A	G
2	rs72978202	0	233846498	G	C
2	rs12466126	0	233846579	T	G
2	rs4973059	0	233847326	C	T
2	rs11695714	0	233847530	G	T
2	rs11674496	0	233847804	C	T
2	rs11674826	0	233848325	G	A
2	rs12990766	0	233848340	A	G
2	rs13017508	0	233848384	T	C
2	rs116963632	0	233849332	G	A
2	rs61419985	0	233849503	T	C
2	rs78730351	0	233849642	T	C
2	rs187359574	0	233850232	G	A
2	rs190952197	0	233850244	C	T
2	rs181070222	0	233850333	G	T
2	rs1829160	0	233850459	C	T
2	rs72980014	0	233851008	A	G
2	rs145669355	0	233851381	C	A
2	rs78012699	0	233851715	C	G
2	rs10208886	0	233851767	C	T
2	rs56366327	0	233851874	G	T
2	rs56147678	0	233851886	C	T
2	rs140921505	0	233852010	T	G
2	rs6709310	0	233852204	G	A
2	rs72980020	0	233852301	G	A
2	rs141842084	0	233852833	G	C
2	rs118027882	0	233852870	G	C
2	rs79782936	0	233852942	T	G
2	rs72980022	0	233853187	G	A
2	rs56190584	0	233853453	C	T
2	rs12994934	0	233853951	A	G
2	rs12994953	0	233853971	A	T
2	rs6745724	0	233854241	A	G
2	rs143313650	0	233854903	G	A
2	rs75459433	0	233855286	A	G
2	rs6437080	0	233855461	G	A
2	rs74888143	0	233855626	A	G
2	rs74845478	0	233856308	C	T
2	rs147495202	0	233856691	T	C
2	rs79211713	0	233856695	T	C
2	rs79878501	0	233857499	C	T
2	rs72980030	0	233857653	T	C
2	rs75077598	0	233858563	G	A
2	rs4973062	0	233858636	C	T
2	rs111430312	0	233858915	A	G
2	rs74334456	0	233859525	T	C
2	rs77067948	0	233859544	T	A
2	rs7574515	0	233861154	C	T
2	rs7588539	0	233861157	T	A
2	rs184687490	0	233861551	A	G
2	rs75610360	0	233861565	G	C
2	rs72980035	0	233862231	A	G
2	rs72980037	0	233862472	T	C
2	rs4076139	0	233863107	C	T
2	rs61148291	0	233863549	C	T
2	rs12470285	0	233864457	C	T
2	rs13404304	0	233864497	G	A
2	rs12471240	0	233864627	G	C
2	rs145615238	0	233864919	C	T
2	rs6755593	0	233865263	T	C
2	rs6743859	0	233865771	C	T
2	rs77327711	0	233866023	G	A
2	rs884089	0	233866029	C	G
2	rs79943674	0	233866300	C	T
2	rs147341439	0	233866496	G	A
2	rs76980274	0	233867002	G	C
2	rs6720354	0	233867666	A	G
2	rs34708278	0	233868392	C	T
2	rs6727341	0	233868678	A	G
2	rs78175608	0	233868788	C	A
2	rs1104953	0	233870366	G	C
2	rs142746126	0	233870693	A	G
2	rs10933423	0	233871467	A	C
2	rs10169320	0	233871619	A	G
2	rs183819395	0	233871751	C	T
2	rs139356230	0	233871891	G	A
2	rs10169752	0	233872049	A	G
2	rs10193545	0	233872100	C	T
2	rs10933424	0	233872408	T	C
2	rs188065404	0	233874325	A	G
2	rs13383577	0	233874399	T	C
2	rs28561862	0	233874469	T	C
2	rs148205121	0	233874668	C	T
2	rs191848727	0	233875073	T	C
2	rs3811590	0	233875541	C	G
2	rs12694921	0	233875658	A	G
2	rs3811589	0	233875716	C	T
2	rs3811588	0	233875975	G	A
2	rs77562385	0	233876538	T	C
2	rs6725244	0	233877065	T	C
2	rs117625182	0	233877130	G	A
2	rs146669888	0	233877298	C	T
2	rs111339824	0	233877865	A	C
2	rs6718480	0	233879066	G	A
2	rs60652209	0	233880271	A	G
2	rs62193981	0	233880508	A	G
2	rs62193982	0	233880609	G	A
2	rs34988308	0	233881278	T	C
2	rs34817393	0	233881630	G	C
2	rs56848160	0	233881695	A	G
2	rs13405304	0	233882493	A	G
2	rs13396115	0	233882712	T	C
2	rs137887508	0	233883085	C	T
2	rs77902968	0	233883133	G	A
2	rs12327931	0	233883319	C	T
2	rs75051498	0	233883342	T	G
2	rs138576186	0	233883366	A	G
2	rs10168219	0	233883658	C	T
2	rs10180708	0	233883668	T	C
2	rs59522616	0	233883703	T	G
2	rs9288677	0	233884226	A	G
2	rs147243218	0	233884611	T	C
2	rs117867613	0	233885196	C	T
2	rs11683286	0	233885426	T	C
2	rs11683293	0	233885475	T	C
2	rs11677455	0	233885495	C	T
2	rs75905342	0	233885785	T	A
2	rs184288825	0	233886061	G	A
2	rs11680313	0	233886732	G	A
2	rs144866390	0	233887569	G	A
2	rs4973594	0	233887632	G	C
2	rs6437084	0	233887967	T	C
2	rs10205638	0	233888194	A	G
2	rs10933426	0	233889074	C	T
2	rs11694775	0	233889105	A	G
2	rs117514259	0	233889156	C	A
2	rs11683765	0	233889563	G	A
2	rs7601264	0	233889576	T	C
2	rs56295227	0	233889869	G	C
2	rs10201168	0	233890088	T	C
2	rs56003694	0	233890383	G	A
2	rs57415275	0	233890511	C	G
2	rs146464121	0	233890548	C	T
2	rs77318038	0	233890566	C	T
2	rs6738880	0	233890870	T	C
2	rs117849966	0	233891141	C	T
2	rs6739218	0	233891215	T	C
2	rs55995763	0	233891869	C	G
2	rs7578230	0	233892007	G	A
2	rs142205751	0	233892165	C	T
2	rs6728702	0	233892370	G	C
2	rs6437085	0	233892411	C	T
2	rs11694712	0	233892420	C	T
2	rs11694754	0	233892522	C	T
2	rs62193985	0	233892821	T	A
2	rs7581867	0	233892911	G	T
2	rs6437086	0	233893807	A	G
2	rs4973595	0	233893853	G	A
2	rs4973597	0	233894046	T	C
2	rs13386477	0	233894496	G	A
2	rs10170794	0	233894598	C	A
2	rs56827205	0	233894625	C	T
2	rs3754577	0	233895587	C	T
2	rs4511711	0	233895666	A	C
2	rs147825864	0	233896149	G	T
2	rs2233375	0	233896498	C	T
2	rs2233381	0	233897101	T	C
2	rs2233382	0	233897161	A	C
2	rs2233384	0	233897414	C	A
2	rs2233385	0	233897503	G	A
2	rs11692562	0	233897800	A	G
2	rs11681712	0	233898417	C	G
2	rs11683026	0	233898653	G	T
2	rs2233389	0	233898951	C	A
2	rs2233391	0	233899126	C	A
2	rs2233394	0	233899377	C	T
2	rs149170580	0	233900148	C	T
2	rs200659281	0	233900290	G	A
2	rs13391656	0	233900599	G	A
2	rs28431202	0	233900854	G	T
2	rs144936287	0	233901128	A	G
2	rs73107154	0	233901336	G	A
2	rs141928022	0	233901679	C	T
2	rs9653384	0	233902900	T	C
2	rs180979755	0	233903805	A	G
2	rs146780776	0	233904117	G	A
2	rs62191860	0	233904259	C	T
2	rs141682407	0	233904661	C	T
2	rs35237010	0	233905402	G	T
2	rs4374365	0	233905490	T	C
2	rs1400349	0	233905804	T	C
2	rs10190420	0	233906006	G	A
2	rs139635184	0	233906267	G	A
2	rs2002534	0	233906351	G	A
2	rs11688908	0	233907757	G	A
2	rs34779565	0	233908324	G	A
2	rs151317650	0	233909498	T	C
2	rs11674444	0	233909548	T	C
2	rs141883680	0	233909729	C	A
2	rs10179940	0	233910118	A	G
2	rs13408428	0	233910686	C	T
2	rs13408980	0	233911099	C	A
2	rs139352151	0	233911434	A	G
2	rs10202216	0	233911540	T	C
2	rs10165997	0	233911542	A	G
2	rs12694922	0	233912755	C	T
2	rs12694923	0	233912897	A	G
2	rs61571629	0	233912968	G	A
2	rs28574597	0	233913355	G	A
2	rs10199035	0	233913648	G	T
2	rs4405750	0	233913947	C	T
2	rs2344913	0	233914569	G	A
2	rs78199310	0	233915102	C	A
2	rs13017623	0	233915131	G	A
2	rs35213087	0	233915139	C	G
2	rs34383725	0	233915337	G	A
2	rs11900969	0	233915386	G	A
2	rs8179621	0	233915441	G	A
2	rs35487055	0	233915526	A	C
2	rs9917354	0	233915535	C	T
2	rs9917223	0	233915643	A	G
2	rs9917366	0	233915793	C	T
2	rs9917368	0	233915891	G	A
2	rs13401226	0	233915979	A	G
2	rs10206464	0	233916476	G	A
2	rs34513284	0	233916965	A	C
2	rs56279626	0	233919481	A	T
2	rs149376499	0	233920421	C	G
2	rs11901748	0	233920818	G	A
2	rs13392069	0	233922159	T	C
2	rs4973598	0	233922657	A	G
2	rs10211511	0	233922810	G	A
2	rs62194574	0	233923573	A	G
2	rs7558755	0	233924009	A	G
2	rs7585583	0	233924081	C	T
2	rs12994169	0	233924581	A	G
2	rs35140857	0	233924603	C	T
2	rs34177313	0	233924649	A	G
2	rs4073603	0	233924923	C	T
2	rs70958389	0	233924931	G	T
2	rs70958390	0	233924940	C	A
2	rs1141328	0	233925166	G	A
2	rs34218488	0	233925406	T	G
2	rs4246649	0	233925491	A	G
2	rs139477938	0	233925660	G	A
2	rs6759288	0	233926121	T	C
2	rs4973063	0	233926201	G	A
2	rs6759511	0	233926274	T	C
2	rs11888284	0	233926557	C	T
2	rs55927843	0	233928505	G	A
2	rs4439944	0	233928776	T	C
2	rs3935584	0	233929283	T	C
2	rs4257390	0	233929510	T	C
2	rs4073363	0	233929545	G	A
2	rs4075306	0	233929720	C	A
2	rs3935583	0	233929906	G	C
2	rs4075305	0	233929907	T	A
2	rs4581888	0	233930081	A	G
2	rs11673758	0	233930577	A	G
2	rs5021550	0	233930662	A	T
2	rs11677752	0	233930698	C	G
2	rs189992347	0	233930707	G	A
2	rs55749303	0	233930913	C	T
2	rs72982218	0	233930957	C	T
2	rs74444807	0	233930978	C	G
2	rs72982221	0	233931001	C	G
2	rs4973064	0	233931051	A	C
2	rs72982225	0	233931276	A	C
2	rs141425069	0	233931461	C	T
2	rs72982227	0	233931523	C	T
2	rs58913593	0	233931562	C	T
2	rs114586452	0	233931577	T	C
2	rs72982230	0	233931602	C	T
2	rs138952311	0	233931641	T	C
2	rs4594431	0	233931646	C	T
2	rs60486020	0	233931672	G	A
2	rs4566354	0	233931706	C	T
2	rs116779412	0	233931807	C	T
2	rs6717971	0	233931821	A	G
2	rs6746785	0	233932086	C	T
2	rs6704675	0	233932090	T	C
2	rs6704948	0	233932360	T	C
2	rs72982235	0	233932450	G	A
2	rs72982236	0	233932489	C	T
2	rs79550752	0	233932563	T	C
2	rs77848417	0	233932614	A	G
2	rs6747425	0	233932621	C	T
2	rs114979093	0	233932628	G	A
2	rs72982239	0	233932658	T	G
2	rs6721932	0	233932803	A	C
2	rs147209169	0	233932865	T	C
2	rs78579916	0	233932898	G	C
2	rs6750656	0	233932903	C	G
2	rs140494190	0	233933077	A	G
2	rs73094968	0	233933122	G	A
2	rs73094970	0	233933148	C	T
2	rs184732869	0	233933149	G	A
2	rs141252012	0	233933288	G	C
2	rs145004143	0	233933300	G	A
2	rs6722679	0	233933419	A	G
2	rs12694924	0	233933427	G	A
2	rs72982242	0	233933465	T	C
2	rs72982244	0	233933689	G	A
2	rs28649756	0	233933805	C	T
2	rs55816734	0	233933846	G	A
2	rs28605384	0	233933897	C	G
2	rs55827216	0	233934008	G	A
2	rs56359974	0	233934060	T	A
2	rs4973065	0	233934598	G	A
2	rs117035829	0	233934884	C	T
2	rs148152421	0	233934971	C	T
2	rs12617651	0	233935441	G	A
2	rs6759488	0	233935446	C	T
2	rs12617622	0	233935491	C	T
2	rs6717732	0	233935616	T	C
2	rs138025471	0	233935860	G	A
2	rs143388546	0	233935944	A	G
2	rs6734548	0	233936225	A	G
2	rs72982255	0	233937896	G	A
2	rs180741169	0	233938124	C	T
2	rs56065581	0	233938676	C	T
2	rs74602155	0	233938993	C	T
2	rs4586623	0	233939615	T	C
2	rs4597514	0	233940025	C	T
2	rs74269688	0	233940329	A	G
2	rs11674347	0	233941388	A	G
2	rs117260912	0	233942452	C	A
2	rs75880280	0	233942637	G	T
2	rs4383322	0	233942733	T	C
2	rs80146450	0	233943030	G	A
2	rs6708049	0	233943293	T	C
2	rs74645168	0	233943347	G	A
2	rs146002464	0	233943350	G	A
2	rs35350746	0	233943708	G	C
2	rs7601830	0	233943787	C	T
2	rs10199700	0	233944468	G	A
2	rs76880823	0	233944570	G	A
2	rs79132182	0	233944676	G	A
2	rs4246650	0	233945017	C	G
2	rs4603757	0	233945320	T	G
2	rs76269059	0	233945321	T	C
2	rs7425956	0	233945565	C	T
2	rs7606583	0	233945615	C	T
2	rs9679425	0	233945802	G	A
2	rs7583618	0	233946500	A	G
2	rs4260233	0	233946936	T	A
2	rs4335936	0	233946937	C	T
2	rs73094988	0	233947361	A	C
2	rs4075111	0	233948264	A	C
2	rs144237911	0	233948504	C	G
2	rs4353640	0	233948560	G	A
2	rs6731994	0	233948817	T	G
2	rs13387054	0	233949255	G	A
2	rs117921421	0	233949819	G	T
2	rs56404114	0	233950001	T	C
2	rs4356648	0	233950265	C	A
2	rs7608422	0	233950732	G	A
2	rs150294426	0	233951545	G	A
2	rs112925323	0	233952123	G	A
2	rs3922950	0	233952847	G	C
2	rs6712404	0	233953421	G	A
2	rs78453929	0	233953456	C	T
2	rs7590141	0	233953666	A	C
2	rs150614592	0	233953904	C	T
2	rs7566856	0	233953940	G	A
2	rs144914487	0	233954045	A	G
2	rs7581229	0	233954350	T	G
2	rs191127383	0	233954567	G	A
2	rs12233023	0	233954969	T	A
2	rs4335931	0	233955723	T	C
2	rs11678263	0	233955858	C	T
2	rs146741135	0	233955975	T	G
2	rs77827509	0	233955996	G	A
2	rs150347045	0	233956301	G	A
2	rs35481789	0	233956418	C	T
2	rs57905758	0	233956424	A	G
2	rs138060082	0	233956621	G	A
2	rs143309176	0	233956969	G	A
2	rs6756729	0	233957253	A	T
2	rs142032579	0	233957294	G	A
2	rs10933428	0	233957372	T	C
2	rs10201551	0	233957464	A	G
2	rs149829075	0	233957816	A	G
2	rs6746738	0	233957827	T	C
2	rs79118474	0	233958490	A	G
2	rs6437088	0	233958690	C	G
2	rs7423246	0	233959271	G	A
2	rs12694925	0	233959384	A	G
2	rs4284824	0	233959439	G	A
2	rs4289181	0	233959605	G	A
2	rs6711326	0	233960006	A	G
2	rs6740376	0	233960271	C	T
2	rs6740385	0	233960288	C	T
2	rs9288678	0	233960535	T	G
2	rs12474242	0	233960592	A	T
2	rs139059104	0	233960673	C	T
2	rs149112829	0	233961088	G	A
2	rs13005673	0	233961160	G	A
2	rs6723093	0	233961348	C	T
2	rs75871290	0	233961430	C	T
2	rs6723294	0	233961475	C	T
2	rs141625372	0	233961553	A	G
2	rs4973602	0	233961685	G	A
2	rs4973069	0	233961776	C	A
2	rs4973605	0	233962046	T	A
2	rs4973606	0	233962089	A	G
2	rs4973607	0	233962410	A	C
2	rs6437089	0	233962515	G	A
2	rs6437090	0	233962551	G	A
2	rs6727609	0	233962659	C	T
2	rs6437091	0	233962874	A	G
2	rs7594542	0	233962892	T	C
2	rs6437092	0	233962977	A	G
2	rs6437093	0	233963040	A	G
2	rs6437094	0	233963091	T	C
2	rs6437095	0	233963102	C	T
2	rs6437096	0	233963212	C	T
2	rs6437097	0	233963250	A	C
2	rs72984219	0	233963437	C	G
2	rs10195662	0	233963792	T	C
2	rs10195664	0	233963801	T	C
2	rs78931617	0	233964332	A	T
2	rs111374599	0	233964559	C	T
2	rs12475023	0	233964610	T	C
2	rs4973609	0	233964632	G	A
2	rs56159726	0	233965459	C	T
2	rs74367325	0	233966198	C	T
2	rs61591958	0	233966722	T	C
2	rs74461644	0	233966850	C	T
2	rs139770064	0	233967330	G	A
2	rs9288684	0	233968153	C	T
2	rs12475493	0	233968816	G	T
2	rs9752615	0	233969443	G	A
2	rs9750891	0	233969889	A	G
2	rs114546788	0	233969962	G	A
2	rs142175689	0	233970416	C	T
2	rs61068452	0	233970499	A	G
2	rs60178340	0	233970817	G	A
2	rs111564686	0	233971585	C	T
2	rs79340715	0	233972289	C	T
2	rs75276944	0	233972594	T	C
2	rs79427794	0	233972606	C	G
2	rs76710478	0	233972812	G	T
2	rs114511196	0	233972849	A	G
2	rs116105440	0	233973164	G	A
2	rs79974003	0	233973196	T	C
2	rs77924965	0	233973274	C	T
2	rs79633276	0	233973434	A	G
2	rs115199714	0	233973460	G	A
2	rs201375044	0	233973526	A	C
2	rs187868440	0	233973530	C	T
2	rs4078396	0	233973898	G	C
2	rs74530494	0	233974053	C	G
2	rs115936057	0	233974081	T	C
2	rs76409964	0	233974091	T	C
2	rs115181022	0	233974141	G	A
2	rs144347447	0	233974311	T	C
2	rs146054320	0	233974358	G	A
2	rs140042430	0	233974483	A	G
2	rs142283350	0	233974576	A	G
2	rs114382983	0	233974595	A	G
2	rs140608114	0	233974864	C	A
2	rs147731523	0	233975369	C	T
2	rs141205949	0	233975549	T	C
2	rs78338187	0	233975723	C	T
2	rs13427129	0	233976511	C	T
2	rs13427156	0	233976583	C	A
2	rs13404184	0	233976593	A	C
2	rs13392343	0	233976623	T	A
2	rs79197170	0	233976695	G	A
2	rs72984248	0	233976845	A	G
2	rs7570061	0	233977318	G	A
2	rs7599330	0	233977407	C	A
2	rs11903887	0	233977525	G	A
2	rs6705834	0	233977823	T	C
2	rs6712973	0	233978008	A	T
2	rs6605277	0	233978212	A	C
2	rs7602833	0	233978225	C	T
2	rs66493939	0	233978388	T	C
2	rs72984266	0	233978393	C	T
2	rs68147208	0	233978526	A	G
2	rs187071327	0	233978645	C	T
2	rs113896321	0	233978735	T	C
2	rs112395076	0	233978746	A	G
2	rs111502414	0	233978897	T	C
2	rs72984271	0	233979127	G	A
2	rs72984274	0	233979162	C	T
2	rs66905949	0	233980159	G	C
2	rs6708745	0	233980552	C	T
2	rs147941097	0	233980633	C	T
2	rs7569598	0	233981399	T	C
2	rs144771411	0	233981455	T	C
2	rs112878010	0	233981540	C	T
2	rs10933431	0	233981912	G	C
2	rs10933432	0	233982007	C	G
2	rs7421448	0	233982205	T	C
2	rs13432536	0	233982841	C	T
2	rs13432627	0	233982919	C	T
2	rs11885054	0	233984336	G	C
2	rs138187520	0	233985059	T	C
2	rs35368576	0	233985913	T	C
2	rs13013293	0	233986596	C	T
2	rs9288685	0	233987114	T	C
2	rs10201557	0	233987558	A	C
2	rs10193128	0	233987722	T	C
2	rs117988494	0	233987898	G	C
2	rs13021947	0	233988343	G	A
2	rs13022011	0	233988507	C	T
2	rs55913569	0	233990412	C	T
2	rs73105541	0	233991222	A	G
2	rs73105542	0	233991242	T	A
2	rs75678492	0	233991357	C	T
2	rs144324652	0	233991365	C	T
2	rs7587242	0	233991378	T	C
2	rs78446823	0	233991647	C	A
2	rs7605743	0	233991749	G	T
2	rs12694926	0	233992078	T	G
2	rs12694927	0	233992226	G	A
2	rs147891479	0	233992431	G	C
2	rs12694928	0	233992693	T	A
2	rs12694929	0	233992896	T	C
2	rs10176163	0	233993198	T	A
2	rs149284075	0	233993333	G	A
2	rs7597516	0	233993570	T	A
2	rs7589369	0	233993638	C	G
2	rs13388142	0	233994928	C	T
2	rs70958386	0	233995065	C	A
2	rs11893401	0	233996452	T	C
2	rs11681000	0	233997899	C	T
2	rs10933433	0	233997982	C	G
2	rs76441182	0	233998012	A	G
2	rs10933434	0	233998108	G	T
2	rs10933435	0	233998146	A	G
2	rs10933436	0	233998481	C	A
2	rs6738961	0	233998646	C	T
2	rs11693862	0	233999081	A	G
2	rs11682791	0	233999201	G	A
2	rs58884803	0	233999230	C	G
2	rs11682728	0	233999253	C	T
2	rs11682798	0	233999263	G	A
2	rs60306113	0	233999326	G	A
2	rs56265336	0	233999586	G	A
2	rs56143615	0	233999666	T	C
2	rs56307293	0	233999697	A	G
2	rs11690230	0	234000284	T	G
2	rs11684313	0	234000290	C	T
2	rs62192869	0	234000504	A	C
2	rs77673016	0	234000786	C	T
2	rs117788315	0	234000901	T	C
2	rs7557877	0	234001047	A	G
2	rs11677508	0	234001105	C	T
2	rs6756920	0	234001366	T	C
2	rs6719575	0	234001547	G	A
2	rs6759973	0	234001575	T	C
2	rs12987520	0	234002367	T	C
2	rs13011232	0	234002412	C	T
2	rs62192871	0	234002784	G	A
2	rs62192872	0	234002804	C	G
2	rs10202748	0	234003117	A	C
2	rs7421653	0	234003227	G	A
2	rs7419666	0	234003359	T	C
2	rs144181925	0	234053816	T	C
2	rs140053128	0	234054237	T	G
2	rs145555157	0	234054407	C	T
2	rs147786898	0	234054515	G	A
2	rs141269324	0	234054547	C	T
2	rs1135173	0	234054873	G	A
2	rs36137020	0	234054899	G	A
2	rs36180605	0	234054989	T	G
2	rs36189208	0	234055004	T	C
2	rs36181881	0	234055276	A	G
2	rs149355571	0	234055278	A	G
2	rs145542860	0	234055535	A	G
2	rs147731559	0	234055554	C	G
2	rs142582288	0	234055623	G	T
2	rs36171341	0	234055732	A	G
2	rs138059666	0	234056054	G	A
2	rs183064257	0	234056058	G	A
2	rs149513640	0	234056091	C	G
2	rs141392009	0	234056356	G	A
2	rs147467692	0	234056422	A	G
2	rs140185860	0	234056431	C	A
2	rs36173458	0	234056711	T	A
2	rs36157180	0	234056744	C	T
2	rs36134067	0	234056814	G	A
2	rs140384610	0	234057072	G	A
2	rs146523041	0	234057178	C	T
2	rs140803184	0	234057280	G	C
2	rs150142503	0	234057292	A	T
2	rs148967109	0	234057614	G	A
2	rs147030167	0	234057679	T	A
2	rs147318408	0	234057788	C	T
2	rs148377885	0	234057851	G	T
2	rs141500584	0	234057859	T	C
2	rs150889436	0	234057905	G	A
2	rs139514935	0	234057995	C	T
2	rs149701000	0	234058066	G	A
2	rs146178696	0	234058082	A	G
2	rs143988935	0	234058271	G	T
2	rs146382281	0	234059151	G	A
2	rs36142114	0	234059211	C	T
2	rs148150189	0	234059466	G	C
2	rs36129046	0	234059577	G	T
2	rs139207110	0	234059637	A	G
2	rs142339885	0	234059660	C	A
2	rs150521622	0	234059725	T	C
2	rs149754149	0	234059737	T	G
2	rs145640497	0	234059777	A	G
2	rs36146561	0	234059821	G	C
2	rs36131515	0	234060070	A	G
2	rs36171197	0	234060365	C	G
2	rs142911999	0	234060447	G	A
2	rs145129423	0	234060486	C	T
2	rs141161975	0	234060845	C	T
2	rs36138569	0	234061153	T	C
2	rs36172244	0	234061234	T	C
2	rs145770967	0	234061317	C	A
2	rs148922430	0	234061318	C	G
2	rs36148770	0	234061523	T	C
2	rs36149367	0	234061630	T	C
2	rs142158720	0	234061735	C	T
2	rs36149390	0	234061863	G	A
2	rs144464429	0	234061907	C	T
2	rs36180389	0	234061977	G	A
2	rs143761504	0	234061995	G	C
2	rs36130536	0	234062051	C	T
2	rs142179672	0	234062155	A	G
2	rs150839684	0	234062202	C	A
2	rs139326470	0	234062237	A	G
2	rs146554627	0	234062354	G	A
2	rs141410484	0	234062551	C	A
2	rs143865234	0	234062553	C	T
2	rs36197564	0	234062630	G	A
2	rs36194657	0	234062756	A	G
2	rs36151663	0	234062955	C	T
2	rs36136502	0	234063173	G	A
2	rs137945009	0	234063593	C	A
2	rs143436458	0	234063611	A	C
2	rs147212233	0	234063638	G	A
2	rs138935419	0	234063683	A	C
2	rs149294471	0	234063780	A	G
2	rs144572050	0	234063910	C	T
2	rs148527873	0	234064004	C	T
2	rs142888286	0	234064124	T	C
2	rs146095751	0	234064125	G	A
2	rs140009180	0	234064160	C	T
2	rs569621189	0	234064313	A	G
2	rs150035249	0	234064352	A	T
2	rs147595122	0	234064623	T	C
2	rs141917895	0	234064626	A	G
2	rs138923135	0	234064759	C	T
2	rs141375487	0	234064815	T	C
2	rs138015578	0	234064935	A	G
2	rs149515675	0	234064995	A	G
2	rs36131511	0	234065233	G	A
2	rs141947881	0	234065243	C	T
2	rs36162295	0	234065371	C	G
2	rs36130256	0	234065390	C	T
2	rs144828012	0	234065545	C	A
2	rs145742767	0	234065695	C	T
2	rs148827642	0	234065760	G	T
2	rs143588376	0	234065784	C	T
2	rs36136752	0	234065863	G	A
2	rs36145835	0	234065923	G	T
2	rs36195783	0	234065941	G	A
2	rs36153144	0	234065948	G	A
2	rs36183661	0	234065987	C	G
2	rs36138480	0	234066140	G	A
2	rs36172148	0	234066146	T	A
2	rs36131975	0	234066173	T	C
2	rs36129915	0	234066337	G	T
2	rs140393955	0	234066359	A	G
2	rs36179371	0	234066464	G	A
2	rs36142198	0	234066741	A	C
2	rs36127492	0	234066969	C	G
2	rs148118779	0	234067017	A	G
2	rs36165346	0	234067089	A	G
2	rs36153082	0	234067223	T	C
2	rs36181983	0	234067226	T	C
2	rs150943557	0	234067662	A	G
2	rs36164374	0	234067785	G	A
2	rs36177526	0	234067819	G	A
2	rs36133610	0	234067884	G	A
2	rs74222529	0	234068006	C	T
2	rs67498812	0	234068068	A	G
2	rs62192874	0	234068282	G	A
2	rs35349669	0	234068476	C	T
2	rs143977003	0	234068542	G	A
2	rs28669088	0	234068705	C	T
2	rs28534487	0	234069266	C	A
2	rs140005135	0	234069313	T	C
2	rs28655385	0	234069323	C	A
2	rs28459768	0	234069512	A	C
2	rs28538620	0	234069520	A	G
2	rs28593218	0	234069537	T	C
2	rs28478933	0	234069764	C	A
2	rs28429042	0	234069811	C	T
2	rs28631646	0	234069980	C	T
2	rs28539971	0	234070042	G	A
2	rs35877172	0	234070085	C	T
2	rs28605534	0	234070171	G	C
2	rs28609111	0	234070190	G	A
2	rs28576692	0	234070233	T	C
2	rs28751960	0	234070587	A	T
2	rs145096292	0	234070898	A	G
2	rs7568027	0	234071241	A	G
2	rs7559212	0	234071249	A	C
2	rs4284829	0	234071665	A	C
2	rs4430948	0	234071876	A	G
2	rs146216798	0	234072176	G	A
2	rs11673739	0	234072738	A	G
2	rs144387809	0	234073083	G	C
2	rs70958387	0	234073091	G	A
2	rs6715810	0	234073243	C	T
2	rs10929180	0	234073523	G	C
2	rs10929181	0	234073640	C	T
2	rs10929193	0	234073781	C	G
2	rs145320734	0	234074067	C	T
2	rs7607736	0	234074301	C	T
2	rs10175194	0	234074788	C	T
2	rs6715767	0	234074817	G	A
2	rs139811640	0	234074835	A	T
2	rs10182994	0	234074878	G	A
2	rs7558417	0	234075264	C	T
2	rs113685802	0	234075366	C	T
2	rs7583176	0	234075417	A	G
2	rs7570320	0	234075691	C	A
2	rs138213826	0	234076206	C	T
2	rs11889446	0	234076293	A	G
2	rs12052961	0	234076434	A	G
2	rs12469146	0	234076479	C	T
2	rs75702920	0	234077147	A	G
2	rs7577360	0	234077222	G	A
2	rs7581787	0	234077240	A	C
2	rs62192877	0	234077283	G	T
2	rs6727452	0	234077352	A	G
2	rs12472960	0	234077441	G	A
2	rs70958388	0	234077804	G	A
2	rs68160732	0	234078215	A	C
2	rs12474023	0	234078287	G	A
2	rs10803668	0	234078333	G	T
2	rs7569837	0	234078406	T	C
2	rs10754947	0	234078582	G	A
2	rs80235307	0	234079536	A	G
2	rs143172481	0	234080110	A	G
2	rs80106733	0	234080309	A	C
2	rs6431237	0	234080553	A	G
2	rs6741388	0	234080747	C	T
2	rs59836591	0	234080852	G	A
2	rs6431239	0	234080939	G	A
2	rs13408647	0	234081187	G	A
2	rs72972231	0	234081286	C	T
2	rs13385922	0	234081324	C	T
2	rs189307103	0	234081714	G	T
2	rs113167115	0	234081742	C	T
2	rs79316755	0	234082197	T	G
2	rs7568389	0	234082384	C	G
2	rs7597763	0	234082577	A	C
2	rs10193017	0	234082834	G	A
2	rs182258080	0	234082869	T	C
2	rs10179304	0	234082911	T	A
2	rs72972236	0	234083515	T	C
2	rs140102880	0	234083545	G	A
2	rs140971744	0	234083689	A	G
2	rs144814229	0	234083694	G	A
2	rs62192878	0	234083750	G	C
2	rs12470626	0	234084655	T	C
2	rs10199551	0	234084716	G	A
2	rs6709380	0	234084936	C	T
2	rs6720896	0	234086584	T	C
2	rs6737719	0	234086724	G	A
2	rs10929072	0	234086900	T	C
2	rs78886327	0	234087452	C	A
2	rs76190789	0	234087906	C	T
2	rs72972247	0	234088487	T	C
2	rs116943544	0	234088567	G	A
2	rs72972249	0	234089035	C	G
2	rs72972252	0	234089149	C	T
2	rs4585024	0	234089212	A	G
2	rs181998356	0	234089733	T	C
2	rs62192879	0	234089866	T	G
2	rs72972255	0	234090032	C	T
2	rs72972257	0	234090073	G	A
2	rs74547226	0	234090107	T	G
2	rs141547857	0	234090326	G	A
2	rs191668981	0	234090478	C	A
2	rs117103380	0	234090507	C	A
2	rs138336976	0	234090697	G	A
2	rs70940831	0	234090922	G	A
2	rs70940832	0	234091138	C	T
2	rs4571051	0	234091158	T	C
2	rs72972259	0	234091528	T	C
2	rs141160764	0	234091926	G	A
2	rs4503982	0	234092029	T	C
2	rs74843215	0	234092252	G	A
2	rs4436949	0	234092392	A	G
2	rs6431381	0	234092825	C	G
2	rs6740918	0	234093035	G	A
2	rs11686233	0	234093397	C	G
2	rs79339118	0	234093766	G	A
2	rs7584458	0	234093805	A	G
2	rs12612322	0	234093876	G	T
2	rs35060000	0	234096116	G	A
2	rs76413167	0	234096560	C	T
2	rs117684491	0	234096625	C	A
2	rs79851246	0	234096799	C	T
2	rs75961839	0	234096814	T	C
2	rs80143879	0	234096858	G	A
2	rs7605022	0	234096976	G	C
2	rs118155976	0	234097522	A	G
2	rs145215831	0	234097615	C	T
2	rs3890760	0	234098802	T	C
2	rs548725027	0	234099221	G	C
2	rs79330248	0	234099296	G	A
2	rs56063952	0	234100164	A	G
2	rs77821438	0	234100811	C	T
2	rs3924334	0	234101168	T	A
2	rs117942967	0	234101180	T	C
2	rs117604648	0	234101248	C	A
2	rs10176734	0	234101628	G	T
2	rs10168693	0	234101827	A	G
2	rs10203185	0	234102070	C	T
2	rs11675867	0	234102250	A	T
2	rs70940834	0	234102658	C	T
2	rs11681058	0	234102738	G	T
2	rs34888825	0	234103370	C	T
2	rs3924336	0	234103666	T	G
2	rs6706611	0	234104029	G	A
2	rs13027728	0	234104419	G	C
2	rs34587266	0	234104579	T	C
2	rs11680711	0	234105400	A	G
2	rs10929185	0	234105471	C	T
2	rs7569134	0	234106533	G	C
2	rs7569827	0	234107070	G	A
2	rs6719549	0	234107368	G	A
2	rs6722529	0	234107618	G	A
2	rs12692197	0	234108368	G	A
2	rs77331313	0	234108731	G	A
2	rs150889258	0	234109422	C	T
2	rs57365147	0	234109980	C	T
2	rs76475433	0	234110126	C	T
2	rs6760912	0	234110944	A	G
2	rs4468807	0	234110954	C	T
2	rs6761018	0	234110974	A	C
2	rs34865199	0	234111553	A	G
2	rs140353691	0	234111849	C	T
2	rs7346	0	234113057	G	A
2	rs9247	0	234113301	C	T
2	rs1135727	0	234113545	A	G
2	rs28505715	0	234114092	G	C
2	rs62192898	0	234114243	G	C
2	rs150941521	0	234114451	G	A
2	rs56404638	0	234114535	A	G
2	rs13408498	0	234114942	T	C
2	rs3792117	0	234115337	G	A
2	rs1057258	0	234115629	C	T
2	rs14243	0	234115739	A	G
2	rs13031194	0	234116956	G	A
2	rs12986637	0	234116965	C	T
2	rs1319885	0	234117252	T	C
2	rs34547900	0	234117915	C	A
2	rs4663834	0	234118583	T	G
2	rs6431580	0	234118882	T	G
2	rs78835907	0	234119177	G	A
2	rs6431586	0	234119635	G	A
2	rs56805998	0	234119846	G	A
2	rs148924241	0	234119985	A	C
2	rs78765795	0	234120043	G	A
2	rs13021297	0	234120552	G	A
2	rs13021302	0	234120556	G	A
2	rs12616785	0	234121294	C	T
2	rs146195690	0	234121645	C	T
2	rs4663308	0	234122081	A	G
2	rs7580869	0	234123010	A	G
2	rs35915288	0	234123140	T	C
2	rs118005499	0	234123318	G	C
2	rs10198411	0	234123337	T	C
2	rs72974304	0	234123471	C	T
2	rs34032722	0	234123656	C	T
2	rs35944010	0	234124013	G	A
2	rs13032115	0	234124489	A	G
2	rs13020354	0	234124552	T	C
2	rs112306382	0	234124616	C	T
2	rs111345303	0	234125941	G	T
2	rs34194100	0	234127214	C	T
2	rs6757418	0	234127321	G	C
2	rs113359105	0	234128368	C	T
2	rs4663970	0	234129508	C	G
2	rs10196609	0	234130253	C	G
2	rs13025632	0	234130678	T	C
2	rs2341566	0	234131427	A	G
2	rs12996460	0	234132430	A	G
2	rs143063741	0	234132778	G	T
2	rs35543039	0	234133305	C	T
2	rs78002111	0	234133451	A	T
2	rs34587406	0	234133774	C	T
2	rs56335880	0	234133885	C	T
2	rs11674242	0	234134795	C	T
2	rs2341565	0	234135138	A	G
2	rs56164004	0	234135363	G	A
2	rs2341564	0	234135404	G	C
2	rs56352307	0	234135608	A	G
2	rs13023412	0	234135911	A	G
2	rs4663337	0	234136796	A	G
2	rs7569497	0	234136959	G	A
2	rs1866879	0	234137530	T	G
2	rs34768789	0	234137999	A	G
2	rs59199559	0	234138040	G	A
2	rs12471808	0	234138324	A	T
2	rs12472651	0	234138522	A	T
2	rs10199994	0	234138714	G	C
2	rs13398038	0	234139073	C	T
2	rs10211468	0	234139467	C	T
2	rs76384978	0	234139631	A	G
2	rs76326633	0	234140068	G	C
2	rs7564252	0	234140610	G	A
2	rs62192908	0	234140683	C	T
2	rs11888665	0	234141184	T	C
2	rs62192909	0	234141542	C	T
2	rs111701932	0	234141549	A	G
2	rs144808121	0	234141667	C	T
2	rs4663977	0	234142022	A	C
2	rs72974350	0	234142619	G	A
2	rs4663340	0	234142691	T	C
2	rs34701569	0	234143048	C	G
2	rs7601414	0	234143062	C	T
2	rs7563345	0	234143244	A	G
2	rs13003866	0	234143373	G	A
2	rs143211303	0	234143497	C	T
2	rs930449	0	234144883	G	A
2	rs72974351	0	234144929	G	A
2	rs62192912	0	234144942	C	T
2	rs2083575	0	234145080	T	C
2	rs151004233	0	234145219	G	A
2	rs181599404	0	234145407	C	A
2	rs28454240	0	234145618	C	T
2	rs13418066	0	234145944	A	C
2	rs13412102	0	234145971	T	C
2	rs12692250	0	234146047	G	T
2	rs10206299	0	234146271	G	T
2	rs10192579	0	234146302	T	G
2	rs6717560	0	234146333	T	C
2	rs10187752	0	234146550	C	T
2	rs77621410	0	234146839	A	G
2	rs12471449	0	234146958	C	G
2	rs11688431	0	234147175	T	C
2	rs7587485	0	234147256	G	C
2	rs75528415	0	234147917	T	G
2	rs1596017	0	234147930	C	T
2	rs1596016	0	234148043	G	A
2	rs73110037	0	234148244	C	A
2	rs11690131	0	234148383	T	C
2	rs11694081	0	234148586	A	T
2	rs62192926	0	234148737	G	A
2	rs11897336	0	234148943	C	A
2	rs74660875	0	234148945	A	C
2	rs11687982	0	234149039	C	T
2	rs57215884	0	234149237	A	G
2	rs73110043	0	234149384	C	A
2	rs10929322	0	234149702	C	T
2	rs182215792	0	234150022	G	A
2	rs118043049	0	234150558	C	T
2	rs10929325	0	234151031	G	A
2	rs10929326	0	234151045	T	G
2	rs10186850	0	234151615	C	A
2	rs145976437	0	234151741	C	T
2	rs117833040	0	234151912	A	G
2	rs75036194	0	234152473	G	A
2	rs13432541	0	234152509	G	A
2	rs80326545	0	234153173	G	A
2	rs10203952	0	234153366	A	G
2	rs10167613	0	234153848	G	A
2	rs58553066	0	234154059	T	C
2	rs2880080	0	234154139	G	T
2	rs72974369	0	234154269	C	T
2	rs12474375	0	234154614	C	T
2	rs2119505	0	234154651	G	A
2	rs2119504	0	234154683	C	A
2	rs4663346	0	234154936	G	C
2	rs79026438	0	234155762	A	C
2	rs141530644	0	234156086	G	A
2	rs11679791	0	234156536	G	T
2	rs76550252	0	234156826	C	A
2	rs150593971	0	234157111	C	T
2	rs11680089	0	234157137	G	C
2	rs11680130	0	234157258	G	A
2	rs56049444	0	234157688	C	T
2	rs55835501	0	234157733	C	T
2	rs56227616	0	234157741	T	C
2	rs12477844	0	234157772	C	T
2	rs78705879	0	234158160	C	T
2	rs75336010	0	234158309	T	G
2	rs142439590	0	234158782	T	C
2	rs10210302	0	234158839	C	T
2	rs75824126	0	234159168	G	C
2	rs146693112	0	234159519	G	A
2	rs1816753	0	234159609	T	C
2	rs12476635	0	234159685	T	C
2	rs74599577	0	234159758	A	T
2	rs2289477	0	234160345	T	G
2	rs10199278	0	234160669	C	G
2	rs12692254	0	234161211	A	T
2	rs6752107	0	234161448	G	A
2	rs6738490	0	234161583	T	C
2	rs74925974	0	234161637	C	T
2	rs6431654	0	234161769	C	T
2	rs6745825	0	234162153	A	G
2	rs6431655	0	234162415	A	G
2	rs3792114	0	234163182	A	G
2	rs72974384	0	234163195	T	C
2	rs6705964	0	234163683	G	C
2	rs13388025	0	234164164	T	A
2	rs77349464	0	234164416	C	G
2	rs10186415	0	234164492	G	A
2	rs6758145	0	234165157	A	T
2	rs115292229	0	234165365	C	T
2	rs2119503	0	234165777	G	A
2	rs77591382	0	234166007	A	G
2	rs11685932	0	234166322	G	A
2	rs182772696	0	234166524	G	A
2	rs6431659	0	234167020	A	G
2	rs6431660	0	234167234	A	G
2	rs6431661	0	234167421	C	T
2	rs34123137	0	234167881	T	A
2	rs1441090	0	234168042	G	A
2	rs78528693	0	234168357	G	T
2	rs6758317	0	234168951	C	T
2	rs62192932	0	234169302	C	T
2	rs10164737	0	234169822	C	T
2	rs75632867	0	234170019	A	C
2	rs78446401	0	234170045	G	A
2	rs13391356	0	234170369	T	C
2	rs6737398	0	234170397	G	A
2	rs78853161	0	234170464	C	T
2	rs73110098	0	234171459	G	A
2	rs74545398	0	234171482	A	T
2	rs12162308	0	234172188	C	G
2	rs6708373	0	234172846	A	G
2	rs10165561	0	234172915	G	C
2	rs35812841	0	234173270	C	G
2	rs12994997	0	234173503	G	A
2	rs74603889	0	234174718	C	G
2	rs13009506	0	234175706	G	T
2	rs145055773	0	234175883	T	C
2	rs78539102	0	234175989	T	C
2	rs3792112	0	234176609	C	T
2	rs75402247	0	234177756	C	T
2	rs12994971	0	234178453	C	T
2	rs12105443	0	234179028	C	T
2	rs3792111	0	234179690	C	T
2	rs3828309	0	234180410	A	G
2	rs3792110	0	234180638	A	T
2	rs11682898	0	234180979	C	T
2	rs2289476	0	234181556	C	A
2	rs2289475	0	234181593	G	C
2	rs2289474	0	234181848	C	T
2	rs2289472	0	234182240	C	T
2	rs140476598	0	234182729	G	A
2	rs2241880	0	234183368	A	G
2	rs2241879	0	234183468	G	A
2	rs2241878	0	234183718	T	C
2	rs73998327	0	234183738	A	G
2	rs3792109	0	234184417	G	A
2	rs3792108	0	234184952	T	C
2	rs36001488	0	234185267	C	T
2	rs116845637	0	234185319	C	T
2	rs12472475	0	234185759	G	A
2	rs3816234	0	234185999	G	A
2	rs2241877	0	234186489	A	G
2	rs2241876	0	234186734	T	G
2	rs7600743	0	234189359	A	G
2	rs7585217	0	234189406	G	A
2	rs7587633	0	234190049	T	C
2	rs3792106	0	234190740	T	C
2	rs76235116	0	234190781	G	A
2	rs117809958	0	234191103	T	A
2	rs75628963	0	234191309	C	T
2	rs2278610	0	234191530	T	A
2	rs76759440	0	234191613	C	T
2	rs75902620	0	234192145	G	A
2	rs4663396	0	234192251	C	T
2	rs10196794	0	234192616	G	A
2	rs7595748	0	234193186	A	G
2	rs7595856	0	234193274	A	G
2	rs4663402	0	234193663	A	T
2	rs7587051	0	234194755	G	C
2	rs13005285	0	234194957	T	G
2	rs117584396	0	234195096	A	C
2	rs139896963	0	234195523	G	A
2	rs114499018	0	234195561	G	A
2	rs78778324	0	234196073	A	G
2	rs6753686	0	234196289	C	T
2	rs6431259	0	234196519	T	C
2	rs77498715	0	234197175	A	G
2	rs4663136	0	234197717	C	G
2	rs77271800	0	234198210	A	T
2	rs77096996	0	234198474	C	T
2	rs6754677	0	234199461	G	A
2	rs6431262	0	234199537	G	T
2	rs117110998	0	234199765	A	G
2	rs117378524	0	234200147	C	T
2	rs74427023	0	234200253	A	G
2	rs4663420	0	234201658	T	C
2	rs4663421	0	234201700	G	C
2	rs78930461	0	234201767	A	G
2	rs140671487	0	234201922	C	T
2	rs80149599	0	234202036	G	A
2	rs3749079	0	234202321	C	T
2	rs76072155	0	234203233	C	A
2	rs72976353	0	234203543	T	C
2	rs1045095	0	234203547	T	C
2	rs1045100	0	234203597	T	C
2	rs11682236	0	234203740	A	G
2	rs117999817	0	234203800	A	G
2	rs10803619	0	234203876	C	T
2	rs6861	0	234204113	T	C
2	rs10929032	0	234204354	C	G
2	rs11894529	0	234204527	T	C
2	rs10929033	0	234204599	T	C
2	rs11893210	0	234204672	A	G
2	rs118167887	0	234204924	G	A
2	rs150602705	0	234205442	C	T
2	rs74648383	0	234205856	T	C
2	rs77128632	0	234206240	T	A
2	rs10187822	0	234206474	C	T
2	rs10195395	0	234206504	T	C
2	rs10178603	0	234206610	G	A
2	rs10192702	0	234206750	A	C
2	rs7559194	0	234206799	G	A
2	rs142566452	0	234206833	G	A
2	rs140725980	0	234207080	A	G
2	rs7581670	0	234207482	T	A
2	rs4663429	0	234207828	C	T
2	rs58040982	0	234208045	G	A
2	rs74269702	0	234208217	G	A
2	rs13411660	0	234208258	C	T
2	rs74514140	0	234208761	T	C
2	rs11886745	0	234210329	G	A
2	rs4663147	0	234210681	G	A
2	rs6759896	0	234210972	G	A
2	rs6431270	0	234211048	G	A
2	rs6717493	0	234211538	C	T
2	rs6705993	0	234211626	G	A
2	rs74270403	0	234211790	A	T
2	rs76392388	0	234214154	C	A
2	rs140443304	0	234214510	G	C
2	rs7588509	0	234214947	T	C
2	rs117388334	0	234214974	A	G
2	rs184912596	0	234215393	C	T
2	rs79659607	0	234215489	G	C
2	rs74198395	0	234215547	G	A
2	rs80253828	0	234216209	G	A
2	rs1978921	0	234216917	G	A
2	rs138981595	0	234217052	G	A
2	rs78571834	0	234217249	T	A
2	rs3762588	0	234217462	A	G
2	rs77217878	0	234217679	C	G
2	rs142534368	0	234218112	G	A
2	rs76041982	0	234218733	A	G
2	rs76159808	0	234218842	G	A
2	rs74587219	0	234220032	C	T
2	rs6431282	0	234220157	C	T
2	rs10199833	0	234221192	C	T
2	rs138465712	0	234221301	A	G
2	rs3792105	0	234221687	T	C
2	rs3792104	0	234221935	G	T
2	rs143845894	0	234222895	G	T
2	rs73114295	0	234223335	T	C
2	rs75084045	0	234223880	T	G
2	rs12623795	0	234224127	C	T
2	rs10172939	0	234224472	T	C
2	rs181158151	0	234224643	G	C
2	rs181551938	0	234225026	T	C
2	rs60491550	0	234225681	T	C
2	rs6745476	0	234226720	G	A
2	rs149253134	0	234226774	C	T
2	rs118115153	0	234226779	C	T
2	rs74439167	0	234226987	T	G
2	rs145985685	0	234227099	G	T
2	rs4663490	0	234227118	G	A
2	rs2304776	0	234227693	C	T
2	rs148233262	0	234229214	G	A
2	rs74356516	0	234229480	C	T
2	rs61062196	0	234229926	T	G
2	rs111534661	0	234230596	T	C
2	rs55863333	0	234231018	G	C
2	rs3762586	0	234231334	C	A
2	rs11891546	0	234232722	T	G
2	rs11890336	0	234232920	A	C
2	rs72976387	0	234233019	A	G
2	rs61663609	0	234233066	A	C
2	rs7608122	0	234233235	C	G
2	rs10168355	0	234233491	G	A
2	rs10168367	0	234233516	G	A
2	rs60722254	0	234233593	A	T
2	rs4663508	0	234233883	A	G
2	rs73116218	0	234234376	G	A
2	rs12615904	0	234234538	C	G
2	rs3792100	0	234234626	A	G
2	rs76744094	0	234234723	C	T
2	rs3792098	0	234234758	G	A
2	rs6756706	0	234234828	G	A
2	rs6710735	0	234234845	C	G
2	rs74420336	0	234234856	G	A
2	rs77426202	0	234234922	C	T
2	rs13002340	0	234234959	G	A
2	rs13400538	0	234235064	C	T
2	rs1965811	0	234235154	T	C
2	rs1972906	0	234235262	G	T
2	rs55991949	0	234235360	C	A
2	rs79951420	0	234235454	A	G
2	rs1000547	0	234235470	A	G
2	rs2304774	0	234235749	G	C
2	rs2304773	0	234235820	C	T
2	rs73119905	0	234236197	T	A
2	rs6728032	0	234236713	T	C
2	rs6728183	0	234236861	T	C
2	rs12997325	0	234237387	A	G
2	rs894100	0	234237765	T	G
2	rs745498	0	234238254	T	G
2	rs3792097	0	234238784	A	G
2	rs3792096	0	234238900	A	G
2	rs3792095	0	234238949	G	A
2	rs66706635	0	234239735	A	G
2	rs2241875	0	234240684	G	A
2	rs6431305	0	234241098	A	G
2	rs28605452	0	234241509	A	G
2	rs35502484	0	234241662	A	G
2	rs1000141	0	234242347	C	T
2	rs78191154	0	234242884	C	T
```
