## Supplementary material for "Characterization of shared and ancestry-specific signals driving complex traits using multi-ancestry fine-mapping": s2_snps.txt

```
rs61282047
rs1130335
rs2014448
rs4973525
rs13026692
rs2853374
rs55977653
rs112086583
rs1049109
rs7599982
rs7573222
rs7600132
rs2741313
rs11689384
rs10933394
rs112843250
rs151031755
rs3748971
rs55781386
rs12328730
rs73001992
rs111285215
rs73001995
rs117307467
rs4073596
rs73001998
rs143519991
rs4075405
rs117550132
rs117023435
rs2741315
rs73002000
rs12694902
rs73003804
rs13386140
rs117469798
rs148704497
rs2697765
rs60762948
rs144545143
rs146604707
rs144953555
rs55906053
rs35056534
rs2853406
rs2344360
rs11687072
rs34356510
rs13002558
rs75215353
rs117450585
rs117301317
rs147768441
rs2853376
rs146997410
rs2678488
rs143143281
rs56808819
rs4638787
rs1969318
rs2139026
rs2139027
rs10174443
rs2678489
rs72617174
rs141569550
rs10177963
rs193123627
rs144000513
rs35603060
rs2853377
rs145160502
rs2244037
rs2697766
rs2697767
rs2697768
rs58457058
rs2697769
rs11678251
rs139390240
rs111524519
rs2945420
rs2678517
rs6728119
rs2090543
rs56080708
rs1048995
rs1009934
rs77825088
rs2697781
rs117671749
rs149722953
rs2697783
rs2697784
rs72617176
rs2741317
rs73003851
rs2741318
rs2741319
rs4973529
rs11883916
rs11690646
rs192941820
rs75091809
rs2741320
rs2853380
rs56121412
rs2741321
rs62192178
rs744873
rs744874
rs118117568
rs2082841
rs1878691
rs62192179
rs13023370
rs62192180
rs73003866
rs790051
rs13002718
rs62192181
rs13003548
rs184465650
rs2678520
rs77669217
rs13017092
rs72495198
rs878481
rs13024828
rs35421611
rs2853383
rs2853384
rs12478529
rs144612559
rs12466707
rs4973040
rs2697789
rs13408686
rs12988896
rs2678521
rs4973530
rs13016319
rs2573219
rs2741331
rs2573218
rs11897905
rs2853385
rs2853386
rs2853387
rs12993551
rs2981375
rs2853389
rs2853390
rs1656403
rs6437064
rs2853391
rs2853392
rs114778697
rs2853393
rs142811855
rs55927272
rs56200013
rs35865139
rs2853394
rs1015303
rs1015302
rs2853398
rs2853399
rs2678495
rs2853400
rs62192212
rs2853401
rs2853402
rs790021
rs192753734
rs2678498
rs2573229
rs2573230
rs2853404
rs2853405
rs2573231
rs9973405
rs2573232
rs116855044
rs2678499
rs2678500
rs2853436
rs34547337
rs12996863
rs28482468
rs11886043
rs79673508
rs2853412
rs2853413
rs2853414
rs2697787
rs790023
rs790024
rs790025
rs2853415
rs2853421
rs2853428
rs181045789
rs2945422
rs2741246
rs12473273
rs2741248
rs2741249
rs13025536
rs813746
rs35849718
rs2697788
rs6743237
rs2853430
rs2853431
rs2741250
rs11887947
rs112078298
rs2678502
rs790026
rs790027
rs790028
rs186955932
rs790034
rs187371173
rs790035
rs790036
rs2678504
rs790039
rs2678505
rs75829670
rs790040
rs80229452
rs67171963
rs790043
rs2853407
rs790044
rs16828879
rs790046
rs2573237
rs56758454
rs790049
rs6757881
rs13010651
rs145489700
rs147666285
rs57258596
rs149840710
rs7568055
rs2853408
rs13408133
rs34527161
rs116231978
rs60494454
rs2853409
rs117839125
rs1713296
rs55956507
rs10179764
rs6708137
rs1190413
rs1190414
rs1190417
rs1190422
rs1190423
rs1190424
rs10933396
rs150831687
rs1190425
rs3906715
rs11893605
rs112836482
rs60218633
rs148203156
rs554975415
rs2853368
rs2573238
rs186137350
rs138780582
rs6738379
rs2741268
rs118037227
rs60482662
rs3762521
rs3762520
rs72482105
rs2853411
rs147000866
rs62192256
rs72482106
rs6721457
rs3762519
rs142283983
rs61732032
rs2272422
rs149371572
rs2246004
rs2272421
rs41265121
rs2003780
rs2741269
rs2678480
rs114650033
rs2573215
rs2678481
rs2573214
rs188568456
rs60003378
rs73995639
rs55671081
rs2678482
rs11693163
rs2573213
rs4521030
rs73995640
rs13036228
rs2678483
rs2697770
rs2697771
rs185232399
rs190521336
rs142199069
rs2678484
rs56179202
rs60103224
rs114451699
rs138790138
rs115014700
rs6722706
rs2697772
rs77133485
rs2741271
rs4973042
rs2678485
rs34699962
rs117548436
rs11694174
rs11677842
rs149673008
rs180727501
rs560541936
rs2678487
rs2853416
rs140626116
rs2741275
rs57902510
rs115127032
rs79999858
rs62193762
rs35395702
rs56152230
rs6747297
rs56283912
rs12618336
rs73995647
rs73995649
rs58558164
rs73995650
rs73995651
rs73995652
rs73995653
rs151023557
rs62193765
rs2853417
rs2853418
rs16829149
rs2741276
rs147085024
rs2853419
rs12616972
rs16829151
rs13030738
rs2741277
rs2853422
rs56245891
rs145947565
rs74604672
rs2853424
rs145257486
rs117517502
rs2853425
rs12468549
rs189022732
rs2697774
rs2853427
rs2741278
rs2741279
rs746379
rs58166918
rs10201913
rs68130818
rs142492002
rs1190430
rs909431
rs6750085
rs2742077
rs73007663
rs2241755
rs76735188
rs2573246
rs79325947
rs113660447
rs116043760
rs2741282
rs116325059
rs192923053
rs2742076
rs13000690
rs2742073
rs149545721
rs2742072
rs1190468
rs200476560
rs1881493
rs188358197
rs2741284
rs2741285
rs77697666
rs56039853
rs117383631
rs10202160
rs10204715
rs1190467
rs59968229
rs12622622
rs6722876
rs6707539
rs6707802
rs1190466
rs6723231
rs2741286
rs4973532
rs1190465
rs13036012
rs12986974
rs4973533
rs2573226
rs55900939
rs75060625
rs1190463
rs7571362
rs2697806
rs4973534
rs2853439
rs1529873
rs1190462
rs78567302
rs1529872
rs4973535
rs79157492
rs1190460
rs191255208
rs754901
rs754902
rs6735034
rs1469824
rs1729227
rs1656406
rs1729228
rs1729229
rs1729230
rs77570411
rs1729231
rs2741288
rs74682688
rs56254799
rs73007685
rs1881496
rs1881495
rs1881494
rs2573223
rs2880708
rs10933397
rs79231604
rs56067289
rs2573222
rs11694874
rs75286569
rs2853441
rs2741289
rs2141422
rs77535675
rs2741290
rs2697805
rs2117770
rs115279622
rs79468746
rs2117769
rs1190457
rs13003587
rs13029540
rs116273821
rs2853442
rs2853443
rs1656404
rs2697804
rs78401431
rs55779203
rs2741292
rs2697802
rs2697801
rs55914015
rs4973045
rs2697800
rs2573212
rs2741293
rs2573211
rs76431789
rs9679173
rs2573210
rs2741294
rs2697778
rs1550094
rs116445642
rs62193795
rs77311538
rs2853444
rs2741295
rs11902035
rs2853445
rs115599535
rs733603
rs733602
rs79792358
rs2741299
rs58091792
rs2853446
rs2853447
rs2278479
rs2245601
rs77084550
rs2278478
rs12464247
rs4973536
rs4973537
rs3762529
rs12463989
rs3791729
rs3762528
rs115215242
rs12478077
rs12466358
rs3791728
rs3791727
rs2853457
rs3828246
rs11696054
rs2767
rs4973046
rs2343841
rs1004175
rs6725786
rs12465851
rs12477724
rs6741278
rs13026409
rs11674608
rs11674613
rs12996322
rs67583510
rs76523029
rs72991918
rs13003665
rs2289080
rs1190434
rs1881492
rs2853462
rs6761667
rs2697782
rs2573206
rs13018423
rs75369104
rs73995686
rs72991926
rs2250451
rs117196251
rs142273229
rs729941
rs2099489
rs11690038
rs59295139
rs72991937
rs72991939
rs72991944
rs74539497
rs11688448
rs35832336
rs4973539
rs72991949
rs6752614
rs11681785
rs11692919
rs4973540
rs4973541
rs11683262
rs11689217
rs2272423
rs11899983
rs12617942
rs16829229
rs1190453
rs72993914
rs1190452
rs10498262
rs2049722
rs150972908
rs1190451
rs1190450
rs3791725
rs1190449
rs719791
rs1190448
rs1201451
rs75048655
rs3791723
rs1307667
rs1190447
rs16829259
rs12471097
rs1190446
rs1190445
rs1190444
rs142776099
rs1190443
rs1190442
rs1190441
rs1190440
rs1190439
rs1190438
rs77360230
rs1729245
rs2950878
rs3021411
rs3108614
rs1071997
rs2077929
rs2077930
rs2077975
rs12694906
rs41329144
rs1656402
rs1656401
rs1729246
rs2697780
rs2573217
rs139617421
rs2573216
rs1656400
rs1656399
rs1656398
rs1550099
rs1550098
rs1550097
rs1550096
rs1550095
rs1729251
rs1729252
rs1729253
rs1729254
rs1656397
rs1729255
rs1656395
rs1729256
rs1729257
rs3108615
rs3791715
rs3791714
rs3111399
rs184828116
rs75277007
rs3791712
rs3791711
rs75766007
rs1190456
rs1190455
rs1190454
rs4973544
rs72993983
rs117862965
rs6761056
rs13394993
rs6749955
rs6721592
rs2293338
rs10185980
rs16829286
rs11689872
rs12617363
rs10933398
rs62191571
rs193038299
rs111441905
rs7571154
rs7585327
rs72993999
rs7571716
rs79309596
rs13393692
rs13393800
rs17296210
rs6437068
rs6711722
rs2276560
rs3439
rs3440
rs2276559
rs10203110
rs72995924
rs7607107
rs144509869
rs11676436
rs11676437
rs2880817
rs13005856
rs10173736
rs140336420
rs2344309
rs188306026
rs181180633
rs6756235
rs2037681
rs192313323
rs7568950
rs60029373
rs139288887
rs72995996
rs6437069
rs72996000
rs78866422
rs6706993
rs6707015
rs6707338
rs6707260
rs6710411
rs868746
rs145996746
rs72997709
rs72997710
rs78742268
rs72997712
rs883803
rs940666
rs72997717
rs3942583
rs1467325
rs148537777
rs4468805
rs4555341
rs10193553
rs72997723
rs35373917
rs116237130
rs72997726
rs72997727
rs72997728
rs72997730
rs10206657
rs117376301
rs9808024
rs34795224
rs186345141
rs13431689
rs117968099
rs13387575
rs6437070
rs58284091
rs113700979
rs9712037
rs13398331
rs4146412
rs77526780
rs150384616
rs76202132
rs11893268
rs7571133
rs10171498
rs2140772
rs73093532
rs117872829
rs11678936
rs140886320
rs7578946
rs73093536
rs112641665
rs34958546
rs79735520
rs78953707
rs73995810
rs78459348
rs62191594
rs13012942
rs76043095
rs111269685
rs75410203
rs189617797
rs138490218
rs62191602
rs571476057
rs111064518
rs10166451
rs10201323
rs4973546
rs79411920
rs111709726
rs13410380
rs13423701
rs10203111
rs10166842
rs10203216
rs34021419
rs113591438
rs10191109
rs10191115
rs183444312
rs184600934
rs10933399
rs62191608
rs11693701
rs10206732
rs13417300
rs10197060
rs10173752
rs78303320
rs142143937
rs55823115
rs7607256
rs4973048
rs35006349
rs35798031
rs58808550
rs59200588
rs59035839
rs117941059
rs2344363
rs2344364
rs2344365
rs1404606
rs17362605
rs12694909
rs10460437
rs34563978
rs12479105
rs62191632
rs73105431
rs62191633
rs12468277
rs76784189
rs73995827
rs871687
rs76159143
rs871688
rs12469410
rs12465169
rs78208368
rs4997379
rs2344369
rs114063296
rs2091250
rs1477
rs113861287
rs76948518
rs7565261
rs13420870
rs186553567
rs189723626
rs11691950
rs35991886
rs113556502
rs11902420
rs16829366
rs13427580
rs75852608
rs112089070
rs112941683
rs2276557
rs1107504
rs1107505
rs4378795
rs10933400
rs73995831
rs75399765
rs13029754
rs113305302
rs10165093
rs10177892
rs6752086
rs148166264
rs4488653
rs79025277
rs6741190
rs76462407
rs10933401
rs12467052
rs55761442
rs4072149
rs4072148
rs75376326
rs112445216
rs7604422
rs7604500
rs11689178
rs77164147
rs11683367
rs77287560
rs75913127
rs10193825
rs17297115
rs184792143
rs12694910
rs181103544
rs150194945
rs2140773
rs79295824
rs16829373
rs4973548
rs4973050
rs16829377
rs189103070
rs73995853
rs10187744
rs79529279
rs142271493
rs4973550
rs7561728
rs147136761
rs62191639
rs113740209
rs111286152
rs112193542
rs13395911
rs13396021
rs146096867
rs12694911
rs78493875
rs76515239
rs12328052
rs114091489
rs73995854
rs149546461
rs13416329
rs56401627
rs149859963
rs117654102
rs13424032
rs13398679
rs146257116
rs117391093
rs10206785
rs115610051
rs10933402
rs76146026
rs140191862
rs12694912
rs4973554
rs10933403
rs13384158
rs12694913
rs141211169
rs2016747
rs867838
rs10933404
rs76229300
rs75866454
rs145435417
rs11681896
rs7589030
rs114662139
rs10206127
rs117270732
rs7578760
rs75633500
rs1969448
rs10933405
rs114195831
rs145533343
rs77962348
rs7586864
rs115686027
rs11684420
rs11550699
rs13009166
rs17297626
rs17297702
rs16829401
rs116410312
rs144808774
rs111829140
rs116272287
rs78590548
rs143994873
rs78938585
rs61350459
rs150137586
rs138607696
rs7570004
rs61613778
rs138405868
rs57490279
rs4973555
rs76999109
rs143988682
rs60101330
rs61443084
rs57258878
rs76032109
rs142233894
rs7604307
rs57777316
rs77513997
rs79998332
rs11681297
rs117657274
rs6731991
rs369149982
rs74776078
rs12233217
rs12233030
rs12233103
rs145595993
rs13028442
rs3738905
rs3738906
rs7286
rs7287
rs55938845
rs113411269
rs73003607
rs13031505
rs2344567
rs2138401
rs6752532
rs116804769
rs4973556
rs3738907
rs6738529
rs7588513
rs7561857
rs57591212
rs79555733
rs73003616
rs12989905
rs7565128
rs77866552
rs140744339
rs62193268
rs2010496
rs1108252
rs13003916
rs13416957
rs11694989
rs4973051
rs4973052
rs6754978
rs11675479
rs140078500
rs13024793
rs7557607
rs117870692
rs4458205
rs4441451
rs10209575
rs4973557
rs74588080
rs35375923
rs7564554
rs35853577
rs10933406
rs76436449
rs12472839
rs11885497
rs11885646
rs62193269
rs77535750
rs80020039
rs12997185
rs75638431
rs1104764
rs4144797
rs4144796
rs4144794
rs4144795
rs76074281
rs73107693
rs11688166
rs151156573
rs13007783
rs2012221
rs2012423
rs983430
rs11689851
rs114254577
rs57986228
rs6437071
rs6747479
rs13029336
rs12623408
rs62193271
rs10427328
rs6747645
rs139891313
rs146676305
rs118099005
rs114547586
rs13396293
rs7578299
rs35094759
rs13424351
rs35395584
rs11692545
rs35621474
rs183130211
rs148377564
rs6739638
rs117303141
rs6739794
rs73092767
rs7592717
rs1022330
rs11687379
rs4517962
rs58520085
rs79921412
rs6710294
rs6714245
rs11683827
rs6753206
rs139629333
rs2880899
rs7591176
rs147692699
rs2344611
rs56140815
rs35212961
rs6761324
rs2344612
rs6746294
rs71421657
rs76959779
rs13003675
rs13004406
rs75756232
rs72617178
rs6717048
rs12694915
rs7557131
rs34135166
rs148654885
rs113543770
rs13412034
rs6745879
rs6717841
rs7578385
rs143875214
rs1022329
rs12052869
rs6733151
rs6704763
rs6704768
rs72617179
rs36038193
rs13386650
rs13412513
rs17164
rs6724117
rs73092790
rs13008942
rs6716488
rs10205801
rs144701026
rs72617180
rs113677746
rs186025245
rs12478564
rs143586637
rs11883794
rs75911181
rs11555646
rs13013142
rs149564827
rs147518651
rs74927642
rs74830047
rs138995852
rs6738386
rs66549961
rs2344613
rs11694434
rs148880797
rs77012777
rs9973586
rs182826079
rs139329085
rs13035829
rs6732136
rs9288675
rs7562712
rs7606090
rs151224185
rs35928329
rs12694916
rs67013068
rs11687128
rs139008691
rs11892326
rs10933407
rs10933408
rs35785837
rs3817311
rs3817310
rs142607595
rs11679079
rs35362030
rs13011298
rs11685169
rs141497953
rs34880628
rs12474040
rs139186525
rs116066641
rs61518838
rs6733495
rs10190211
rs55913849
rs12991088
rs12990821
rs12105766
rs113295311
rs11688622
rs71421663
rs34832091
rs141051364
rs36007169
rs12987513
rs13021246
rs1515961
rs79182291
rs11897789
rs35085837
rs142430059
rs4452130
rs142008642
rs12999865
rs73102244
rs148986822
rs12463466
rs76195977
rs10933409
rs6748027
rs6437073
rs72617181
rs138371262
rs34063802
rs8192539
rs1801251
rs1044480
rs35428351
rs33980184
rs2293782
rs2293781
rs78006198
rs145498913
rs2293780
rs56777991
rs59502980
rs1973675
rs11893358
rs974321
rs11890879
rs1446308
rs1446307
rs9288676
rs7564410
rs146479150
rs737028
rs56054779
rs41266951
rs737027
rs2289916
rs2289915
rs2289914
rs35778045
rs283487
rs283486
rs73102257
rs138259932
rs283485
rs283484
rs146218910
rs283482
rs77782029
rs283481
rs72617182
rs283480
rs283479
rs80253096
rs79928194
rs283478
rs283477
rs283476
rs145299573
rs57211905
rs145409561
rs283475
rs283474
rs71421665
rs283473
rs283472
rs7601559
rs142425787
rs2289913
rs283471
rs283470
rs283469
rs7560000
rs283468
rs142842549
rs2289912
rs2305139
rs2305138
rs283467
rs148054315
rs13425525
rs140031558
rs11695762
rs778166
rs142944220
rs56953250
rs73102286
rs146067543
rs283465
rs138982304
rs78405765
rs283466
rs2674839
rs9808146
rs56344253
rs2592113
rs4973053
rs9653383
rs3816335
rs138011768
rs148513403
rs145707185
rs149563797
rs7606011
rs140109980
rs12619195
rs12619228
rs2044451
rs73005582
rs62193305
rs1446309
rs1867778
rs59514271
rs138933943
rs57092158
rs3816336
rs1078323
rs13408229
rs78052011
rs1446310
rs13001052
rs10207739
rs2305141
rs11689661
rs116941627
rs79047794
rs11900327
rs11900295
rs113897697
rs113166238
rs13021823
rs2197563
rs4973559
rs4973560
rs4973561
rs76928776
rs201791839
rs35491427
rs11679581
rs7577861
rs11883745
rs12993791
rs2344614
rs2344615
rs75433761
rs11892639
rs11684636
rs60532570
rs11901015
rs55686138
rs77027134
rs146191282
rs921054
rs57657135
rs6719061
rs148652611
rs7573208
rs6751801
rs921055
rs145468988
rs10210953
rs11904714
rs10211596
rs34707169
rs10176930
rs7598518
rs137861883
rs7558609
rs11884898
rs74395302
rs28491817
rs2289911
rs1446311
rs7587309
rs112081747
rs11676216
rs60726219
rs10933411
rs10933412
rs12694917
rs7568385
rs7595118
rs3816334
rs7560115
rs58466616
rs76754523
rs141450650
rs4973054
rs991873
rs12328140
rs2305137
rs6437074
rs146940223
rs147635665
rs13009957
rs10178713
rs2241979
rs13425918
rs13024330
rs7602140
rs4973563
rs73106355
rs57513852
rs4973564
rs2044449
rs2044450
rs2100053
rs13008436
rs11904619
rs4973055
rs191865899
rs4973056
rs112547321
rs1947105
rs3738904
rs144834263
rs1284
rs117325019
rs7589201
rs59488869
rs73106363
rs13007579
rs895430
rs2675971
rs60103392
rs140437847
rs58268778
rs117447851
rs2592102
rs2675972
rs2675973
rs2675974
rs72617183
rs7584672
rs59667905
rs142393941
rs139986115
rs809639
rs13012585
rs73009308
rs145291251
rs709933
rs709934
rs778340
rs13383733
rs2675966
rs2592117
rs2592116
rs13387762
rs2675967
rs2675968
rs2592115
rs72617184
rs116953396
rs812383
rs141545434
rs73108328
rs57667610
rs141581367
rs778339
rs7602208
rs75834091
rs778338
rs778337
rs79707548
rs554820802
rs146834931
rs778371
rs778370
rs11535
rs35811586
rs709937
rs58835825
rs116456386
rs73999704
rs778368
rs78637909
rs1083522
rs709938
rs34487721
rs184136564
rs11894688
rs60185884
rs73999707
rs117487551
rs35141217
rs2675953
rs2292724
rs80050391
rs2292725
rs2292726
rs2675954
rs11694000
rs73108346
rs2592126
rs147011107
rs13035517
rs2250654
rs2271702
rs2250660
rs2250665
rs2048866
rs12622056
rs12992588
rs2675955
rs143287708
rs2675956
rs6719766
rs2675957
rs73108356
rs56357073
rs13424896
rs34652626
rs2166441
rs748002
rs895432
rs1554218
rs2166440
rs895431
rs75269119
rs938569
rs3738902
rs2592121
rs1562288
rs73995715
rs4973566
rs4973567
rs2592114
rs12477794
rs144845535
rs2675970
rs76800357
rs12612786
rs76010712
rs73995717
rs2675969
rs4973569
rs967465
rs938575
rs2257942
rs7355380
rs778367
rs778366
rs4973571
rs78524710
rs75469509
rs809017
rs778365
rs67267176
rs57833679
rs72617185
rs778364
rs73102745
rs77394825
rs4973572
rs72617186
rs778363
rs778362
rs778361
rs2344912
rs11690329
rs58450787
rs11684691
rs72617187
rs11684803
rs778360
rs13423949
rs778359
rs73995724
rs778357
rs778356
rs778355
rs778354
rs10200350
rs143609838
rs12623127
rs143069279
rs139252486
rs79511817
rs778353
rs1083521
rs112823546
rs1083520
rs1083519
rs1083518
rs1083517
rs10210717
rs895435
rs141385186
rs11679296
rs1083515
rs1083514
rs55649298
rs747462
rs747463
rs2004202
rs72617188
rs2004203
rs2880986
rs11675082
rs1878287
rs751908
rs895434
rs1878288
rs144485640
rs1878289
rs2592127
rs2675959
rs2675960
rs2944590
rs11893201
rs2592118
rs2921705
rs116332744
rs73102769
rs11685503
rs72617189
rs2592120
rs2675964
rs2675965
rs60049016
rs2944591
rs6713658
rs138046525
rs13390935
rs13391061
rs79088315
rs142016185
rs79984888
rs778343
rs147179574
rs140276956
rs778344
rs6744957
rs6437075
rs778345
rs778346
rs140492201
rs778347
rs147162497
rs10933416
rs709935
rs709936
rs778348
rs10193403
rs778349
rs778350
rs778351
rs778352
rs145141039
rs4973574
rs12617953
rs1996342
rs151034589
rs2102788
rs1980168
rs1980169
rs4973576
rs10221939
rs76847901
rs67389537
rs62191832
rs4973577
rs4973578
rs4973579
rs13400104
rs4973580
rs62191833
rs185461820
rs72978107
rs12327967
rs72978109
rs13423336
rs4973581
rs138469124
rs75389962
rs117042020
rs12694918
rs13004808
rs6705372
rs6751590
rs12612604
rs56194420
rs60039518
rs72978115
rs111486787
rs6707071
rs12612787
rs4973583
rs66790432
rs4973584
rs4973585
rs35646344
rs34748742
rs4973586
rs180948307
rs137885312
rs12613754
rs149304762
rs61589106
rs147232093
rs148718985
rs549858167
rs7602554
rs114338795
rs115237092
rs114657325
rs139351042
rs116560036
rs116051801
rs144368714
rs12616401
rs7603557
rs145357248
rs57128718
rs35953896
rs11903971
rs55870055
rs10178127
rs186887757
rs55896969
rs56406976
rs1400350
rs149360195
rs2176309
rs2138580
rs12612592
rs2176308
rs56162063
rs80278135
rs74269680
rs4499416
rs80284120
rs79811810
rs117829006
rs1554217
rs4513281
rs13001834
rs11886924
rs4558577
rs11887018
rs11887100
rs6742303
rs6742422
rs73995747
rs6437077
rs77067966
rs11678851
rs11689973
rs13009854
rs1467188
rs2344968
rs2344967
rs2344966
rs13397982
rs13017447
rs58663434
rs11895995
rs11897117
rs116962540
rs6754770
rs1850312
rs79700910
rs13007953
rs12475850
rs60115558
rs72978165
rs34442922
rs11678345
rs11678490
rs11684260
rs72978168
rs56367947
rs6720218
rs6720335
rs1516696
rs62191841
rs6739664
rs12473330
rs12473334
rs12473336
rs6725140
rs6740154
rs10933417
rs78664189
rs72978172
rs35868339
rs377551090
rs112580473
rs112083946
rs76479792
rs113984112
rs76603378
rs4973588
rs78336991
rs75687703
rs12694919
rs145061526
rs111679895
rs7583124
rs147568465
rs73995748
rs72978178
rs6736921
rs6711651
rs75713621
rs149419251
rs62191859
rs10933418
rs10933419
rs10933420
rs10933421
rs10804384
rs11695551
rs10933422
rs11678495
rs4973589
rs79471082
rs6748455
rs6437078
rs3817321
rs6437079
rs6748986
rs75758173
rs2176307
rs954526
rs2344969
rs2344970
rs35701944
rs938570
rs938571
rs938572
rs938573
rs6743649
rs6718179
rs57088942
rs58578530
rs6746888
rs6718452
rs6718592
rs78249659
rs6718696
rs6718812
rs62193960
rs62193961
rs62193962
rs62193963
rs35837955
rs56300417
rs189824221
rs12694920
rs10165217
rs76589357
rs138425628
rs12622059
rs73107106
rs73995763
rs4973591
rs4973058
rs11682699
rs72978202
rs12466126
rs4973059
rs11695714
rs11674496
rs11674826
rs12990766
rs13017508
rs116963632
rs61419985
rs78730351
rs187359574
rs190952197
rs181070222
rs1829160
rs72980014
rs145669355
rs78012699
rs10208886
rs56366327
rs56147678
rs140921505
rs6709310
rs72980020
rs141842084
rs118027882
rs79782936
rs72980022
rs56190584
rs12994934
rs12994953
rs6745724
rs143313650
rs75459433
rs6437080
rs74888143
rs74845478
rs147495202
rs79211713
rs79878501
rs72980030
rs75077598
rs4973062
rs111430312
rs74334456
rs77067948
rs7574515
rs7588539
rs184687490
rs75610360
rs72980035
rs72980037
rs4076139
rs61148291
rs12470285
rs13404304
rs12471240
rs145615238
rs6755593
rs6743859
rs77327711
rs884089
rs79943674
rs147341439
rs76980274
rs6720354
rs34708278
rs6727341
rs78175608
rs1104953
rs142746126
rs10933423
rs10169320
rs183819395
rs139356230
rs10169752
rs10193545
rs10933424
rs188065404
rs13383577
rs28561862
rs148205121
rs191848727
rs3811590
rs12694921
rs3811589
rs3811588
rs77562385
rs6725244
rs117625182
rs146669888
rs111339824
rs6718480
rs60652209
rs62193981
rs62193982
rs34988308
rs34817393
rs56848160
rs13405304
rs13396115
rs137887508
rs77902968
rs12327931
rs75051498
rs138576186
rs10168219
rs10180708
rs59522616
rs9288677
rs147243218
rs117867613
rs11683286
rs11683293
rs11677455
rs75905342
rs184288825
rs11680313
rs144866390
rs4973594
rs6437084
rs10205638
rs10933426
rs11694775
rs117514259
rs11683765
rs7601264
rs56295227
rs10201168
rs56003694
rs57415275
rs146464121
rs77318038
rs6738880
rs117849966
rs6739218
rs55995763
rs7578230
rs142205751
rs6728702
rs6437085
rs11694712
rs11694754
rs62193985
rs7581867
rs6437086
rs4973595
rs4973597
rs13386477
rs10170794
rs56827205
rs3754577
rs4511711
rs147825864
rs2233375
rs2233381
rs2233382
rs2233384
rs2233385
rs11692562
rs11681712
rs11683026
rs2233389
rs2233391
rs2233394
rs149170580
rs200659281
rs13391656
rs28431202
rs144936287
rs73107154
rs141928022
rs9653384
rs180979755
rs146780776
rs62191860
rs141682407
rs35237010
rs4374365
rs1400349
rs10190420
rs139635184
rs2002534
rs11688908
rs34779565
rs151317650
rs11674444
rs141883680
rs10179940
rs13408428
rs13408980
rs139352151
rs10202216
rs10165997
rs12694922
rs12694923
rs61571629
rs28574597
rs10199035
rs4405750
rs2344913
rs78199310
rs13017623
rs35213087
rs34383725
rs11900969
rs8179621
rs35487055
rs9917354
rs9917223
rs9917366
rs9917368
rs13401226
rs10206464
rs34513284
rs56279626
rs149376499
rs11901748
rs13392069
rs4973598
rs10211511
rs62194574
rs7558755
rs7585583
rs12994169
rs35140857
rs34177313
rs4073603
rs70958389
rs70958390
rs1141328
rs34218488
rs4246649
rs139477938
rs6759288
rs4973063
rs6759511
rs11888284
rs55927843
rs4439944
rs3935584
rs4257390
rs4073363
rs4075306
rs3935583
rs4075305
rs4581888
rs11673758
rs5021550
rs11677752
rs189992347
rs55749303
rs72982218
rs74444807
rs72982221
rs4973064
rs72982225
rs141425069
rs72982227
rs58913593
rs114586452
rs72982230
rs138952311
rs4594431
rs60486020
rs4566354
rs116779412
rs6717971
rs6746785
rs6704675
rs6704948
rs72982235
rs72982236
rs79550752
rs77848417
rs6747425
rs114979093
rs72982239
rs6721932
rs147209169
rs78579916
rs6750656
rs140494190
rs73094968
rs73094970
rs184732869
rs141252012
rs145004143
rs6722679
rs12694924
rs72982242
rs72982244
rs28649756
rs55816734
rs28605384
rs55827216
rs56359974
rs4973065
rs117035829
rs148152421
rs12617651
rs6759488
rs12617622
rs6717732
rs138025471
rs143388546
rs6734548
rs72982255
rs180741169
rs56065581
rs74602155
rs4586623
rs4597514
rs74269688
rs11674347
rs117260912
rs75880280
rs4383322
rs80146450
rs6708049
rs74645168
rs146002464
rs35350746
rs7601830
rs10199700
rs76880823
rs79132182
rs4246650
rs4603757
rs76269059
rs7425956
rs7606583
rs9679425
rs7583618
rs4260233
rs4335936
rs73094988
rs4075111
rs144237911
rs4353640
rs6731994
rs13387054
rs117921421
rs56404114
rs4356648
rs7608422
rs150294426
rs112925323
rs3922950
rs6712404
rs78453929
rs7590141
rs150614592
rs7566856
rs144914487
rs7581229
rs191127383
rs12233023
rs4335931
rs11678263
rs146741135
rs77827509
rs150347045
rs35481789
rs57905758
rs138060082
rs143309176
rs6756729
rs142032579
rs10933428
rs10201551
rs149829075
rs6746738
rs79118474
rs6437088
rs7423246
rs12694925
rs4284824
rs4289181
rs6711326
rs6740376
rs6740385
rs9288678
rs12474242
rs139059104
rs149112829
rs13005673
rs6723093
rs75871290
rs6723294
rs141625372
rs4973602
rs4973069
rs4973605
rs4973606
rs4973607
rs6437089
rs6437090
rs6727609
rs6437091
rs7594542
rs6437092
rs6437093
rs6437094
rs6437095
rs6437096
rs6437097
rs72984219
rs10195662
rs10195664
rs78931617
rs111374599
rs12475023
rs4973609
rs56159726
rs74367325
rs61591958
rs74461644
rs139770064
rs9288684
rs12475493
rs9752615
rs9750891
rs114546788
rs142175689
rs61068452
rs60178340
rs111564686
rs79340715
rs75276944
rs79427794
rs76710478
rs114511196
rs116105440
rs79974003
rs77924965
rs79633276
rs115199714
rs201375044
rs187868440
rs4078396
rs74530494
rs115936057
rs76409964
rs115181022
rs144347447
rs146054320
rs140042430
rs142283350
rs114382983
rs140608114
rs147731523
rs141205949
rs78338187
rs13427129
rs13427156
rs13404184
rs13392343
rs79197170
rs72984248
rs7570061
rs7599330
rs11903887
rs6705834
rs6712973
rs6605277
rs7602833
rs66493939
rs72984266
rs68147208
rs187071327
rs113896321
rs112395076
rs111502414
rs72984271
rs72984274
rs66905949
rs6708745
rs147941097
rs7569598
rs144771411
rs112878010
rs10933431
rs10933432
rs7421448
rs13432536
rs13432627
rs11885054
rs138187520
rs35368576
rs13013293
rs9288685
rs10201557
rs10193128
rs117988494
rs13021947
rs13022011
rs55913569
rs73105541
rs73105542
rs75678492
rs144324652
rs7587242
rs78446823
rs7605743
rs12694926
rs12694927
rs147891479
rs12694928
rs12694929
rs10176163
rs149284075
rs7597516
rs7589369
rs13388142
rs70958386
rs11893401
rs11681000
rs10933433
rs76441182
rs10933434
rs10933435
rs10933436
rs6738961
rs11693862
rs11682791
rs58884803
rs11682728
rs11682798
rs60306113
rs56265336
rs56143615
rs56307293
rs11690230
rs11684313
rs62192869
rs77673016
rs117788315
rs7557877
rs11677508
rs6756920
rs6719575
rs6759973
rs12987520
rs13011232
rs62192871
rs62192872
rs10202748
rs7421653
rs7419666
rs144181925
rs140053128
rs145555157
rs147786898
rs141269324
rs1135173
rs36137020
rs36180605
rs36189208
rs36181881
rs149355571
rs145542860
rs147731559
rs142582288
rs36171341
rs138059666
rs183064257
rs149513640
rs141392009
rs147467692
rs140185860
rs36173458
rs36157180
rs36134067
rs140384610
rs146523041
rs140803184
rs150142503
rs148967109
rs147030167
rs147318408
rs148377885
rs141500584
rs150889436
rs139514935
rs149701000
rs146178696
rs143988935
rs146382281
rs36142114
rs148150189
rs36129046
rs139207110
rs142339885
rs150521622
rs149754149
rs145640497
rs36146561
rs36131515
rs36171197
rs142911999
rs145129423
rs141161975
rs36138569
rs36172244
rs145770967
rs148922430
rs36148770
rs36149367
rs142158720
rs36149390
rs144464429
rs36180389
rs143761504
rs36130536
rs142179672
rs150839684
rs139326470
rs146554627
rs141410484
rs143865234
rs36197564
rs36194657
rs36151663
rs36136502
rs137945009
rs143436458
rs147212233
rs138935419
rs149294471
rs144572050
rs148527873
rs142888286
rs146095751
rs140009180
rs569621189
rs150035249
rs147595122
rs141917895
rs138923135
rs141375487
rs138015578
rs149515675
rs36131511
rs141947881
rs36162295
rs36130256
rs144828012
rs145742767
rs148827642
rs143588376
rs36136752
rs36145835
rs36195783
rs36153144
rs36183661
rs36138480
rs36172148
rs36131975
rs36129915
rs140393955
rs36179371
rs36142198
rs36127492
rs148118779
rs36165346
rs36153082
rs36181983
rs150943557
rs36164374
rs36177526
rs36133610
rs74222529
rs67498812
rs62192874
rs35349669
rs143977003
rs28669088
rs28534487
rs140005135
rs28655385
rs28459768
rs28538620
rs28593218
rs28478933
rs28429042
rs28631646
rs28539971
rs35877172
rs28605534
rs28609111
rs28576692
rs28751960
rs145096292
rs7568027
rs7559212
rs4284829
rs4430948
rs146216798
rs11673739
rs144387809
rs70958387
rs6715810
rs10929180
rs10929181
rs10929193
rs145320734
rs7607736
rs10175194
rs6715767
rs139811640
rs10182994
rs7558417
rs113685802
rs7583176
rs7570320
rs138213826
rs11889446
rs12052961
rs12469146
rs75702920
rs7577360
rs7581787
rs62192877
rs6727452
rs12472960
rs70958388
rs68160732
rs12474023
rs10803668
rs7569837
rs10754947
rs80235307
rs143172481
rs80106733
rs6431237
rs6741388
rs59836591
rs6431239
rs13408647
rs72972231
rs13385922
rs189307103
rs113167115
rs79316755
rs7568389
rs7597763
rs10193017
rs182258080
rs10179304
rs72972236
rs140102880
rs140971744
rs144814229
rs62192878
rs12470626
rs10199551
rs6709380
rs6720896
rs6737719
rs10929072
rs78886327
rs76190789
rs72972247
rs116943544
rs72972249
rs72972252
rs4585024
rs181998356
rs62192879
rs72972255
rs72972257
rs74547226
rs141547857
rs191668981
rs117103380
rs138336976
rs70940831
rs70940832
rs4571051
rs72972259
rs141160764
rs4503982
rs74843215
rs4436949
rs6431381
rs6740918
rs11686233
rs79339118
rs7584458
rs12612322
rs35060000
rs76413167
rs117684491
rs79851246
rs75961839
rs80143879
rs7605022
rs118155976
rs145215831
rs3890760
rs548725027
rs79330248
rs56063952
rs77821438
rs3924334
rs117942967
rs117604648
rs10176734
rs10168693
rs10203185
rs11675867
rs70940834
rs11681058
rs34888825
rs3924336
rs6706611
rs13027728
rs34587266
rs11680711
rs10929185
rs7569134
rs7569827
rs6719549
rs6722529
rs12692197
rs77331313
rs150889258
rs57365147
rs76475433
rs6760912
rs4468807
rs6761018
rs34865199
rs140353691
rs7346
rs9247
rs1135727
rs28505715
rs62192898
rs150941521
rs56404638
rs13408498
rs3792117
rs1057258
rs14243
rs13031194
rs12986637
rs1319885
rs34547900
rs4663834
rs6431580
rs78835907
rs6431586
rs56805998
rs148924241
rs78765795
rs13021297
rs13021302
rs12616785
rs146195690
rs4663308
rs7580869
rs35915288
rs118005499
rs10198411
rs72974304
rs34032722
rs35944010
rs13032115
rs13020354
rs112306382
rs111345303
rs34194100
rs6757418
rs113359105
rs4663970
rs10196609
rs13025632
rs2341566
rs12996460
rs143063741
rs35543039
rs78002111
rs34587406
rs56335880
rs11674242
rs2341565
rs56164004
rs2341564
rs56352307
rs13023412
rs4663337
rs7569497
rs1866879
rs34768789
rs59199559
rs12471808
rs12472651
rs10199994
rs13398038
rs10211468
rs76384978
rs76326633
rs7564252
rs62192908
rs11888665
rs62192909
rs111701932
rs144808121
rs4663977
rs72974350
rs4663340
rs34701569
rs7601414
rs7563345
rs13003866
rs143211303
rs930449
rs72974351
rs62192912
rs2083575
rs151004233
rs181599404
rs28454240
rs13418066
rs13412102
rs12692250
rs10206299
rs10192579
rs6717560
rs10187752
rs77621410
rs12471449
rs11688431
rs7587485
rs75528415
rs1596017
rs1596016
rs73110037
rs11690131
rs11694081
rs62192926
rs11897336
rs74660875
rs11687982
rs57215884
rs73110043
rs10929322
rs182215792
rs118043049
rs10929325
rs10929326
rs10186850
rs145976437
rs117833040
rs75036194
rs13432541
rs80326545
rs10203952
rs10167613
rs58553066
rs2880080
rs72974369
rs12474375
rs2119505
rs2119504
rs4663346
rs79026438
rs141530644
rs11679791
rs76550252
rs150593971
rs11680089
rs11680130
rs56049444
rs55835501
rs56227616
rs12477844
rs78705879
rs75336010
rs142439590
rs10210302
rs75824126
rs146693112
rs1816753
rs12476635
rs74599577
rs2289477
rs10199278
rs12692254
rs6752107
rs6738490
rs74925974
rs6431654
rs6745825
rs6431655
rs3792114
rs72974384
rs6705964
rs13388025
rs77349464
rs10186415
rs6758145
rs115292229
rs2119503
rs77591382
rs11685932
rs182772696
rs6431659
rs6431660
rs6431661
rs34123137
rs1441090
rs78528693
rs6758317
rs62192932
rs10164737
rs75632867
rs78446401
rs13391356
rs6737398
rs78853161
rs73110098
rs74545398
rs12162308
rs6708373
rs10165561
rs35812841
rs12994997
rs74603889
rs13009506
rs145055773
rs78539102
rs3792112
rs75402247
rs12994971
rs12105443
rs3792111
rs3828309
rs3792110
rs11682898
rs2289476
rs2289475
rs2289474
rs2289472
rs140476598
rs2241880
rs2241879
rs2241878
rs73998327
rs3792109
rs3792108
rs36001488
rs116845637
rs12472475
rs3816234
rs2241877
rs2241876
rs7600743
rs7585217
rs7587633
rs3792106
rs76235116
rs117809958
rs75628963
rs2278610
rs76759440
rs75902620
rs4663396
rs10196794
rs7595748
rs7595856
rs4663402
rs7587051
rs13005285
rs117584396
rs139896963
rs114499018
rs78778324
rs6753686
rs6431259
rs77498715
rs4663136
rs77271800
rs77096996
rs6754677
rs6431262
rs117110998
rs117378524
rs74427023
rs4663420
rs4663421
rs78930461
rs140671487
rs80149599
rs3749079
rs76072155
rs72976353
rs1045095
rs1045100
rs11682236
rs117999817
rs10803619
rs6861
rs10929032
rs11894529
rs10929033
rs11893210
rs118167887
rs150602705
rs74648383
rs77128632
rs10187822
rs10195395
rs10178603
rs10192702
rs7559194
rs142566452
rs140725980
rs7581670
rs4663429
rs58040982
rs74269702
rs13411660
rs74514140
rs11886745
rs4663147
rs6759896
rs6431270
rs6717493
rs6705993
rs74270403
rs76392388
rs140443304
rs7588509
rs117388334
rs184912596
rs79659607
rs74198395
rs80253828
rs1978921
rs138981595
rs78571834
rs3762588
rs77217878
rs142534368
rs76041982
rs76159808
rs74587219
rs6431282
rs10199833
rs138465712
rs3792105
rs3792104
rs143845894
rs73114295
rs75084045
rs12623795
rs10172939
rs181158151
rs181551938
rs60491550
rs6745476
rs149253134
rs118115153
rs74439167
rs145985685
rs4663490
rs2304776
rs148233262
rs74356516
rs61062196
rs111534661
rs55863333
rs3762586
rs11891546
rs11890336
rs72976387
rs61663609
rs7608122
rs10168355
rs10168367
rs60722254
rs4663508
rs73116218
rs12615904
rs3792100
rs76744094
rs3792098
rs6756706
rs6710735
rs74420336
rs77426202
rs13002340
rs13400538
rs1965811
rs1972906
rs55991949
rs79951420
rs1000547
rs2304774
rs2304773
rs73119905
rs6728032
rs6728183
rs12997325
rs894100
rs745498
rs3792097
rs3792096
rs3792095
rs66706635
rs2241875
rs6431305
rs28605452
rs35502484
rs1000141
rs78191154
```
