## Supplementary material for "Characterization of shared and ancestry-specific signals driving complex traits using multi-ancestry fine-mapping": susiex_nc3.cs80.cs

```
CS_ID	SNP	BP	REF_ALLELE	ALT_ALLELE	REF_FRQ	BETA	SE	-LOG10P	CS_PIP	OVRL_PIP
1	rs2293780	233635213	C,C	T,T	0.411531,0.350198	-0.0334217,0.0034442	0.00401769,0.00896099	16.0507,0.154459	0.0789811	0.0790262
1	rs778371	233743109	G,G	A,A	0.704771,0.877976	0.0367759,0.00946017	0.00433447,0.0130599	16.6643,0.328976	0.0712214	0.0713869
1	rs1973675	233636450	G,G	A,A	0.411531,0.35119	-0.0332817,0.00344196	0.00401769,0.00895516	15.9233,0.154459	0.0581853	0.0582302
1	rs4144795	233562731	G,G	C,C	0.388668,0.12004	-0.0336409,-0.00205412	0.00405613,0.0131525	15.96,0.0575487	0.0384108	0.03846
1	rs17164	233593499	T,T	C,C	0.379722,0.124008	-0.0338133,-0.00582358	0.00407393,0.0129696	15.9822,0.184808	0.0383467	0.0383957
1	rs6716488	233595163	A,A	C,C	0.379722,0.124008	-0.0337671,-0.00616684	0.00407393,0.0129696	15.9408,0.197607	0.0351597	0.0352089
1	rs11893358	233636922	C,C	T,T	0.410537,0.35119	-0.0330583,0.00334009	0.00401916,0.00895516	15.7101,0.149254	0.0333516	0.0333958
1	rs709937	233744021	A,A	G,G	0.675944,0.650794	0.0352517,-0.00332388	0.00422449,0.00896686	16.146,0.148208	0.0283683	0.0285097
1	rs4144797	233562197	C,C	T,T	0.385686,0.12004	-0.0335536,-0.00326256	0.00406188,0.0131525	15.8388,0.0946949	0.0274432	0.0274926
1	rs283487	233644011	G,G	A,A	0.377734,0.12004	-0.0337133,-0.00591449	0.00407811,0.0131525	15.8618,0.185129	0.0268557	0.0269036
1	rs778370	233743363	T,T	C,C	0.67495,0.650794	0.0351746,-0.00342396	0.00422113,0.00896686	16.1033,0.153307	0.0267669	0.0269072
1	rs737027	233641083	C,C	G,G	0.411531,0.353175	-0.0329077,0.00378869	0.00401769,0.00894365	15.5855,0.172731	0.0262392	0.0262834
1	rs12999865	233627250	C,C	T,T	0.411531,0.354167	-0.0329077,0.00338452	0.00401769,0.00893797	15.5855,0.151851	0.0258333	0.0258769
1	rs2344613	233603065	G,G	C,C	0.378728,0.124008	-0.0336497,-0.00552848	0.00407601,0.0129696	15.8205,0.173979	0.024991	0.0250389
1	rs974321	233638351	A,A	G,G	0.377734,0.124008	-0.0336671,-0.0060247	0.00407811,0.0129696	15.8205,0.19228	0.0245249	0.0245727
1	rs11535	233743532	C,C	G,G	0.67495,0.649802	0.0351305,-0.00337171	0.00422113,0.00896099	16.065,0.150753	0.0243905	0.0245284
1	rs1104764	233561743	G,G	C,C	0.419483,0.349206	-0.0326682,0.00519193	0.00400659,0.00896686	15.452,0.249815	0.0239075	0.023956
1	rs12105766	233617647	C,C	T,T	0.413519,0.35119	-0.032796,0.00372157	0.00401481,0.00895516	15.5064,0.168951	0.0232843	0.0233281
1	rs1022329	233591239	C,C	T,T	0.413519,0.35119	-0.032796,0.00345388	0.00401481,0.00895516	15.5064,0.15507	0.0230439	0.0230874
1	rs2344611	233581937	G,G	A,A	0.379722,0.121032	-0.0335746,-0.00577055	0.00407393,0.0131059	15.7688,0.180642	0.0229878	0.0230354
1	rs6733495	233616709	G,G	A,A	0.413519,0.35119	-0.0327499,0.00387364	0.00401481,0.00895516	15.4651,0.17696	0.0212165	0.0212603
1	rs1078323	233681512	G,G	T,T	0.617296,0.876984	0.0334473,0.00404783	0.00406782,0.0130145	15.7002,0.121604	0.0194559	0.0195013
1	rs6704763	233592487	A,A	G,G	0.413519,0.354167	-0.0327037,0.00316334	0.00401481,0.00893797	15.4238,0.140623	0.0187034	0.0187462
1	rs62193269	233560303	T,T	A,A	0.419483,0.349206	-0.0325314,0.00529098	0.00400659,0.00896686	15.3296,0.255589	0.0179147	0.0179627
1	rs2675968	233736244	T,T	C,C	0.673956,0.649802	0.0349215,-0.00334047	0.0042178,0.00896099	15.9078,0.149162	0.0169414	0.0170683
1	rs10427328	233570204	C,C	T,T	0.412525,0.350198	-0.0326216,0.00393344	0.00401624,0.00896099	15.3401,0.179998	0.0152664	0.0153101
1	rs6717048	233586427	C,C	T,T	0.413519,0.35119	-0.0325643,0.00345388	0.00401481,0.00895516	15.2995,0.15507	0.0140178	0.0140602
2	rs77237820	233630676	T,NA	C,NA	0.95328,NA	0.0232029,NA	0.0093687,NA	1.87737,NA	0.248836	0.249061
2	rs77285153	233649889	A,NA	G,NA	0.95328,NA	0.0231613,NA	0.0093687,NA	1.87198,NA	0.244238	0.244463
2	rs7580051	233769026	A,NA	C,NA	0.954274,NA	0.0205237,NA	0.00946506,NA	1.52099,NA	0.0816023	0.0818094
2	rs55647757	233615191	A,NA	G,NA	0.969185,NA	0.0289224,NA	0.0114407,NA	1.94041,NA	0.0444909	0.0447688
2	rs6732267	233699634	A,NA	G,NA	0.970179,NA	0.029107,NA	0.0116239,NA	1.91088,NA	0.0321865	0.0324484
2	rs78933364	233684379	G,NA	A,NA	0.983101,NA	0.0355253,NA	0.0153396,NA	1.68692,NA	0.013212	0.0136201
2	rs733603	233387635	G,G	A,A	0.210736,0.05754	0.00227556,-0.0677054	0.00484796,0.0183564	0.194638,3.64651	0.00420806	0.0305838
2	rs73003866	233282468	C,C	T,T	0.921471,0.969246	0.0154265,0.0715158	0.00734995,0.0247591	1.44576,2.41214	0.00407174	0.0394817
2	rs62193978	233869480	A,NA	G,NA	0.987078,NA	-0.0543592,NA	0.0175062,NA	2.72083,NA	0.00402404	0.016108
2	rs115497045	233727317	G,NA	A,NA	0.927435,NA	0.00861412,NA	0.00762141,NA	0.587758,NA	0.0037893	0.00393721
2	rs56026435	233627596	T,NA	A,NA	0.930418,NA	0.00871238,NA	0.00777053,NA	0.581369,NA	0.00323298	0.00337202
2	rs7593642	233682722	T,NA	C,NA	0.927435,NA	0.00811585,NA	0.00762141,NA	0.54222,NA	0.00310606	0.00324613
2	rs150046343	233716998	A,NA	G,NA	0.927435,NA	0.00780152,NA	0.00762141,NA	0.514266,NA	0.00274587	0.0028815
2	rs56121412	233280126	T,T	C,C	0.920477,0.969246	0.0149322,0.0703183	0.0073078,0.0247591	1.387,2.34583	0.00269491	0.0256219
2	rs113593461	233812767	T,NA	C,NA	0.969185,NA	0.018411,NA	0.0114407,NA	0.96834,NA	0.0026447	0.00278083
2	rs2741299	233388813	G,G	T,T	0.2167,0.050595	0.0019282,-0.0697225	0.00479895,0.019504	0.162516,3.45528	0.0026052	0.0181691
2	rs115065613	233569307	A,NA	G,NA	0.930418,NA	0.00811396,NA	0.00777053,NA	0.52813,NA	0.00256921	0.00270039
2	rs73995901	233629798	G,NA	A,NA	0.926441,NA	0.00722043,NA	0.0075738,NA	0.467989,NA	0.00251566	0.00264983
2	rs76556984	233612041	T,NA	G,NA	0.927435,NA	0.00753123,NA	0.00762141,NA	0.490702,NA	0.00247305	0.00260514
2	rs6437075	233799400	A,A	G,G	0.866799,0.84127	0.00260475,-0.0149314	0.00581871,0.0116978	0.184153,0.695064	0.00246184	0.00265204
2	rs76522868	233609050	G,NA	C,NA	0.927435,NA	0.00740129,NA	0.00762141,NA	0.47953,NA	0.00235275	0.00248323
2	rs76729858	233572169	T,NA	C,NA	0.927435,NA	0.00728048,NA	0.00762141,NA	0.469233,NA	0.00224674	0.00237577
2	rs115255027	233606203	A,NA	G,NA	0.927435,NA	0.00726691,NA	0.00762141,NA	0.468082,NA	0.00223517	0.00236404
2	rs55921418	233822055	C,NA	T,NA	0.975149,NA	0.0190019,NA	0.0127009,NA	0.870875,NA	0.00213489	0.00227291
2	rs7601946	233611408	G,NA	T,NA	0.927435,NA	0.00709227,NA	0.00762141,NA	0.453365,NA	0.00209206	0.00221892
2	rs79088315	233795576	T,T	A,A	0.866799,0.840278	0.00198539,-0.0148045	0.00581871,0.0116683	0.134928,0.689263	0.00205342	0.00222648
2	rs6713658	233794828	A,A	G,G	0.866799,0.840278	0.00193902,-0.0147546	0.00581871,0.0116683	0.131382,0.686023	0.00199379	0.00216397
2	rs73995716	233765853	T,NA	C,NA	0.922465,NA	0.00525579,NA	0.00739292,NA	0.32136,NA	0.00196452	0.00210729
2	rs114520841	233597163	C,NA	G,NA	0.927435,NA	0.00692244,NA	0.00762141,NA	0.439226,NA	0.00196265	0.00208766
2	rs60306113	233999326	NA,A	NA,G	NA,0.825397	NA,0.0325218	NA,0.0112602	NA,2.41179	0.00183013	0.0117394
2	rs76441182	233998012	NA,G	NA,A	NA,0.824405	NA,0.032401	NA,0.0112351	NA,2.40586	0.00181315	0.0116235
2	rs77673016	234000786	NA,T	NA,C	NA,0.825397	NA,0.0321957	NA,0.0112602	NA,2.37197	0.00170487	0.0108854
2	rs117788315	234000901	NA,C	NA,T	NA,0.825397	NA,0.032152	NA,0.0112602	NA,2.36666	0.00168885	0.0107764
2	rs13408686	233287990	G,G	A,A	0.912525,0.969246	0.0115706,0.0712489	0.00699802,0.0247591	1.00769,2.39728	0.00160731	0.0153761
2	rs142179672	234062155	NA,G	NA,A	NA,0.780754	NA,0.028887	NA,0.0103319	NA,2.28606	0.00158152	0.00948075
2	rs12327967	233810762	G,G	A,A	0.819085,0.9375	-0.0285279,-0.00345634	0.00513615,0.0176595	7.55493,0.0732317	0.00148011	0.00439206
2	rs283483	233646728	T,NA	A,NA	0.065606,NA	-0.0435087,NA	0.00798551,NA	7.29406,NA	0.00137222	0.00895803
2	rs76475433	234110126	NA,T	NA,C	NA,0.952381	NA,-0.0503799	NA,0.0200728	NA,1.91801	0.00136336	0.00562646
2	rs36197564	234062630	NA,A	NA,G	NA,0.780754	NA,0.0282384	NA,0.0103319	NA,2.20248	0.0013623	0.0080964
2	rs13400104	233810199	G,G	A,A	0.82008,0.936508	-0.0284193,-0.000677491	0.00514721,0.0175302	7.47301,0.0135992	0.00134537	0.00401686
2	rs147891479	233992431	NA,C	NA,G	NA,0.825397	NA,0.0303687	NA,0.0112602	NA,2.1551	0.00116973	0.00724067
2	rs149284075	233993333	NA,A	NA,G	NA,0.826389	NA,0.0303895	NA,0.0112855	NA,2.14961	0.00115679	0.00716906
2	rs2853446	233389326	T,T	C,C	0.55169,0.343254	0.0107064,-0.0174855	0.0039756,0.00900319	2.14992,1.283	0.00112771	0.00561841
2	rs13425181	233809622	A,NA	G,NA	0.923459,NA	0.00683309,NA	0.00743677,NA	0.44589,NA	0.00112421	0.00126535
2	rs13410027	233810868	A,NA	G,NA	0.924453,NA	0.00700603,NA	0.00748151,NA	0.457121,NA	0.00105117	0.00118816
2	rs77311538	233386148	NA,G	NA,C	NA,0.91369	NA,0.0363459	NA,0.0152221	NA,1.77073	0.0010394	0.00437876
2	rs112823546	233788792	T,T	C,C	0.850895,0.740079	0.00151584,-0.000968615	0.0055508,0.00974638	0.105248,0.0358182	0.00103005	0.00112393
2	rs13413189	233811616	G,NA	C,NA	0.924453,NA	0.00691814,NA	0.00748151,NA	0.449621,NA	0.00101926	0.00115501
2	rs184230376	233604535	T,NA	C,NA	0.979125,NA	0.0570895,NA	0.0138296,NA	4.43674,NA	0.000999469	0.00540622
2	rs75678492	233991357	NA,T	NA,C	NA,0.824405	NA,0.0291689	NA,0.0112351	NA,2.02571	0.000935997	0.00568359
2	rs181551938	234225026	NA,C	NA,T	NA,0.980159	NA,0.0716831	NA,0.0306528	NA,1.71312	0.000926405	0.00378437
2	rs62191775	233745022	C,NA	T,NA	0.969185,NA	0.0509029,NA	0.0114407,NA	5.06467,NA	0.000909672	0.00570043
2	rs148923422	233773857	C,NA	T,NA	0.979125,NA	-0.0487867,NA	0.0138296,NA	3.37761,NA	0.000908093	0.00383136
2	rs73995717	233766111	C,C	T,T	0.903579,0.918651	0.00608155,0.00659718	0.00669838,0.0156369	0.43899,0.171921	0.000898367	0.000956227
2	rs11684803	233782533	A,A	G,G	0.851889,0.739087	0.00142936,-0.00163336	0.00556614,0.00973436	0.0983583,0.0621084	0.000897132	0.000984452
2	rs11684691	233782305	A,A	G,G	0.850895,0.739087	0.00142542,-0.00168416	0.0055508,0.00973436	0.0983583,0.0641695	0.000878328	0.000965707
2	rs2245601	233390937	G,G	A,A	0.55169,0.348214	0.0103919,-0.017944	0.0039756,0.00897279	2.04814,1.3418	0.000853762	0.0042662
2	rs11679296	233789295	G,G	T,T	0.850895,0.740079	0.00113999,-0.000917682	0.0055508,0.00974638	0.0771296,0.0338652	0.000837343	0.000921856
2	rs140078500	233556500	NA,A	NA,G	NA,0.991071	NA,0.105801	NA,0.0454422	NA,1.70119	0.000828941	0.00371423
2	rs369149982	233544422	NA,A	NA,G	NA,0.97619	NA,-0.0648761	NA,0.0280389	NA,1.68447	0.000799605	0.00352545
2	rs76998336	233795473	T,NA	C,NA	0.920477,NA	0.00231375,NA	0.0073078,NA	0.12405,NA	0.000774866	0.000888947
2	rs34194100	234127214	T,T	C,C	0.845924,0.985119	0.0100405,-0.0844609	0.00547654,0.0353055	1.17556,1.77615	0.000759612	0.00302117
2	rs114745977	233683095	A,NA	G,NA	0.979125,NA	-0.0490456,NA	0.0138296,NA	3.40838,NA	0.000734828	0.00311082
2	rs1083518	233788889	A,A	G,G	0.557654,0.659722	0.0287449,0.00474201	0.00398085,0.00902206	12.2866,0.222453	0.000727894	0.00113275
2	rs117872829	233472542	NA,A	NA,G	NA,0.923611	NA,-0.037264	NA,0.0160932	NA,1.68645	0.000725918	0.0032712
2	rs747462	233790171	C,C	A,A	0.555666,0.661706	0.0290076,0.00451673	0.00397904,0.0090349	12.509,0.209622	0.000725322	0.00113052
2	rs1083519	233788869	T,T	C,C	0.557654,0.659722	0.0287449,0.00448483	0.00398085,0.00902206	12.2866,0.208224	0.000719619	0.00111979
2	rs4439944	233928776	C,C	T,T	0.557654,0.958333	0.0139089,-0.0186476	0.00398085,0.0213919	3.32245,0.416387	0.000716836	0.00192376
2	rs2853444	233386229	C,C	T,T	0.223658,0.052579	0.000556062,-0.0624154	0.00474483,0.0191525	0.0425331,2.95133	0.000711125	0.00465326
2	rs11893268	233470021	NA,A	NA,G	NA,0.924603	NA,-0.0373215	NA,0.0161901	NA,1.67459	0.00070734	0.00319995
2	rs1083520	233788862	G,G	A,A	0.557654,0.659722	0.0287006,0.00448483	0.00398085,0.00902206	12.2511,0.208224	0.000696471	0.00108664
2	rs9712037	233468114	NA,G	NA,A	NA,0.800595	NA,-0.0241655	NA,0.0106986	NA,1.62161	0.000687384	0.00302347
2	rs189408796	233360904	T,NA	C,NA	0.99503,NA	-0.052049,NA	0.0281148,NA	1.19297,NA	0.000664017	0.00236368
2	rs12475493	233968816	NA,T	NA,G	NA,0.801587	NA,0.0247245	NA,0.0107187	NA,1.67627	0.000663614	0.00325003
2	rs73995736	233813302	A,NA	G,NA	0.924453,NA	0.00645042,NA	0.00748151,NA	0.410511,NA	0.000652229	0.000775757
2	rs73102769	233793211	C,C	T,T	0.557654,0.660714	0.028736,0.00416098	0.00398085,0.00902845	12.2795,0.190515	0.000645932	0.00100901
2	rs73102745	233777897	T,T	C,C	0.905567,0.896825	0.00297256,0.019052	0.00676109,0.0140528	0.180334,0.756518	0.000645331	0.0007291
2	rs1083515	233789463	T,T	C,C	0.558648,0.661706	0.0286581,0.00477574	0.00398179,0.0090349	12.2117,0.223959	0.000642163	0.00100613
2	rs1083517	233788997	T,T	C,C	0.557654,0.661706	0.0287449,0.00469724	0.00398085,0.0090349	12.2866,0.219586	0.000623326	0.00098072
2	rs1083521	233788734	G,G	A,A	0.557654,0.661706	0.0287449,0.00469724	0.00398085,0.0090349	12.2866,0.219586	0.000623326	0.00098072
2	rs116332744	233793103	G,G	T,T	0.849901,0.740079	0.00113688,-0.000659483	0.00553562,0.00974638	0.0771296,0.0240846	0.000617323	0.000690641
2	rs72972302	234119947	T,NA	C,NA	0.909543,NA	0.0185016,NA	0.00689297,NA	2.13835,NA	0.000604686	0.00321929
2	rs895435	233789095	A,A	G,G	0.557654,0.660714	0.0287006,0.00472055	0.00398085,0.00902845	12.2511,0.22107	0.000603707	0.000952815
2	rs1083514	233789470	T,T	G,G	0.558648,0.661706	0.0285694,0.00477574	0.00398179,0.0090349	12.1409,0.223959	0.000602169	0.000948569
2	rs778353	233788350	T,T	C,C	0.557654,0.661706	0.0287006,0.00459421	0.00398085,0.0090349	12.2511,0.213884	0.000600857	0.000947894
2	rs139811640	234074835	NA,T	NA,A	NA,0.911706	NA,0.0347276	NA,0.0150664	NA,1.67431	0.00060002	0.00309851
2	rs2944590	233792207	A,A	G,G	0.557654,0.662698	0.0285627,0.00444291	0.00398085,0.0090414	12.1409,0.20541	0.000594163	0.000939043
2	rs2880986	233790475	G,G	A,A	0.557654,0.660714	0.0286513,0.00477233	0.00398085,0.00902845	12.2117,0.223959	0.000584327	0.00092479
2	rs11675082	233790482	G,G	C,C	0.557654,0.660714	0.0286513,0.00477233	0.00398085,0.00902845	12.2117,0.223959	0.000584327	0.00092479
2	rs112641665	233473967	NA,T	NA,C	NA,0.923611	NA,-0.0355408	NA,0.0160932	NA,1.5652	0.000583913	0.00262222
2	rs113685802	234075366	NA,T	NA,C	NA,0.911706	NA,0.034518	NA,0.0150664	NA,1.65836	0.000583636	0.00300983
2	rs62193963	233842727	T,T	C,C	0.428429,0.853175	-0.0109769,-0.00443266	0.00399544,0.0120777	2.22129,0.146539	0.000577335	0.000924435
2	rs113700979	233467671	NA,A	NA,G	NA,0.923611	NA,-0.0352497	NA,0.0160932	NA,1.54517	0.000563425	0.00252874
2	rs138213826	234076206	NA,T	NA,C	NA,0.911706	NA,0.0341044	NA,0.0150664	NA,1.62711	0.00055291	0.00284379
2	rs2004203	233790447	A,A	G,G	0.557654,0.661706	0.0285627,0.00487938	0.00398085,0.0090349	12.1409,0.229769	0.000551275	0.000877162
2	rs2004202	233790289	G,G	C,C	0.557654,0.661706	0.0285627,0.00467212	0.00398085,0.0090349	12.1409,0.218192	0.000546037	0.000868771
2	rs70958388	234077804	NA,A	NA,G	NA,0.911706	NA,0.0339501	NA,0.0150664	NA,1.61553	0.000541962	0.00278472
2	rs73093532	233471707	NA,A	NA,C	NA,0.923611	NA,-0.0349163	NA,0.0160932	NA,1.52237	0.000541044	0.00242666
2	rs75702920	234077147	NA,G	NA,A	NA,0.911706	NA,0.0339005	NA,0.0150664	NA,1.61181	0.000538501	0.00276605
2	rs12469146	234076479	NA,T	NA,C	NA,0.911706	NA,0.0338454	NA,0.0150664	NA,1.60769	0.000534688	0.00274549
2	rs12472960	234077441	NA,A	NA,G	NA,0.911706	NA,0.0338454	NA,0.0150664	NA,1.60769	0.000534688	0.00274549
2	rs7578946	233473012	NA,A	NA,G	NA,0.923611	NA,-0.0348147	NA,0.0160932	NA,1.51546	0.000534443	0.00239657
2	rs75852608	233497638	NA,G	NA,C	NA,0.927579	NA,-0.0355466	NA,0.0164929	NA,1.50667	0.000529399	0.00236894
2	rs747463	233790223	A,A	G,G	0.557654,0.661706	0.0285135,0.00472392	0.00398085,0.0090349	12.1017,0.22107	0.000528434	0.000843352
2	rs12474023	234078287	NA,A	NA,G	NA,0.911706	NA,0.0337462	NA,0.0150664	NA,1.60029	0.00052791	0.00270896
2	rs73995810	233474986	NA,T	NA,C	NA,0.923611	NA,-0.0346099	NA,0.0160932	NA,1.50157	0.000521439	0.00233729
2	rs13423336	233810906	C,C	T,T	0.924453,0.989087	0.00735191,-0.0408026	0.00748151,0.0411453	0.487093,0.493012	0.000509278	0.000569199
2	rs1878289	233791608	G,G	C,C	0.559642,0.661706	0.0284334,0.00454271	0.00398274,0.0090349	12.0273,0.211049	0.00050587	0.000807166
2	rs2675960	233792109	T,T	G,G	0.559642,0.661706	0.0284334,0.00443972	0.00398274,0.0090349	12.0273,0.20541	0.000503645	0.000803588
2	rs73093536	233473915	NA,A	NA,G	NA,0.923611	NA,-0.034275	NA,0.0160932	NA,1.47899	0.000501023	0.00224426
2	rs56300417	233842992	A,A	G,G	0.444334,0.853175	-0.00978724,-0.005459	0.00397904,0.0120777	1.85682,0.186235	0.000490525	0.000849335
2	rs2592127	233791648	T,T	G,G	0.559642,0.661706	0.0283891,0.00454271	0.00398274,0.0090349	11.9922,0.211049	0.000490271	0.000784454
2	rs13018423	233408283	T,T	C,C	0.735586,0.577381	0.00579708,-0.0219246	0.00448312,0.00865361	0.707788,1.94729	0.000473377	0.0020962
2	rs76784189	233488862	NA,G	NA,A	NA,0.928571	NA,-0.0345528	NA,0.0165981	NA,1.4275	0.000459425	0.00205003
2	rs113267808	233321261	T,NA	C,NA	0.99503,NA	0.0598597,NA	0.0281148,NA	1.47828,NA	0.000457062	0.00172779
2	rs114771405	233590231	T,NA	C,NA	0.983101,NA	0.0567152,NA	0.0153396,NA	3.66173,NA	0.000439576	0.00218319
2	rs117103380	234090507	NA,A	NA,C	NA,0.909722	NA,0.0316415	NA,0.0149162	NA,1.46983	0.000428193	0.00215926
2	rs6741278	233402365	C,C	T,T	0.639165,0.388889	0.00411715,-0.0244335	0.00411698,0.0087686	0.498544,2.27341	0.000422994	0.00216835
2	rs12987520	234002367	C,C	T,T	0.534791,0.811508	0.00464819,0.0318869	0.00396391,0.0109298	0.618082,2.45233	0.00042104	0.00322598
2	rs13011232	234002412	T,T	C,C	0.534791,0.811508	0.00464819,0.0318389	0.00396391,0.0109298	0.618082,2.44621	0.000416446	0.00318854
2	rs76159143	233489456	NA,C	NA,T	NA,0.928571	NA,-0.0336503	NA,0.0165981	NA,1.37032	0.000415646	0.00185152
2	rs147983265	233845270	A,NA	G,NA	0.87674,NA	-0.00605707,NA	0.00601441,NA	0.503223,NA	0.000413012	0.00113812
2	rs62192871	234002784	A,A	G,G	0.534791,0.811508	0.00460216,0.0318389	0.00396391,0.0109298	0.609709,2.44621	0.000411305	0.00314323
2	rs6746888	233841908	T,T	C,C	0.426441,0.853175	-0.0107051,-0.00418414	0.0039978,0.0120777	2.13009,0.137263	0.000409333	0.000672423
2	rs2592118	233792425	T,T	C,C	0.558648,0.661706	0.0281485,0.00454271	0.00398179,0.0090349	11.8077,0.211049	0.000406877	0.000663338
3	rs73003866	233282468	C,C	T,T	0.921471,0.969246	0.0154265,0.0715158	0.00734995,0.0247591	1.44576,2.41214	0.0355547	0.0394817
3	rs733603	233387635	G,G	A,A	0.210736,0.05754	0.00227556,-0.0677054	0.00484796,0.0183564	0.194638,3.64651	0.0264872	0.0305838
3	rs56121412	233280126	T,T	C,C	0.920477,0.969246	0.0149322,0.0703183	0.0073078,0.0247591	1.387,2.34583	0.022989	0.0256219
3	rs2741299	233388813	G,G	T,T	0.2167,0.050595	0.0019282,-0.0697225	0.00479895,0.019504	0.162516,3.45528	0.0156046	0.0181691
3	rs13408686	233287990	G,G	A,A	0.912525,0.969246	0.0115706,0.0712489	0.00699802,0.0247591	1.00769,2.39728	0.013791	0.0153761
3	rs62193978	233869480	A,NA	G,NA	0.987078,NA	-0.0543592,NA	0.0175062,NA	2.72083,NA	0.0121328	0.016108
3	rs60306113	233999326	NA,A	NA,G	NA,0.825397	NA,0.0325218	NA,0.0112602	NA,2.41179	0.0099274	0.0117394
3	rs76441182	233998012	NA,G	NA,A	NA,0.824405	NA,0.032401	NA,0.0112351	NA,2.40586	0.00982819	0.0116235
3	rs77673016	234000786	NA,T	NA,C	NA,0.825397	NA,0.0321957	NA,0.0112602	NA,2.37197	0.00919622	0.0108854
3	rs117788315	234000901	NA,C	NA,T	NA,0.825397	NA,0.032152	NA,0.0112602	NA,2.36666	0.00910295	0.0107764
3	rs142179672	234062155	NA,G	NA,A	NA,0.780754	NA,0.028887	NA,0.0103319	NA,2.28606	0.00791174	0.00948075
3	rs283483	233646728	T,NA	A,NA	0.065606,NA	-0.0435087,NA	0.00798551,NA	7.29406,NA	0.00759623	0.00895803
3	rs36197564	234062630	NA,A	NA,G	NA,0.780754	NA,0.0282384	NA,0.0103319	NA,2.20248	0.00674328	0.0080964
3	rs147891479	233992431	NA,C	NA,G	NA,0.825397	NA,0.0303687	NA,0.0112602	NA,2.1551	0.00607805	0.00724067
3	rs149284075	233993333	NA,A	NA,G	NA,0.826389	NA,0.0303895	NA,0.0112855	NA,2.14961	0.00601923	0.00716906
3	rs62191775	233745022	C,NA	T,NA	0.969185,NA	0.0509029,NA	0.0114407,NA	5.06467,NA	0.00479512	0.00570043
3	rs75678492	233991357	NA,T	NA,C	NA,0.824405	NA,0.0291689	NA,0.0112351	NA,2.02571	0.00475204	0.00568359
3	rs2853446	233389326	T,T	C,C	0.55169,0.343254	0.0107064,-0.0174855	0.0039756,0.00900319	2.14992,1.283	0.00449577	0.00561841
3	rs184230376	233604535	T,NA	C,NA	0.979125,NA	0.0570895,NA	0.0138296,NA	4.43674,NA	0.00441116	0.00540622
3	rs76475433	234110126	NA,T	NA,C	NA,0.952381	NA,-0.0503799	NA,0.0200728	NA,1.91801	0.00426892	0.00562646
3	rs2853444	233386229	C,C	T,T	0.223658,0.052579	0.000556062,-0.0624154	0.00474483,0.0191525	0.0425331,2.95133	0.00394494	0.00465326
3	rs2245601	233390937	G,G	A,A	0.55169,0.348214	0.0103919,-0.017944	0.0039756,0.00897279	2.04814,1.3418	0.00341536	0.0042662
3	rs77311538	233386148	NA,G	NA,C	NA,0.91369	NA,0.0363459	NA,0.0152221	NA,1.77073	0.00334284	0.00437876
3	rs148923422	233773857	C,NA	T,NA	0.979125,NA	-0.0487867,NA	0.0138296,NA	3.37761,NA	0.00292592	0.00383136
3	rs12327967	233810762	G,G	A,A	0.819085,0.9375	-0.0285279,-0.00345634	0.00513615,0.0176595	7.55493,0.0732317	0.00291626	0.00439206
3	rs140078500	233556500	NA,A	NA,G	NA,0.991071	NA,0.105801	NA,0.0454422	NA,1.70119	0.00288769	0.00371423
3	rs181551938	234225026	NA,C	NA,T	NA,0.980159	NA,0.0716831	NA,0.0306528	NA,1.71312	0.00286062	0.00378437
3	rs12987520	234002367	C,C	T,T	0.534791,0.811508	0.00464819,0.0318869	0.00396391,0.0109298	0.618082,2.45233	0.00280613	0.00322598
3	rs13011232	234002412	T,T	C,C	0.534791,0.811508	0.00464819,0.0318389	0.00396391,0.0109298	0.618082,2.44621	0.00277325	0.00318854
3	rs62192871	234002784	A,A	G,G	0.534791,0.811508	0.00460216,0.0318389	0.00396391,0.0109298	0.609709,2.44621	0.00273305	0.00314323
3	rs369149982	233544422	NA,A	NA,G	NA,0.97619	NA,-0.0648761	NA,0.0280389	NA,1.68447	0.00272803	0.00352545
3	rs62192872	234002804	G,G	C,C	0.534791,0.811508	0.00460216,0.0317854	0.00396391,0.0109298	0.609709,2.43942	0.00269756	0.00310279
3	rs13400104	233810199	G,G	A,A	0.82008,0.936508	-0.0284193,-0.000677491	0.00514721,0.0175302	7.47301,0.0135992	0.00267509	0.00401686
3	rs10202748	234003117	C,C	A,A	0.534791,0.811508	0.00460216,0.0317374	0.00396391,0.0109298	0.609709,2.43331	0.00266606	0.0030669
3	rs7419666	234003359	C,C	T,T	0.534791,0.811508	0.00455614,0.0317374	0.00396391,0.0109298	0.601385,2.43331	0.00262777	0.00302374
3	rs72972302	234119947	T,NA	C,NA	0.909543,NA	0.0185016,NA	0.00689297,NA	2.13835,NA	0.00261619	0.00321929
3	rs12475493	233968816	NA,T	NA,G	NA,0.801587	NA,0.0247245	NA,0.0107187	NA,1.67627	0.00258813	0.00325003
3	rs117872829	233472542	NA,A	NA,G	NA,0.923611	NA,-0.037264	NA,0.0160932	NA,1.68645	0.00254713	0.0032712
3	rs139811640	234074835	NA,T	NA,A	NA,0.911706	NA,0.0347276	NA,0.0150664	NA,1.67431	0.00249999	0.00309851
3	rs11893268	233470021	NA,A	NA,G	NA,0.924603	NA,-0.0373215	NA,0.0161901	NA,1.67459	0.00249438	0.00319995
3	rs113685802	234075366	NA,T	NA,C	NA,0.911706	NA,0.034518	NA,0.0150664	NA,1.65836	0.00242761	0.00300983
3	rs114745977	233683095	A,NA	G,NA	0.979125,NA	-0.0490456,NA	0.0138296,NA	3.40838,NA	0.00237774	0.00311082
3	rs9712037	233468114	NA,G	NA,A	NA,0.800595	NA,-0.0241655	NA,0.0106986	NA,1.62161	0.00233769	0.00302347
3	rs138213826	234076206	NA,T	NA,C	NA,0.911706	NA,0.0341044	NA,0.0150664	NA,1.62711	0.00229215	0.00284379
3	rs34194100	234127214	T,T	C,C	0.845924,0.985119	0.0100405,-0.0844609	0.00547654,0.0353055	1.17556,1.77615	0.00226328	0.00302117
3	rs70958388	234077804	NA,A	NA,G	NA,0.911706	NA,0.0339501	NA,0.0150664	NA,1.61553	0.00224397	0.00278472
3	rs75702920	234077147	NA,G	NA,A	NA,0.911706	NA,0.0339005	NA,0.0150664	NA,1.61181	0.00222875	0.00276605
3	rs12469146	234076479	NA,T	NA,C	NA,0.911706	NA,0.0338454	NA,0.0150664	NA,1.60769	0.00221198	0.00274549
3	rs12472960	234077441	NA,A	NA,G	NA,0.911706	NA,0.0338454	NA,0.0150664	NA,1.60769	0.00221198	0.00274549
3	rs1550094	233385396	A,A	G,G	0.336978,0.113095	0.00732018,-0.0298373	0.00418287,0.0134972	1.0963,1.56765	0.00220143	0.00256035
3	rs10178127	233823154	C,C	T,T	0.454274,0.513889	-0.0109987,-0.0189669	0.00397094,0.00855265	2.25112,1.57548	0.00218496	0.00247729
3	rs12474023	234078287	NA,A	NA,G	NA,0.911706	NA,0.0337462	NA,0.0150664	NA,1.60029	0.0021822	0.00270896
3	rs6742303	233825206	G,G	A,A	0.455268,0.513889	-0.0106803,-0.0192672	0.00397022,0.00855265	2.14613,1.61487	0.00212314	0.00241129
3	rs112641665	233473967	NA,T	NA,C	NA,0.923611	NA,-0.0355408	NA,0.0160932	NA,1.5652	0.0020395	0.00262222
3	rs113700979	233467671	NA,A	NA,G	NA,0.923611	NA,-0.0352497	NA,0.0160932	NA,1.54517	0.00196642	0.00252874
3	rs2138580	233824116	G,G	A,A	0.455268,0.513889	-0.0104975,-0.0191704	0.00397022,0.00855265	2.08663,1.60212	0.00189624	0.00215877
3	rs73093532	233471707	NA,A	NA,C	NA,0.923611	NA,-0.0349163	NA,0.0160932	NA,1.52237	0.00188664	0.00242666
3	rs7578946	233473012	NA,A	NA,G	NA,0.923611	NA,-0.0348147	NA,0.0160932	NA,1.51546	0.00186312	0.00239657
3	rs4335931	233955723	C,C	T,T	0.562624,0.206349	-0.00746582,-0.0233904	0.00398568,0.010563	1.21434,1.57181	0.00186161	0.00212634
3	rs4513281	233824860	C,C	T,T	0.456262,0.513889	-0.0105403,-0.0193205	0.00396952,0.00855265	2.10107,1.62191	0.00186082	0.00212046
3	rs75852608	233497638	NA,G	NA,C	NA,0.927579	NA,-0.0355466	NA,0.0164929	NA,1.50667	0.00184051	0.00236894
3	rs73995810	233474986	NA,T	NA,C	NA,0.923611	NA,-0.0346099	NA,0.0160932	NA,1.50157	0.0018168	0.00233729
3	rs4499416	233824623	C,C	T,T	0.456262,0.512897	-0.0104957,-0.0192662	0.00396952,0.0085522	2.08663,1.61487	0.0017955	0.00204692
3	rs6741278	233402365	C,C	T,T	0.639165,0.388889	0.00411715,-0.0244335	0.00411698,0.0087686	0.498544,2.27341	0.0017461	0.00216835
3	rs114771405	233590231	T,NA	C,NA	0.983101,NA	0.0567152,NA	0.0153396,NA	3.66173,NA	0.00174439	0.00218319
3	rs73093536	233473915	NA,A	NA,G	NA,0.923611	NA,-0.034275	NA,0.0160932	NA,1.47899	0.00174411	0.00224426
3	rs117103380	234090507	NA,A	NA,C	NA,0.909722	NA,0.0316415	NA,0.0149162	NA,1.46983	0.0017318	0.00215926
3	rs55896969	233823185	T,T	C,C	0.494036,0.536706	-0.0109534,-0.016847	0.00395458,0.00857248	2.25112,1.3064	0.0017201	0.00194935
3	rs189408796	233360904	T,NA	C,NA	0.99503,NA	-0.052049,NA	0.0281148,NA	1.19297,NA	0.00170079	0.00236368
3	rs1400350	233823695	G,G	A,A	0.456262,0.513889	-0.0103574,-0.0191704	0.00396952,0.00855265	2.04218,1.60212	0.00164555	0.00187986
3	rs13018423	233408283	T,T	C,C	0.735586,0.577381	0.00579708,-0.0219246	0.00448312,0.00865361	0.707788,1.94729	0.0016236	0.0020962
3	rs76784189	233488862	NA,G	NA,A	NA,0.928571	NA,-0.0345528	NA,0.0165981	NA,1.4275	0.00159133	0.00205003
3	rs56406976	233823539	G,G	C,C	0.49503,0.536706	-0.0105281,-0.0171442	0.00395449,0.00857248	2.1101,1.3419	0.00155356	0.00176542
3	rs34785526	234125392	C,NA	A,NA	0.942346,NA	-0.0171605,NA	0.00848241,NA	1.36587,NA	0.00152477	0.00192824
3	rs36058129	234125521	T,NA	C,NA	0.94334,NA	-0.01726,NA	0.00855199,NA	1.36086,NA	0.00152319	0.00192181
3	rs3828246	233398215	A,A	G,G	0.748509,0.627976	0.00520311,-0.0232206	0.00455701,0.00884395	0.595946,2.06299	0.00150827	0.00191373
3	rs3791729	233395297	A,A	G,G	0.66501,0.559524	0.00496267,-0.0227818	0.00418899,0.00861059	0.626833,2.08884	0.00147277	0.00183006
3	rs76159143	233489456	NA,C	NA,T	NA,0.928571	NA,-0.0336503	NA,0.0165981	NA,1.37032	0.00143647	0.00185152
3	rs13003665	233405830	T,T	G,G	0.647117,0.542659	0.00663629,-0.0202827	0.00413745,0.00858064	0.963676,1.74257	0.00143297	0.00178252
3	rs12466358	233397525	G,G	T,T	0.747515,0.627976	0.00505685,-0.0232206	0.00455105,0.00884395	0.574289,2.06299	0.00143289	0.00181577
3	rs78208368	233490129	NA,T	NA,C	NA,0.928571	NA,-0.0334249	NA,0.0165981	NA,1.35622	0.00140079	0.00180578
3	rs186553567	233495846	NA,A	NA,T	NA,0.928571	NA,-0.0331209	NA,0.0165981	NA,1.33731	0.00135447	0.00174637
3	rs189723626	233495852	NA,A	NA,G	NA,0.928571	NA,-0.0331209	NA,0.0165981	NA,1.33731	0.00135447	0.00174637
3	rs790022	233301959	C,NA	T,NA	0.053678,NA	-0.0208097,NA	0.00877247,NA	1.7524,NA	0.00130963	0.00163379
3	rs71421692	234124587	C,NA	G,NA	0.942346,NA	-0.01646,NA	0.00848241,NA	1.28132,NA	0.00130376	0.00165227
3	rs113267808	233321261	T,NA	C,NA	0.99503,NA	0.0598597,NA	0.0281148,NA	1.47828,NA	0.00127131	0.00172779
3	rs12464247	233391753	T,T	A,A	0.659046,0.554563	0.00462967,-0.0220654	0.00417094,0.00860072	0.573478,1.98709	0.00126033	0.0015636
3	rs140734645	233620679	G,NA	C,NA	0.983101,NA	0.0545425,NA	0.0153396,NA	3.42362,NA	0.00125894	0.00157999
3	rs2741248	233304783	C,C	T,T	0.624254,0.220238	-0.00458079,-0.0295939	0.00408236,0.0103152	0.581992,2.38531	0.00125574	0.00153147
3	rs12477724	233402108	T,T	C,C	0.747515,0.628968	0.0050523,-0.0227378	0.00455105,0.00884878	0.573588,1.99218	0.00125359	0.00159089
3	rs146875064	233620528	T,NA	C,NA	0.983101,NA	0.054395,NA	0.0153396,NA	3.40776,NA	0.00123226	0.0015468
3	rs12465851	233402037	G,G	T,T	0.747515,0.628968	0.00491427,-0.0227897	0.00455105,0.00884878	0.55249,1.99954	0.00122302	0.00155171
3	rs4439944	233928776	C,C	T,T	0.557654,0.958333	0.0139089,-0.0186476	0.00398085,0.0213919	3.32245,0.416387	0.00120779	0.00192376
3	rs79157492	233364964	NA,T	NA,A	NA,0.925595	NA,0.0303496	NA,0.0162889	NA,1.20458	0.00118612	0.00156745
3	rs67583510	233405650	A,A	G,G	0.746521,0.627976	0.00595203,-0.0213729	0.00454514,0.00884395	0.720441,1.80512	0.00114894	0.00145699
3	rs192923053	233352301	NA,A	NA,C	NA,0.991071	NA,0.0852742	NA,0.0454422	NA,1.21766	0.00114518	0.00151434
3	rs114683852	233622188	T,NA	C,NA	0.983101,NA	0.0538699,NA	0.0153396,NA	3.35158,NA	0.00114261	0.00143523
3	rs148377564	233575655	NA,T	NA,C	NA,0.96131	NA,0.0416546	NA,0.0221651	NA,1.22037	0.00114101	0.00149096
3	rs149779719	234162702	A,NA	G,NA	0.989066,NA	-0.0332193,NA	0.0190121,NA	1.09372,NA	0.00113711	0.00139473
3	rs78002111	234133451	NA,T	NA,A	NA,0.904762	NA,0.0272729	NA,0.0145623	NA,1.21402	0.00113119	0.00148864
3	rs79673508	233301652	NA,C	NA,G	NA,0.972222	NA,-0.0482969	NA,0.0260119	NA,1.19825	0.00112574	0.00146324
3	rs74547374	233630577	A,NA	G,NA	0.983101,NA	0.0537444,NA	0.0153396,NA	3.33822,NA	0.00112237	0.00141002
3	rs13026409	233402507	T,T	C,C	0.747515,0.626984	0.00496027,-0.022296	0.00455105,0.00883916	0.559486,1.93348	0.00109383	0.00139065
3	rs114714675	233278500	T,NA	C,NA	0.986084,NA	0.0154384,NA	0.0168779,NA	0.443284,NA	0.00108645	0.0013416
3	rs144882191	233464317	C,NA	T,NA	0.988072,NA	0.0280557,NA	0.0182119,NA	0.908563,NA	0.00105515	0.00136481
3	rs73105542	233991242	A,A	T,T	0.958251,0.824405	0.00730096,0.0294586	0.00988495,0.0112351	0.337097,2.05844	0.00104325	0.00122521
3	rs6721592	233438268	C,C	A,A	0.233598,0.030754	0.00850579,0.0429523	0.00467279,0.0247591	1.16294,1.0821	0.00103867	0.0012601
3	rs35832336	233411708	G,G	C,C	0.734592,0.577381	0.00550551,-0.0203833	0.00447775,0.00865361	0.659806,1.73284	0.00103824	0.00134204
3	rs11684593	233576325	T,NA	G,NA	0.884692,NA	-0.0288232,NA	0.00619033,NA	5.49193,NA	0.0010348	0.00135937
3	rs73105541	233991222	G,G	A,A	0.958251,0.824405	0.00696512,0.0294161	0.00988495,0.0112351	0.317812,2.05361	0.000997853	0.00117271
3	rs75215353	233260368	NA,A	NA,G	NA,0.938492	NA,0.0320741	NA,0.0177919	NA,1.14612	0.000996731	0.00129897
3	rs2767	233400074	G,G	A,A	0.646123,0.440476	0.00432046,-0.022019	0.00413481,0.00861059	0.528605,1.97667	0.00095893	0.00118551
3	rs74453786	233441702	C,NA	A,NA	0.95328,NA	0.0205358,NA	0.0093687,NA	1.54695,NA	0.00095319	0.00115394
3	rs12996322	233404590	C,C	G,G	0.664016,0.547619	0.00477968,-0.0212026	0.00418592,0.00858839	0.595991,1.86779	0.000948081	0.00118191
3	rs12478077	233397156	T,T	C,C	0.733598,0.626984	0.00521181,-0.0220245	0.00447241,0.00883916	0.61281,1.89573	0.000942229	0.00120281
3	rs1004175	233400907	C,C	T,T	0.646123,0.441468	0.00427408,-0.0219664	0.00413481,0.00860854	0.521023,1.96981	0.000936836	0.00115909
3	rs146711404	233809093	G,NA	T,NA	0.99006,NA	0.0540781,NA	0.01993,NA	2.17654,NA	0.000925035	0.00122178
3	rs148150189	234059466	NA,C	NA,G	NA,0.899802	NA,-0.0244802	NA,0.0142364	NA,1.06796	0.00090464	0.00118871
3	rs2741313	233248206	T,T	C,C	0.704771,0.904762	-0.00273077,0.0320018	0.00433447,0.0145623	0.276801,1.55316	0.000887373	0.00114667
3	rs9679425	233945802	A,A	G,G	0.416501,0.815476	0.00793032,0.0234935	0.00401062,0.0110197	1.31872,1.48134	0.000886623	0.00110342
3	rs146043117	233775622	C,NA	T,NA	0.983101,NA	0.046665,NA	0.0153396,NA	2.62908,NA	0.000861432	0.00109904
3	rs4663643	234100175	G,NA	A,NA	0.173956,NA	-0.0105191,NA	0.00521577,NA	1.35934,NA	0.00085973	0.00114853
3	rs80253828	234216209	NA,A	NA,G	NA,0.96627	NA,0.0403533	NA,0.023678	NA,1.05387	0.000858945	0.00112266
3	rs2278478	233391463	G,G	A,A	0.733598,0.640873	0.00534706,-0.0216059	0.00447241,0.00891032	0.634763,1.81485	0.00085218	0.00108816
3	rs7571154	233440924	T,T	C,C	0.73161,0.626984	0.0110622,0.00233194	0.00446187,0.00883916	1.88058,0.101319	0.000833121	0.000994353
3	rs150435042	233600275	A,NA	T,NA	0.978131,NA	-0.0427245,NA	0.0135185,NA	2.80264,NA	0.000831812	0.00109434
3	rs7425956	233945565	T,T	C,C	0.416501,0.815476	0.00783758,0.0233413	0.00401062,0.0110197	1.29519,1.46644	0.000830034	0.00103357
3	rs116962540	233828166	NA,A	NA,G	NA,0.97123	NA,-0.042154	NA,0.0255725	NA,1.00319	0.00082436	0.00108657
3	rs4663221	234097338	G,NA	C,NA	0.195825,NA	-0.0100061,NA	0.0049823,NA	1.35058,NA	0.00082218	0.00106037
3	rs113279701	233870603	T,NA	C,NA	0.981113,NA	0.0326324,NA	0.0145245,NA	1.60803,NA	0.000802257	0.000979931
3	rs11674608	233404294	G,G	C,C	0.646123,0.439484	0.00450136,-0.0211417	0.00413481,0.00861267	0.558606,1.8508	0.00079759	0.000987375
3	rs11887947	233306411	T,T	C,C	0.66998,0.90377	-0.000962526,0.0355379	0.00420473,0.014495	0.0867506,1.8472	0.00078458	0.00102138
3	rs67171963	233310014	T,T	C,C	0.670974,0.904762	-0.000788283,0.0360215	0.00420796,0.0145623	0.069866,1.87369	0.000774119	0.00100615
3	rs55870055	233823099	T,T	C,C	0.498012,0.549603	-0.0106376,-0.0138547	0.00395433,0.00859173	2.14613,0.971263	0.000770428	0.000877242
3	rs79339118	234093766	NA,A	NA,G	NA,0.951389	NA,0.0323665	NA,0.0198773	NA,0.985238	0.000754819	0.000975184
3	rs2573210	233385025	A,A	G,G	0.223658,0.105159	0.0027968,-0.0334883	0.00474483,0.013935	0.255265,1.78906	0.000750985	0.000895165
3	rs144701026	233597495	NA,C	NA,T	NA,0.985119	NA,0.057596	NA,0.0353055	NA,0.987945	0.000744111	0.000962776
3	rs147518651	233601257	NA,T	NA,G	NA,0.985119	NA,0.0573996	NA,0.0353055	NA,0.982996	0.00073797	0.000954882
3	rs144845535	233765765	NA,T	NA,C	NA,0.974206	NA,0.043643	NA,0.0269663	NA,0.976458	0.000736467	0.000960776
3	rs139186525	233615384	NA,G	NA,A	NA,0.985119	NA,0.0573473	NA,0.0353055	NA,0.981681	0.000736349	0.000952797
3	rs138259932	233645313	NA,T	NA,C	NA,0.985119	NA,0.0572517	NA,0.0353055	NA,0.979275	0.000733393	0.000948997
3	rs146218910	233646734	NA,G	NA,A	NA,0.985119	NA,0.0570543	NA,0.0353055	NA,0.974323	0.00072735	0.000941227
3	rs55781386	233251068	C,C	G,G	0.705765,0.904762	-0.00260408,0.0308796	0.00433873,0.0145623	0.260921,1.469	0.000725817	0.000937563
3	rs12463989	233395029	C,C	T,T	0.645129,0.44246	0.00381282,-0.0214405	0.0041322,0.00860653	0.448357,1.89511	0.000725688	0.000900141
3	rs147983265	233845270	A,NA	G,NA	0.87674,NA	-0.00605707,NA	0.00601441,NA	0.503223,NA	0.000725404	0.00113812
3	rs75060625	233359921	NA,C	NA,G	NA,0.933532	NA,0.0272204	NA,0.0171606	NA,0.948114	0.000721865	0.00095131
3	rs141497953	233613626	NA,G	NA,A	NA,0.985119	NA,0.0568498	NA,0.0353055	NA,0.969201	0.000721159	0.000933268
3	rs1190453	233417312	G,G	T,T	0.26839,0.407738	-0.011038,-0.000634888	0.00446187,0.00869873	1.87399,0.0260335	0.000719924	0.000860605
3	rs138371262	233630405	NA,T	NA,C	NA,0.985119	NA,0.056784	NA,0.0353055	NA,0.967557	0.000719185	0.000930731
3	rs62191571	233440756	C,C	A,A	0.729622,0.624008	0.0108513,0.00199827	0.00445148,0.00882508	1.83027,0.0857273	0.000717759	0.000856823
3	rs151224185	233607217	NA,C	NA,T	NA,0.985119	NA,0.0565795	NA,0.0353055	NA,0.962454	0.000713096	0.000922902
3	rs146479150	233639947	NA,T	NA,G	NA,0.985119	NA,0.0565138	NA,0.0353055	NA,0.960816	0.000711155	0.000920406
3	rs2853447	233389918	G,G	A,A	0.333996,0.22123	0.00489187,-0.0209196	0.00419209,0.0102986	0.613966,1.37445	0.000706891	0.000852193
3	rs1201451	233419396	G,G	T,T	0.259443,0.326389	-0.0113488,-0.00341681	0.00451065,0.00911656	1.92557,0.15008	0.000706107	0.00083456
3	rs143586637	233598642	NA,G	NA,A	NA,0.985119	NA,0.056341	NA,0.0353055	NA,0.956516	0.000706086	0.000913889
3	rs139008691	233609594	NA,A	NA,G	NA,0.985119	NA,0.056341	NA,0.0353055	NA,0.956516	0.000706086	0.000913889
3	rs142430059	233625023	NA,G	NA,A	NA,0.985119	NA,0.0563167	NA,0.0353055	NA,0.955913	0.000705377	0.000912978
3	rs142607595	233612603	NA,C	NA,T	NA,0.985119	NA,0.0562754	NA,0.0353055	NA,0.954887	0.000704176	0.000911433
3	rs58091792	233389167	C,C	G,G	0.732604,0.634921	0.00487972,-0.0210826	0.00446712,0.00887871	0.561184,1.75518	0.000703022	0.000898895
3	rs142478531	233985699	A,NA	G,NA	0.993042,NA	-0.0483326,NA	0.0237851,NA	1.37522,NA	0.000702992	0.000959655
3	rs4973532	233357324	C,C	T,T	0.958251,0.839286	0.0191527,-0.00160198	0.00988495,0.0116392	1.27838,0.0503527	0.00070236	0.000908876
3	rs139329085	233604231	NA,T	NA,A	NA,0.985119	NA,0.0560714	NA,0.0353055	NA,0.949827	0.000698283	0.000903855
3	rs12617363	233440296	A,A	C,C	0.741551,0.674603	0.0112887,0.00372738	0.00451629,0.00912373	1.90534,0.165656	0.000697201	0.000825163
3	rs7602554	233820737	A,A	G,G	0.5,0.549603	-0.0109083,-0.013035	0.0039543,0.00859173	2.23618,0.888644	0.000697186	0.000792697
3	rs149564827	233600763	NA,G	NA,A	NA,0.985119	NA,0.0560058	NA,0.0353055	NA,0.948204	0.000696404	0.000901439
3	rs145409561	233654306	NA,A	NA,G	NA,0.985119	NA,0.055981	NA,0.0353055	NA,0.947588	0.000695693	0.000900525
3	rs140031558	233663346	NA,C	NA,T	NA,0.985119	NA,0.0557767	NA,0.0353055	NA,0.94254	0.000689894	0.000893069
3	rs114591386	233382519	A,NA	G,NA	0.976143,NA	0.0278489,NA	0.0129561,NA	1.50036,NA	0.000689054	0.000919773
3	rs138011768	233671778	NA,T	NA,C	NA,0.985119	NA,0.0557111	NA,0.0353055	NA,0.94092	0.000688045	0.000890691
3	rs138995852	233601893	NA,T	NA,C	NA,0.985119	NA,0.0556455	NA,0.0353055	NA,0.939302	0.000686204	0.000888324
3	rs115092197	233442004	T,NA	A,NA	0.982107,NA	0.0282604,NA	0.014915,NA	1.23565,NA	0.00068604	0.00094171
3	rs148880797	233603262	NA,G	NA,A	NA,0.985119	NA,0.0556308	NA,0.0353055	NA,0.938942	0.000685795	0.000887798
3	rs148513403	233673405	NA,G	NA,A	NA,0.985119	NA,0.0555257	NA,0.0353055	NA,0.936352	0.000682862	0.000884026
3	rs141450650	233710109	NA,C	NA,T	NA,0.985119	NA,0.0554347	NA,0.0353055	NA,0.934113	0.000680338	0.000880781
3	rs145299573	233650716	NA,C	NA,T	NA,0.985119	NA,0.0553361	NA,0.0353055	NA,0.931691	0.00067762	0.000877286
3	rs117469798	233255881	NA,T	NA,C	NA,0.955357	NA,-0.0317611	NA,0.0206987	NA,0.903369	0.000674307	0.000876199
3	rs6743237	233305920	A,A	G,G	0.671968,0.90377	-0.000788893,0.0346898	0.00421121,0.014495	0.069866,1.77726	0.000674276	0.000877
3	rs142842549	233659154	NA,A	NA,G	NA,0.985119	NA,0.0552051	NA,0.0353055	NA,0.928478	0.000674034	0.000872673
3	rs4973585	233819091	C,C	T,T	0.5,0.548611	-0.0107263,-0.0125419	0.0039543,0.00859004	2.17546,0.84081	0.000673835	0.000765533
3	rs144612559	233286659	NA,C	NA,G	NA,0.970238	NA,-0.0383148	NA,0.0251555	NA,0.893709	0.000673364	0.000883541
3	rs2741249	233304794	C,C	T,T	0.607356,0.208333	-0.00409486,-0.0275249	0.00404873,0.0105257	0.506086,2.04951	0.000672646	0.000819507
3	rs7607107	233452344	G,G	T,T	0.259443,0.179563	0.00893488,0.0133054	0.00451065,0.0111371	1.32231,0.634122	0.000672002	0.000815314
3	rs1190452	233417552	A,A	G,G	0.269384,0.407738	-0.0109289,-0.000491208	0.00445666,0.00869873	1.84783,0.0200111	0.0006717	0.00080285
3	rs146940223	233712845	NA,T	NA,C	NA,0.985119	NA,0.0550405	NA,0.0353055	NA,0.924445	0.000669563	0.000866923
3	rs2853402	233297576	G,G	A,A	0.602386,0.205357	-0.00440889,-0.0270275	0.00403991,0.0105819	0.560468,1.97284	0.000668942	0.000810796
3	rs1190458	233375312	T,NA	C,NA	0.983101,NA	-0.0259761,NA	0.0153396,NA	1.04393,NA	0.000663987	0.000774393
3	rs6711722	233449650	A,A	T,T	0.259443,0.18254	0.00902163,0.0126112	0.00451065,0.011066	1.34206,0.594416	0.000663068	0.000804728
3	rs35849718	233305383	T,T	C,C	0.671968,0.90377	-0.000964009,0.034254	0.00421121,0.014495	0.0867506,1.74184	0.000660796	0.000859837
3	rs142944220	233664613	NA,G	NA,A	NA,0.985119	NA,0.054667	NA,0.0353055	NA,0.915329	0.000659582	0.000854088
3	rs145707185	233676670	NA,G	NA,C	NA,0.985119	NA,0.0546399	NA,0.0353055	NA,0.914668	0.000658865	0.000853166
3	rs149563797	233677318	NA,C	NA,T	NA,0.985119	NA,0.0546399	NA,0.0353055	NA,0.914668	0.000658865	0.000853166
3	rs138982304	233666817	NA,A	NA,G	NA,0.985119	NA,0.0546016	NA,0.0353055	NA,0.913737	0.000657856	0.000851868
3	rs145291251	233732675	NA,C	NA,G	NA,0.985119	NA,0.0545362	NA,0.0353055	NA,0.912145	0.000656137	0.000849657
3	rs139986115	233730832	NA,G	NA,A	NA,0.985119	NA,0.0544635	NA,0.0353055	NA,0.910379	0.000654235	0.000847211
3	rs28574597	233913355	A,A	G,G	0.580517,0.968254	0.0137975,-0.024551	0.00400659,0.0243817	3.24123,0.503124	0.000650674	0.000998679
3	rs142425787	233655239	NA,C	NA,T	NA,0.985119	NA,0.0541668	NA,0.0353055	NA,0.903182	0.000646551	0.000837328
3	rs2344612	233582796	NA,T	NA,G	NA,0.985119	NA,0.0541163	NA,0.0353055	NA,0.901962	0.000645258	0.000835665
3	rs1190450	233418302	A,A	G,G	0.259443,0.327381	-0.0112515,-0.0021785	0.00451065,0.00910944	1.89907,0.0909836	0.000643909	0.000761548
3	rs1190451	233418288	C,C	G,G	0.259443,0.327381	-0.0112515,-0.0021785	0.00451065,0.00910944	1.89907,0.0909836	0.000643909	0.000761548
3	rs76436449	233559453	NA,C	NA,G	NA,0.985119	NA,0.0540468	NA,0.0353055	NA,0.90028	0.000643481	0.00083338
3	rs140626116	233335101	NA,T	NA,C	NA,0.979167	NA,-0.0450605	NA,0.0299292	NA,0.87884	0.000642857	0.000836715
3	rs117548436	233331886	NA,T	NA,C	NA,0.96627	NA,-0.0353766	NA,0.023678	NA,0.869163	0.000641409	0.000838959
3	rs144834263	233722583	NA,T	NA,C	NA,0.985119	NA,0.0539631	NA,0.0353055	NA,0.898258	0.000641353	0.000830642
3	rs878481	233285872	G,G	C,C	0.614314,0.207341	-0.00470709,-0.0264343	0.00406188,0.0105443	0.608148,1.91446	0.000638362	0.000770903
3	rs143875214	233590975	NA,G	NA,A	NA,0.985119	NA,0.0538229	NA,0.0353055	NA,0.894877	0.000637814	0.00082609
3	rs141581367	233739468	NA,A	NA,G	NA,0.985119	NA,0.0537953	NA,0.0353055	NA,0.894212	0.000637119	0.000825196
3	rs2276560	233450919	T,T	C,C	0.264414,0.234127	0.00909544,0.011245	0.00448312,0.0100948	1.37185,0.576253	0.00063434	0.000765891
3	rs1729257	233429451	A,A	G,G	0.747515,0.81746	-0.00874189,-0.0128049	0.00455105,0.011066	1.26161,0.606924	0.000633262	0.000773166
3	rs13025536	233305104	C,C	T,T	0.611332,0.210317	-0.00478743,-0.0266413	0.00405613,0.0104891	0.623637,1.95513	0.000632888	0.000767195
3	rs116316798	233842912	T,NA	C,NA	0.981113,NA	0.0414441,NA	0.0145245,NA	2.36396,NA	0.000632495	0.000776928
3	rs140437847	233726307	NA,C	NA,T	NA,0.985119	NA,0.0535921	NA,0.0353055	NA,0.889321	0.000632045	0.000818669
3	rs138425628	233844730	NA,A	NA,G	NA,0.950397	NA,-0.0291381	NA,0.0196877	NA,0.85739	0.000631935	0.000821923
3	rs2344968	233826787	C,C	T,T	0.498012,0.546627	-0.010069,-0.01433	0.00395433,0.00858677	1.96313,1.0216	0.000631234	0.000723324
3	rs1190447	233420052	G,G	A,A	0.259443,0.327381	-0.0112051,-0.00237562	0.00451065,0.00910944	1.88651,0.100039	0.000630673	0.000746174
3	rs4663977	234142022	C,C	A,A	0.055666,0.012897	0.0186716,-0.0641119	0.00862346,0.0378859	1.51752,1.04287	0.000629092	0.000827009
3	rs13393800	233442091	A,A	G,G	0.740557,0.675595	0.0110869,0.00412127	0.00451065,0.00913095	1.85469,0.185928	0.000628911	0.000744852
3	rs112445216	233509285	T,T	C,C	0.932406,0.996032	-0.00818433,0.163669	0.00787557,0.0679934	0.524751,1.79376	0.000628481	0.000781303
3	rs733602	233388311	T,T	C,C	0.724652,0.641865	0.00470373,-0.0207371	0.00442623,0.00891575	0.540727,1.69845	0.000626374	0.000795269
3	rs148654885	233588720	NA,A	NA,G	NA,0.985119	NA,0.0531884	NA,0.0353055	NA,0.879641	0.000622141	0.000805929
3	rs146834931	233743016	NA,A	NA,G	NA,0.985119	NA,0.0530939	NA,0.0353055	NA,0.877384	0.000619857	0.000802991
3	rs145468988	233697440	NA,T	NA,C	NA,0.983135	NA,0.0499832	NA,0.0331973	NA,0.878902	0.000619755	0.000801077
3	rs554820802	233741376	NA,G	NA,A	NA,0.985119	NA,0.0530553	NA,0.0353055	NA,0.87646	0.000618926	0.000801794
3	rs76959779	233583941	NA,G	NA,A	NA,0.985119	NA,0.0530237	NA,0.0353055	NA,0.875707	0.000618167	0.000800818
3	rs2678489	233265983	C,C	T,T	0.053678,0.069444	-0.0224059,-0.0118322	0.00877247,0.0168157	1.97282,0.317264	0.000617877	0.000768112
3	rs1550099	233428147	G,G	A,A	0.743539,0.766865	-0.0088333,-0.0109007	0.00452769,0.0101097	1.29189,0.551406	0.000616927	0.000747618
3	rs62192955	234189961	G,NA	A,NA	0.88668,NA	-0.00848114,NA	0.00623739,NA	0.759659,NA	0.000615354	0.000834053
3	rs141545434	233737720	NA,T	NA,C	NA,0.985119	NA,0.052892	NA,0.0353055	NA,0.872565	0.000615016	0.000796763
3	rs147692699	233581822	NA,T	NA,C	NA,0.985119	NA,0.0528896	NA,0.0353055	NA,0.872508	0.000614958	0.00079669
3	rs117260912	233942452	NA,A	NA,C	NA,0.972222	NA,0.0382106	NA,0.0260119	NA,0.848197	0.00061287	0.000799399
3	rs7571716	233441420	T,T	C,C	0.742545,0.675595	0.0110713,0.00402722	0.00452197,0.00913095	1.8431,0.180999	0.0006128	0.00072092
3	rs144876550	233633971	A,NA	T,NA	0.99006,NA	-0.0517168,NA	0.01993,NA	2.02405,NA	0.000612479	0.00085362
3	rs137861883	233700113	NA,T	NA,C	NA,0.983135	NA,0.0496723	NA,0.0331973	NA,0.871014	0.00061186	0.000790955
3	rs12475850	233829720	C,C	T,T	0.498012,0.545635	-0.00981544,-0.0147891	0.00395433,0.00858518	1.88414,1.07081	0.000611444	0.000702664
3	rs1190448	233419084	G,G	A,A	0.259443,0.327381	-0.0111587,-0.00207991	0.00451065,0.00910944	1.87399,0.0865071	0.000610358	0.00072238
3	rs151023557	233339284	NA,T	NA,C	NA,0.979167	NA,-0.0437536	NA,0.0299292	NA,0.842338	0.000605329	0.00078809
3	rs190647665	234079272	A,NA	G,NA	0.994036,NA	0.0439677,NA	0.0256781,NA	1.06125,NA	0.00060434	0.000907206
3	rs1729255	233429196	G,G	C,C	0.747515,0.81746	-0.00865349,-0.0127517	0.00455105,0.011066	1.24225,0.603478	0.000603201	0.000736882
3	rs13424792	233300711	T,NA	C,NA	0.965209,NA	0.0113207,NA	0.0107893,NA	0.531558,NA	0.000601319	0.000716296
3	rs10185980	233439851	C,C	G,G	0.740557,0.673611	0.0110436,0.00359565	0.00451065,0.00911656	1.8431,0.159092	0.000600818	0.000711887
3	rs4973536	233391881	C,C	G,G	0.642147,0.447421	0.0036209,-0.0207102	0.00412449,0.00859702	0.420221,1.79598	0.000600245	0.000745089
3	rs2293338	233438786	A,A	G,G	0.740557,0.674603	0.0110436,0.00330546	0.00451065,0.00912373	1.8431,0.1444	0.000594176	0.000703964
3	rs4973537	233391965	G,G	A,A	0.642147,0.447421	0.00357471,-0.0207102	0.00412449,0.00859702	0.413296,1.79598	0.000593821	0.000737287
3	rs188568456	233325176	NA,A	NA,G	NA,0.979167	NA,-0.0433079	NA,0.0299292	NA,0.830048	0.000593277	0.000772471
3	rs560541936	233333457	NA,T	NA,C	NA,0.979167	NA,-0.0432811	NA,0.0299292	NA,0.829312	0.000592565	0.000771548
3	rs184465650	233283735	NA,C	NA,T	NA,0.997024	NA,-0.1142	NA,0.078473	NA,0.83686	0.000591623	0.000774432
3	rs1190445	233420827	G,G	A,A	0.269384,0.407738	-0.0106951,-0.000976409	0.00445666,0.00869873	1.78505,0.0406593	0.000591162	0.000707654
3	rs1307667	233419972	T,T	C,C	0.269384,0.407738	-0.0106951,-0.000830072	0.00445666,0.00869873	1.78505,0.0343385	0.000590354	0.00070672
3	rs118117568	233280823	NA,G	NA,A	NA,0.954365	NA,-0.029546	NA,0.0204832	NA,0.826306	0.00058993	0.000766144
3	rs1550096	233428385	T,T	C,C	0.260437,0.326389	-0.0110288,-0.00355003	0.00450506,0.00911656	1.8428,0.156782	0.000589722	0.000698184
3	rs142199069	233328616	NA,A	NA,G	NA,0.979167	NA,-0.0431579	NA,0.0299292	NA,0.825931	0.000589304	0.000767322
3	rs145320734	234074067	NA,T	NA,C	NA,0.963294	NA,0.0323455	NA,0.0227328	NA,0.810288	0.000584377	0.000774313
3	rs139891313	233571970	NA,G	NA,A	NA,0.985119	NA,0.0515552	NA,0.0353055	NA,0.840976	0.000584359	0.000757322
3	rs6727609	233962659	T,T	C,C	0.464215,0.794643	0.00487447,0.0236384	0.00396447,0.0105819	0.659816,1.59359	0.000582189	0.000686571
3	rs883803	233458453	C,C	T,T	0.275348,0.28869	0.0083421,0.0111638	0.00442623,0.00943317	1.2257,0.625936	0.000582012	0.000691215
3	rs151156573	233566502	NA,C	NA,A	NA,0.985119	NA,0.0512802	NA,0.0353055	NA,0.834544	0.000578341	0.000749579
3	rs142186899	233697024	A,NA	G,NA	0.99006,NA	-0.0511045,NA	0.01993,NA	1.98542,NA	0.000578236	0.000805099
3	rs184136564	233747309	NA,G	NA,A	NA,0.985119	NA,0.0510179	NA,0.0353055	NA,0.828429	0.000572687	0.000742305
3	rs183130211	233574841	NA,C	NA,T	NA,0.985119	NA,0.050991	NA,0.0353055	NA,0.827803	0.000572113	0.000741565
3	rs2244037	233268165	C,C	T,T	0.053678,0.071429	-0.0223553,-0.00991931	0.00877247,0.0165981	1.96563,0.259562	0.000571643	0.00071121
3	rs78680200	233843598	T,NA	C,NA	0.877734,NA	-0.00570065,NA	0.00603539,NA	0.462313,NA	0.000571564	0.000884069
3	rs146191282	233694050	NA,T	NA,C	NA,0.983135	NA,0.0479616	NA,0.0331973	NA,0.828187	0.000571019	0.000738581
3	rs147011107	233751880	NA,C	NA,T	NA,0.985119	NA,0.050866	NA,0.0353055	NA,0.824897	0.000569453	0.000738143
3	rs1729245	233424891	A,A	G,G	0.260437,0.326389	-0.010983,-0.0032515	0.00450506,0.00911656	1.83055,0.141856	0.000568848	0.000673697
3	rs13394993	233437268	A,A	G,G	0.740557,0.674603	0.0109474,0.00345443	0.00451065,0.00912373	1.81748,0.151829	0.000567111	0.00067241
3	rs13393692	233442016	A,A	G,G	0.740557,0.675595	0.0109955,0.00265317	0.00451065,0.00913095	1.83027,0.112731	0.000566614	0.000671473
3	rs148652611	233696217	NA,G	NA,A	NA,0.983135	NA,0.0476793	NA,0.0331973	NA,0.821214	0.000564681	0.000730451
3	rs192941820	233279238	NA,C	NA,A	NA,0.954365	NA,-0.0288498	NA,0.0204832	NA,0.79862	0.000563978	0.000732642
3	rs200476560	233353978	NA,A	NA,T	NA,0.968254	NA,-0.0339407	NA,0.0243817	NA,0.785406	0.000563531	0.000739382
3	rs149673008	233333138	NA,G	NA,T	NA,0.96627	NA,-0.0330034	NA,0.023678	NA,0.786843	0.000560255	0.000733036
3	rs150050355	233287747	G,NA	A,NA	0.968191,NA	-0.0191353,NA	0.0112664,NA	1.04855,NA	0.000559916	0.000793287
3	rs79468746	233376715	NA,A	NA,G	NA,0.974206	NA,0.0370352	NA,0.0269663	NA,0.770494	0.000557248	0.000728961
3	rs146744645	234055970	T,NA	C,NA	0.861829,NA	0.0129117,NA	0.00572955,NA	1.61571,NA	0.000557205	0.000754025
3	rs1729256	233429424	G,G	A,A	0.260437,0.326389	-0.0109325,-0.00339834	0.00450506,0.00911656	1.81713,0.149156	0.000556539	0.000659389
3	rs115127032	233335485	NA,C	NA,T	NA,0.931548	NA,-0.0238171	NA,0.016928	NA,0.797409	0.000555296	0.000723061
3	rs1190456	233435104	C,C	T,T	0.251491,0.18254	0.00848825,0.0127395	0.00455701,0.011066	1.20407,0.602687	0.000554574	0.000685851
3	rs143287708	233753288	NA,T	NA,C	NA,0.985119	NA,0.0501045	NA,0.0353055	NA,0.807293	0.000553652	0.00071781
3	rs4973544	233435535	A,A	G,G	0.251491,0.18254	0.00844272,0.0129364	0.00455701,0.011066	1.19432,0.615474	0.00055306	0.000684149
3	rs115132742	233401047	G,NA	A,NA	0.945328,NA	0.0125045,NA	0.00869693,NA	0.822496,NA	0.000552387	0.000710008
3	rs10933398	233440544	A,A	G,G	0.251491,0.18254	0.00853379,0.0125826	0.00455701,0.011066	1.21386,0.592581	0.00055097	0.000672922
3	rs4973584	233819044	G,G	C,C	0.499006,0.549603	-0.0107263,-0.0124968	0.00395431,0.00859173	2.17546,0.836234	0.000550111	0.000628282
3	rs11676437	233453065	G,G	A,A	0.274354,0.291667	0.00873538,0.0116061	0.0044312,0.00940461	1.3126,0.663198	0.000549014	0.00065906
3	rs1190444	233421679	A,A	G,G	0.747515,0.84623	-0.00883027,-0.0115453	0.00455105,0.0118501	1.28111,0.481594	0.000548478	0.000666329
3	rs142492002	233346498	NA,T	NA,C	NA,0.957341	NA,-0.0295126	NA,0.0211527	NA,0.787943	0.000547889	0.000715204
3	rs12612592	233824139	NA,T	NA,C	NA,0.885913	NA,0.0175446	NA,0.0134459	NA,0.716808	0.000547614	0.000718546
3	rs149371572	233321982	NA,A	NA,G	NA,0.979167	NA,-0.0414622	NA,0.0299292	NA,0.780026	0.000547077	0.000712595
3	rs4072148	233508816	NA,A	NA,C	NA,0.849206	NA,-0.0163106	NA,0.0119455	NA,0.764164	0.000546992	0.000718479
3	rs2880817	233453705	A,A	G,G	0.274354,0.292659	0.00869148,0.0117335	0.0044312,0.00939524	1.30252,0.674259	0.000546499	0.000656157
3	rs144866390	233887569	NA,A	NA,G	NA,0.954365	NA,-0.0280243	NA,0.0204832	NA,0.76634	0.000546144	0.00071089
3	rs146676305	233572214	NA,G	NA,T	NA,0.985119	NA,0.0496802	NA,0.0353055	NA,0.797558	0.000545142	0.000706858
3	rs10206657	233462095	A,A	G,G	0.774354,0.681548	0.0102698,0.00763132	0.00472994,0.00917557	1.52413,0.391925	0.000544575	0.000633998
3	rs3762529	233392449	G,G	A,A	0.641153,0.447421	0.00357252,-0.0203683	0.00412196,0.00859702	0.413296,1.74896	0.000540763	0.000671671
3	rs147000866	233319512	NA,A	NA,G	NA,0.979167	NA,-0.041086	NA,0.0299292	NA,0.770002	0.000538346	0.000701278
3	rs116587648	233339029	C,NA	T,NA	0.99006,NA	0.0185617,NA	0.01993,NA	0.453857,NA	0.000535989	0.000671818
3	rs140744339	233552800	NA,G	NA,A	NA,0.984127	NA,0.0476785	NA,0.0342017	NA,0.786997	0.00053469	0.000694253
3	rs2853384	233286652	C,C	T,T	0.614314,0.207341	-0.00447858,-0.0257909	0.00406188,0.0105443	0.568305,1.84023	0.000531715	0.000644234
3	rs142283983	233320993	NA,G	NA,A	NA,0.979167	NA,-0.0406932	NA,0.0299292	NA,0.759596	0.00052946	0.00068976
3	rs1656402	233426526	T,T	C,C	0.732604,0.715278	-0.00875401,-0.0106516	0.00446712,0.00947229	1.30072,0.583688	0.000529178	0.000637336
3	rs11676436	233453063	G,G	A,A	0.274354,0.290675	0.00881881,0.0109125	0.0044312,0.00941405	1.33187,0.608383	0.000525977	0.000631018
3	rs77250332	233778021	T,NA	C,NA	0.916501,NA	0.000403995,NA	0.00714714,NA	0.0200315,NA	0.000523224	0.000784913
3	rs8179621	233915441	NA,A	NA,G	NA,0.934524	NA,0.0230842	NA,0.0172809	NA,0.740869	0.000522616	0.000687814
3	rs77067966	233825771	NA,A	NA,G	NA,0.884921	NA,0.0169733	NA,0.0133953	NA,0.687997	0.000522481	0.000685719
3	rs117671749	233276422	NA,T	NA,C	NA,0.954365	NA,-0.0276125	NA,0.0204832	NA,0.750461	0.000522027	0.000678477
3	rs3935584	233929283	C,C	T,T	0.503976,0.088294	-0.0108963,0.0155961	0.00395442,0.0150664	2.23204,0.522017	0.000521864	0.000774286
3	rs1190446	233420683	C,C	G,G	0.747515,0.845238	-0.00883027,-0.0108118	0.00455105,0.011819	1.28111,0.443325	0.00052114	0.000633331
3	rs142205751	233892165	NA,T	NA,C	NA,0.953373	NA,-0.0269518	NA,0.0202746	NA,0.735803	0.000520227	0.000677281
3	rs9808024	233462273	C,C	T,T	0.738569,0.675595	0.00930946,0.00940481	0.00449951,0.00913095	1.41401,0.518537	0.000519184	0.000614122
3	rs1190441	233422237	G,G	A,A	0.742545,0.795635	-0.00899769,-0.00925515	0.00452197,0.0106009	1.33146,0.417216	0.000517954	0.000626112
3	rs78528693	234168357	NA,T	NA,G	NA,0.925595	NA,0.0220076	NA,0.0162889	NA,0.752837	0.000513183	0.000673235
3	rs1071997	233425541	C,C	T,T	0.732604,0.715278	-0.00875409,-0.0103537	0.00446712,0.00947229	1.30073,0.561662	0.000512358	0.000617082
3	rs7566856	233953940	A,A	G,G	0.661034,0.21131	-0.00682285,-0.0213427	0.00417686,0.010471	0.989844,1.3817	0.000511917	0.000627605
3	rs140971744	234083689	NA,G	NA,A	NA,0.968254	NA,-0.0323808	NA,0.0243817	NA,0.734822	0.000510563	0.000667577
3	rs1656401	233426601	G,G	A,A	0.732604,0.715278	-0.00866647,-0.0106996	0.00446712,0.00947229	1.2809,0.587272	0.000509806	0.00061442
3	rs1550095	233428448	G,G	C,C	0.73161,0.715278	-0.00856875,-0.0108964	0.00446187,0.00947229	1.2612,0.602059	0.000505149	0.000609739
3	rs2140772	233471239	C,C	T,T	0.531809,0.775794	-0.00824131,-0.0168231	0.00396233,0.0102496	1.42559,0.996856	0.000504639	0.000642575
3	rs1656400	233427783	A,A	G,G	0.732604,0.715278	-0.00862266,-0.0107956	0.00446712,0.00947229	1.27103,0.594467	0.000504478	0.000608203
3	rs35954034	233948970	A,NA	G,NA	0.957256,NA	0.0148845,NA	0.00977441,NA	0.893445,NA	0.000503165	0.000659875
3	rs147568465	233835678	NA,G	NA,A	NA,0.988095	NA,-0.0520708	NA,0.0394133	NA,0.729432	0.000503043	0.000656229
3	rs2573216	233427057	G,G	A,A	0.732604,0.715278	-0.00862266,-0.0107476	0.00446712,0.00947229	1.27103,0.590865	0.000501787	0.000604961
3	rs3108614	233425485	G,G	T,T	0.732604,0.715278	-0.00871028,-0.0103537	0.00446712,0.00947229	1.2908,0.561662	0.000501528	0.000604244
3	rs144363025	233502199	A,NA	G,NA	0.94831,NA	0.0130126,NA	0.00893021,NA	0.838407,NA	0.000500887	0.000621061
3	rs11682798	233999263	A,A	G,G	0.547714,0.507937	-0.00758023,-0.0120595	0.00397243,0.00855043	1.249,0.800184	0.000500101	0.000585563
3	rs1729253	233428740	C,C	G,G	0.732604,0.714286	-0.00853063,-0.0110816	0.00446712,0.0094624	1.25043,0.616992	0.000499391	0.000602464
3	rs2697780	233426857	T,T	C,C	0.732604,0.715278	-0.00862266,-0.0106516	0.00446712,0.00947229	1.27103,0.583688	0.000496484	0.000598569
3	rs2573217	233427015	A,A	G,G	0.732604,0.715278	-0.00862266,-0.0106516	0.00446712,0.00947229	1.27103,0.583688	0.000496484	0.000598569
3	rs2077929	233425738	A,A	G,G	0.732604,0.715278	-0.00871028,-0.0102576	0.00446712,0.00947229	1.2908,0.554628	0.000496419	0.00059809
3	rs2853443	233379933	A,A	C,C	0.780318,0.968254	-0.000746776,0.0611957	0.00477536,0.0243817	0.0576284,1.91806	0.00049504	0.000602911
3	rs1729252	233428582	A,A	G,G	0.732604,0.715278	-0.00857884,-0.0107956	0.00446712,0.00947229	1.2612,0.594467	0.000493952	0.000595717
3	rs1656404	233379941	A,A	G,G	0.780318,0.968254	-0.000746776,0.0611515	0.00477536,0.0243817	0.0576284,1.91583	0.000492983	0.000600433
3	rs73995853	233515954	T,T	G,G	0.932406,0.989087	-0.00879894,0.0932045	0.00787557,0.0411453	0.578578,1.62899	0.00049287	0.000606892
3	rs1190442	233422205	G,G	T,T	0.732604,0.715278	-0.00893365,-0.00907974	0.00446712,0.00947229	1.34185,0.471364	0.000492575	0.000592456
3	rs58884803	233999230	G,G	C,C	0.547714,0.507937	-0.00753532,-0.0121077	0.00397243,0.00855043	1.23777,0.804753	0.000492405	0.000576759
3	rs11682728	233999253	T,T	C,C	0.547714,0.507937	-0.00753532,-0.0121077	0.00397243,0.00855043	1.23777,0.804753	0.000492405	0.000576759
3	rs1729254	233428809	G,G	A,A	0.732604,0.715278	-0.00857884,-0.0107476	0.00446712,0.00947229	1.2612,0.590865	0.000491318	0.000592541
3	rs1729251	233428518	A,A	G,G	0.732604,0.715278	-0.00857884,-0.0107476	0.00446712,0.00947229	1.2612,0.590865	0.000491318	0.000592541
3	rs2950878	233424954	T,T	C,C	0.732604,0.715278	-0.00875409,-0.00991622	0.00446712,0.00947229	1.30073,0.52994	0.000489405	0.000589445
3	rs72984248	233976845	NA,G	NA,A	NA,0.988095	NA,-0.0503678	NA,0.0394133	NA,0.69622	0.000489245	0.000641267
3	rs3021411	233425224	A,A	G,G	0.732604,0.715278	-0.00871028,-0.0101086	0.00446712,0.00947229	1.2908,0.543795	0.000488692	0.000588784
3	rs2077930	233425867	A,A	G,G	0.732604,0.715278	-0.00866647,-0.0103057	0.00446712,0.00947229	1.2809,0.558141	0.00048846	0.0005887
3	rs2077975	233425877	A,A	C,C	0.732604,0.715278	-0.00866647,-0.0103057	0.00446712,0.00947229	1.2809,0.558141	0.00048846	0.0005887
3	rs141547857	234090326	NA,A	NA,G	NA,0.969246	NA,-0.0319182	NA,0.0247591	NA,0.704772	0.000487071	0.000637459
3	rs1190438	233423259	T,T	G,G	0.732604,0.715278	-0.00884607,-0.00937679	0.00446712,0.00947229	1.32172,0.491855	0.000485208	0.000583984
3	rs114315112	233400171	G,NA	A,NA	0.981113,NA	-0.026911,NA	0.0145245,NA	1.19442,NA	0.000485184	0.000664122
3	rs1729246	233426816	G,G	T,T	0.73161,0.715278	-0.00861252,-0.0106516	0.00446187,0.00947229	1.27103,0.583688	0.000484238	0.000584517
3	rs2697788	233305432	A,A	G,G	0.61332,0.21627	-0.00438506,-0.0254409	0.00405994,0.010383	0.552675,1.8454	0.000483644	0.000591622
3	rs75849940	233729086	G,NA	T,NA	0.99006,NA	-0.0491012,NA	0.01993,NA	1.86164,NA	0.000482161	0.000669169
3	rs10173736	233454044	G,G	A,A	0.269384,0.239087	0.00848685,0.0117922	0.00445666,0.0100221	1.24512,0.62097	0.000481708	0.000581761
3	rs73003874	233285280	C,NA	T,NA	0.967197,NA	-0.0187642,NA	0.0111,NA	1.04125,NA	0.00048165	0.000678319
3	rs1656395	233429254	G,G	A,A	0.732604,0.715278	-0.00853063,-0.0107476	0.00446712,0.00947229	1.25043,0.590865	0.000480105	0.000579235
3	rs3108615	233429700	A,A	C,C	0.732604,0.715278	-0.00853063,-0.0107476	0.00446712,0.00947229	1.25043,0.590865	0.000480105	0.000579235
3	rs3111399	233429810	A,A	G,G	0.730616,0.714286	-0.00846692,-0.0115224	0.00445666,0.0094624	1.24068,0.651039	0.000479722	0.00057488
3	rs79197170	233976695	NA,A	NA,G	NA,0.988095	NA,-0.0496283	NA,0.0394133	NA,0.682006	0.00047841	0.000627088
3	rs147941097	233980633	NA,T	NA,C	NA,0.989087	NA,-0.0518466	NA,0.0411453	NA,0.682693	0.000478063	0.000625966
3	rs1190439	233422390	A,A	G,G	0.732604,0.715278	-0.00884607,-0.00918038	0.00446712,0.00947229	1.32172,0.478268	0.000476156	0.000573092
3	rs1550097	233428275	T,T	C,C	0.733598,0.715278	-0.00863287,-0.0108484	0.00447241,0.00947229	1.27103,0.598439	0.000475897	0.000573889
3	rs149360195	233823786	NA,T	NA,C	NA,0.987103	NA,-0.0474401	NA,0.0378862	NA,0.676734	0.000474705	0.000623281
3	rs2678520	233284285	T,T	A,A	0.607356,0.205357	-0.00487852,-0.0253675	0.00404873,0.0105819	0.641643,1.78203	0.000474633	0.000574994
3	rs151050585	233997498	G,NA	A,NA	0.986084,NA	-0.0295859,NA	0.0168779,NA	1.09902,NA	0.000474562	0.000567106
3	rs78210025	233842316	G,NA	A,NA	0.861829,NA	-0.00743133,NA	0.00572955,NA	0.710802,NA	0.000472943	0.000747511
3	rs148152421	233934971	NA,T	NA,C	NA,0.990079	NA,-0.0539834	NA,0.0431319	NA,0.676294	0.000472466	0.000618332
3	rs78583556	234153122	A,NA	G,NA	0.888668,NA	-0.00806083,NA	0.00628579,NA	0.699609,NA	0.000472367	0.000637072
3	rs1656399	233427803	T,T	C,C	0.732604,0.715278	-0.0084868,-0.0107476	0.00446712,0.00947229	1.24068,0.590865	0.00047018	0.000567455
3	rs7571133	233470843	A,A	G,G	0.520875,0.772817	-0.00809775,-0.0164777	0.00395775,0.0102018	1.38986,0.973574	0.000469238	0.000603283
3	rs13007032	234085792	C,NA	A,NA	0.875746,NA	0.0093449,NA	0.0059937,NA	0.924569,NA	0.00046877	0.000592219
3	rs2697769	233271267	T,T	A,A	0.05666,0.069444	-0.0210951,-0.00660739	0.00855199,0.0168157	1.86529,0.158409	0.000468228	0.000578925
3	rs1729231	233370632	T,T	C,C	0.753479,0.805556	0.00223365,0.0268477	0.00458751,0.0108009	0.203197,1.88841	0.000467403	0.000596966
3	rs2697781	233275719	C,C	T,T	0.258449,0.109127	-0.00693668,-0.0199091	0.00451629,0.0137097	0.904632,0.834313	0.000466798	0.00056032
3	rs1190440	233422274	A,A	G,G	0.732604,0.715278	-0.00880227,-0.00918038	0.00446712,0.00947229	1.31171,0.478268	0.000466001	0.000561059
3	rs6749955	233437917	T,T	G,G	0.267396,0.286706	0.00853395,0.0104258	0.00446712,0.00945258	1.25117,0.56856	0.000465612	0.000561708
3	rs12996863	233300816	C,C	T,T	0.668986,0.902778	-0.000655998,0.0325883	0.00420153,0.0144288	0.0575315,1.6214	0.000462474	0.000602936
3	rs78664189	233833759	A,A	G,G	0.862823,0.97123	-0.00528846,0.0533615	0.00574696,0.0255725	0.446775,1.43277	0.000461829	0.000694653
3	rs114338795	233820761	NA,A	NA,G	NA,0.987103	NA,-0.0464889	NA,0.0378862	NA,0.657978	0.000460998	0.000605294
3	rs1656397	233428927	C,C	G,G	0.732604,0.714286	-0.00853063,-0.0103429	0.00446712,0.0094624	1.25043,0.561662	0.000460029	0.000554964
3	rs182215792	234150022	NA,A	NA,G	NA,0.975198	NA,-0.0339733	NA,0.0274863	NA,0.66463	0.000458722	0.000606392
3	rs56164004	234135363	A,A	G,G	0.972167,0.987103	0.0247846,-0.0315726	0.0120196,0.0378862	1.40665,0.392925	0.00045791	0.000617549
3	rs34547337	233300755	T,T	C,C	0.668986,0.902778	-0.000612295,0.0325883	0.00420153,0.0144288	0.0534822,1.6214	0.000457703	0.000596669
3	rs549858167	233820647	NA,C	NA,T	NA,0.987103	NA,-0.0462362	NA,0.0378862	NA,0.653032	0.000457468	0.000600661
3	rs139252486	233787811	NA,G	NA,A	NA,0.986111	NA,0.0460376	NA,0.0365264	NA,0.682924	0.000456309	0.000592094
3	rs35213087	233915139	G,G	C,C	0.574553,0.967262	0.0131769,-0.0227439	0.003999,0.0240217	3.00697,0.463772	0.000456093	0.000695096
3	rs3922950	233952847	C,C	G,G	0.663022,0.212302	-0.00687848,-0.0208554	0.00418287,0.0104531	0.999627,1.33698	0.000455624	0.000558694
3	rs115237092	233820818	NA,A	NA,G	NA,0.987103	NA,-0.0458539	NA,0.0378862	NA,0.645582	0.000452217	0.000593769
3	rs6761056	233437045	A,A	T,T	0.267396,0.284722	0.00849337,0.0103527	0.00446712,0.00947229	1.24214,0.56159	0.000451768	0.000545212
3	rs12612604	233815029	NA,C	NA,T	NA,0.8125	NA,0.0119531	NA,0.0109519	NA,0.560522	0.000450652	0.00059195
3	rs148718985	233820481	NA,A	NA,G	NA,0.987103	NA,-0.0457188	NA,0.0378862	NA,0.642957	0.000450384	0.000591364
3	rs61419985	233849503	NA,C	NA,T	NA,0.789683	NA,-0.0124325	NA,0.0104891	NA,0.627256	0.000449558	0.000585255
3	rs116560036	233820843	NA,G	NA,A	NA,0.987103	NA,-0.0455895	NA,0.0378862	NA,0.640451	0.000448644	0.000589081
3	rs187071327	233978645	NA,T	NA,C	NA,0.989087	NA,-0.0494979	NA,0.0411453	NA,0.640213	0.000447493	0.000586029
3	rs140102880	234083545	NA,A	NA,G	NA,0.968254	NA,-0.0296549	NA,0.0243817	NA,0.649986	0.000447319	0.000585125
3	rs1190443	233421879	T,T	C,C	0.732604,0.715278	-0.00875409,-0.00898549	0.00446712,0.00947229	1.30073,0.464934	0.000446881	0.000538242
3	rs1190454	233435325	T,T	G,G	0.266402,0.285714	0.00836803,0.0107805	0.00447241,0.0094624	1.21225,0.594181	0.000445889	0.00054388
3	rs144368714	233821305	NA,T	NA,C	NA,0.987103	NA,-0.0453647	NA,0.0378862	NA,0.6361	0.000445644	0.000585144
3	rs139642721	234124444	T,NA	C,NA	0.984095,NA	0.0270819,NA	0.0158037,NA	1.06251,NA	0.000445501	0.000666734
3	rs191127383	233954567	NA,A	NA,G	NA,0.997024	NA,0.0962297	NA,0.078473	NA,0.657392	0.000445221	0.00057859
3	rs1190455	233435153	G,G	A,A	0.265408,0.285714	0.00829218,0.0110698	0.00447775,0.0094624	1.19351,0.616094	0.00044432	0.000541946
3	rs149722953	233277118	NA,T	NA,A	NA,0.998016	NA,-0.116371	NA,0.0960615	NA,0.646405	0.000444015	0.000580668
3	rs116051801	233820928	NA,G	NA,A	NA,0.987103	NA,-0.0450946	NA,0.0378862	NA,0.630891	0.000442087	0.000580475
3	rs147162497	233801972	NA,G	NA,C	NA,0.986111	NA,0.0449947	NA,0.0365264	NA,0.661527	0.000441775	0.000573401
3	rs56352307	234135608	G,G	A,A	0.972167,0.987103	0.0243287,-0.0335911	0.0120196,0.0378862	1.36693,0.425648	0.00043946	0.000592461
3	rs868746	233457831	G,G	A,A	0.260437,0.152778	0.00802494,0.0124098	0.00450506,0.0118816	1.12575,0.528308	0.000439192	0.000533307
3	rs2741277	233341606	C,C	A,A	0.577535,0.290675	-0.0035025,-0.0226705	0.00400272,0.00941405	0.418441,1.79498	0.000438435	0.000544194
3	rs140492201	233800313	NA,A	NA,G	NA,0.986111	NA,0.0447446	NA,0.0365264	NA,0.65644	0.000438409	0.000569072
3	rs74648383	234205856	NA,C	NA,T	NA,0.97619	NA,0.0335957	NA,0.0280389	NA,0.636679	0.000436895	0.000577263
3	rs2853422	233341733	G,G	A,A	0.576541,0.290675	-0.00341115,-0.0227694	0.00400146,0.00941405	0.404559,1.80749	0.000436342	0.000542734
3	rs77570411	233370025	NA,A	NA,G	NA,0.927579	NA,0.0194504	NA,0.0164929	NA,0.622929	0.000435977	0.000571494
3	rs72974350	234142619	A,A	G,G	0.963221,0.902778	-0.00274834,0.035315	0.0105045,0.0144288	0.100397,1.84213	0.000435417	0.000569959
3	rs1729227	233369420	T,T	C,C	0.819085,0.979167	0.00479337,0.073777	0.00513615,0.0299292	0.455083,1.8633	0.000435237	0.000542932
3	rs77391586	233926182	A,NA	G,NA	0.902585,NA	-0.0160187,NA	0.00666778,NA	1.78815,NA	0.000434898	0.000589227
3	rs12694923	233912897	G,G	A,A	0.573559,0.959325	0.0133553,-0.0176798	0.0039978,0.0216401	3.07792,0.383072	0.000434408	0.000651774
3	rs117517502	233342985	NA,T	NA,C	NA,0.951389	NA,-0.0238524	NA,0.0198773	NA,0.637998	0.000433885	0.000567996
3	rs13011156	234171812	G,NA	A,NA	0.936382,NA	0.00928446,NA	0.00810069,NA	0.599047,NA	0.000433736	0.000528814
3	rs6721903	233757860	C,NA	T,NA	0.888668,NA	-0.0248526,NA	0.00628579,NA	4.11392,NA	0.00043352	0.000575548
3	rs74843215	234092252	NA,A	NA,G	NA,0.950397	NA,0.0232399	NA,0.0196877	NA,0.62373	0.000433372	0.000569108
3	rs57371118	233964985	G,NA	A,NA	0.956262,NA	-0.0142213,NA	0.00966771,NA	0.849897,NA	0.000431987	0.00053506
3	rs11893401	233996452	C,C	T,T	0.548708,0.505952	-0.0073975,-0.0112505	0.0039732,0.00854996	1.20326,0.725328	0.000431259	0.000505644
3	rs79529279	233517180	NA,A	NA,C	NA,0.924603	NA,0.0193654	NA,0.0161901	NA,0.635174	0.000431015	0.000563614
3	rs7609436	234112649	C,NA	T,NA	0.230616,NA	-0.00697614,NA	0.00469379,NA	0.862605,NA	0.000430651	0.000545434
3	rs111339824	233877865	NA,C	NA,A	NA,0.989087	NA,-0.0480777	NA,0.0411453	NA,0.615091	0.000430544	0.000563701
3	rs16828879	233310725	NA,T	NA,C	NA,0.970238	NA,-0.0291828	NA,0.0251555	NA,0.609048	0.00042936	0.00056433
3	rs151034589	233805785	NA,A	NA,T	NA,0.986111	NA,0.043898	NA,0.0365264	NA,0.639341	0.000427339	0.000554833
3	rs149840710	233311812	NA,C	NA,T	NA,0.978175	NA,0.0342712	NA,0.0292559	NA,0.617214	0.000424465	0.000559874
3	rs73995747	233825657	NA,G	NA,A	NA,0.987103	NA,-0.0436924	NA,0.0378862	NA,0.604139	0.00042439	0.00055725
3	rs2981375	233291701	G,G	T,T	0.607356,0.206349	-0.00441851,-0.0251633	0.00404873,0.010563	0.560468,1.76425	0.000424216	0.000516607
3	rs149304762	233820296	NA,T	NA,C	NA,0.987103	NA,-0.0436145	NA,0.0378862	NA,0.602668	0.000423444	0.000556009
3	rs137885312	233819714	NA,A	NA,G	NA,0.987103	NA,-0.0434266	NA,0.0378862	NA,0.599123	0.000421176	0.000553033
3	rs117684491	234096625	NA,A	NA,C	NA,0.934524	NA,0.0198054	NA,0.0172809	NA,0.599013	0.000419037	0.000549728
3	rs116774329	233752096	G,NA	A,NA	0.915507,NA	0.00152791,NA	0.00710883,NA	0.0810158,NA	0.000418168	0.000622095
3	rs2853386	233290980	G,G	T,T	0.607356,0.206349	-0.00450964,-0.0250117	0.00404873,0.010563	0.576185,1.74736	0.000417086	0.000507595
3	rs2741315	233253493	G,G	A,A	0.977137,0.927579	0.000818432,0.0401742	0.0132281,0.0164929	0.0219722,1.82807	0.000416511	0.000541442
3	rs34177313	233924649	G,G	A,A	0.572565,0.957341	0.0131269,-0.0217605	0.00399661,0.0211527	2.99072,0.517691	0.000416228	0.000618602
3	rs117829006	233824847	NA,C	NA,T	NA,0.987103	NA,-0.04298	NA,0.0378862	NA,0.590733	0.000415875	0.000546075
3	rs16829149	233339669	NA,T	NA,G	NA,0.952381	NA,-0.0233145	NA,0.0200728	NA,0.610055	0.000415639	0.000543959
3	rs75276944	233972594	NA,C	NA,T	NA,0.988095	NA,-0.0446404	NA,0.0394133	NA,0.589438	0.000414877	0.00054394
3	rs78933364	233684379	G,NA	A,NA	0.983101,NA	0.0355253,NA	0.0153396,NA	1.68692,NA	0.000413578	0.0136201
3	rs73001984	233246182	C,NA	T,NA	0.975149,NA	-0.0240877,NA	0.0127009,NA	1.23741,NA	0.000413573	0.000552209
3	rs11678684	233742837	G,NA	C,NA	0.947316,NA	-0.0260789,NA	0.0088502,NA	2.49324,NA	0.000412657	0.000630686
3	rs144485640	233791484	NA,G	NA,C	NA,0.981151	NA,0.0366516	NA,0.0314332	NA,0.613307	0.000412053	0.000536747
3	rs79427794	233972606	NA,G	NA,C	NA,0.988095	NA,-0.0443712	NA,0.0394133	NA,0.584604	0.000411873	0.000540009
3	rs79782936	233852942	G,G	T,T	0.859841,0.997024	-0.00254067,0.143459	0.00569534,0.078473	0.183409,1.17051	0.000411268	0.000600839
3	rs137887508	233883085	NA,T	NA,C	NA,0.972222	NA,0.0298234	NA,0.0260119	NA,0.599332	0.000411107	0.00053501
3	rs117042020	233812197	NA,T	NA,C	NA,0.881944	NA,0.0137434	NA,0.0132476	NA,0.523547	0.000410446	0.000539031
3	rs141385186	233789215	NA,C	NA,A	NA,0.986111	NA,0.0424947	NA,0.0365264	NA,0.611423	0.000410056	0.000532602
3	rs72982218	233930957	NA,T	NA,C	NA,0.964286	NA,-0.0260003	NA,0.0230345	NA,0.586696	0.000409969	0.000537531
3	rs186887757	233823176	NA,G	NA,A	NA,0.989087	NA,-0.0468322	NA,0.0411453	NA,0.593408	0.000409833	0.000535516
3	rs77924965	233973274	NA,T	NA,C	NA,0.988095	NA,-0.0441827	NA,0.0394133	NA,0.581229	0.000409793	0.000537287
3	rs118027882	233852870	NA,C	NA,G	NA,0.987103	NA,-0.0423932	NA,0.0378862	NA,0.579787	0.000409581	0.000538007
3	rs72982221	233931001	NA,G	NA,C	NA,0.964286	NA,-0.0259496	NA,0.0230345	NA,0.585141	0.000409018	0.000536287
3	rs76710478	233972812	NA,T	NA,G	NA,0.988095	NA,-0.0440686	NA,0.0394133	NA,0.57919	0.000408544	0.000535652
3	rs149419251	233837127	NA,G	NA,A	NA,0.985119	NA,-0.0395483	NA,0.0353055	NA,0.580638	0.000408357	0.000534783
3	rs138046525	233794841	NA,T	NA,C	NA,0.981151	NA,0.0363225	NA,0.0314332	NA,0.60578	0.000407522	0.000530887
3	rs940666	233458679	G,G	T,T	0.260437,0.179563	0.00816147,0.00776378	0.00450506,0.0111371	1.15463,0.313601	0.000407472	0.000490435
3	rs145141039	233804468	NA,C	NA,G	NA,0.910714	NA,0.0176572	NA,0.0149907	NA,0.621882	0.000407265	0.000534648
3	rs114586452	233931577	NA,C	NA,T	NA,0.964286	NA,-0.0258068	NA,0.0230345	NA,0.580765	0.000406359	0.000532807
3	rs139351042	233820839	NA,T	NA,C	NA,0.987103	NA,-0.0421036	NA,0.0378862	NA,0.574415	0.000405818	0.000532876
3	rs2853441	233374783	C,C	T,T	0.32505,0.0625	0.00208946,-0.0402919	0.00422113,0.0176595	0.207189,1.64757	0.000405756	0.00049034
3	rs747462	233790171	C,C	A,A	0.555666,0.661706	0.0290076,0.00451673	0.00397904,0.0090349	12.509,0.209622	0.00040549	0.00113052
3	rs72982225	233931276	NA,C	NA,A	NA,0.964286	NA,-0.0257561	NA,0.0230345	NA,0.579215	0.000405424	0.000531582
3	rs1083518	233788889	A,A	G,G	0.557654,0.659722	0.0287449,0.00474201	0.00398085,0.00902206	12.2866,0.222453	0.00040515	0.00113275
3	rs2573222	233374516	A,A	G,G	0.329026,0.0625	0.00166442,-0.0408752	0.00420796,0.0176595	0.159616,1.68544	0.000404021	0.000489497
3	rs35350746	233943708	C,C	G,G	0.539761,0.983135	0.0109426,0.0318328	0.00396686,0.0331973	2.23608,0.471585	0.000403917	0.000608827
3	rs60029373	233456262	A,A	G,G	0.741551,0.679563	0.00998967,0.00507258	0.00451629,0.00916045	1.56909,0.236758	0.000403874	0.000477674
3	rs72982227	233931523	NA,T	NA,C	NA,0.964286	NA,-0.0256593	NA,0.0230345	NA,0.576261	0.000403648	0.000529258
3	rs77327711	233866023	A,A	G,G	0.861829,0.998016	-0.000899369,0.197354	0.00572955,0.0960615	0.0578588,1.39869	0.000403127	0.000571713
3	rs143388546	233935944	NA,G	NA,A	NA,0.985119	NA,-0.0389863	NA,0.0353055	NA,0.569469	0.000402822	0.000528491
3	rs790035	233307936	A,A	C,C	0.072565,0.08631	-0.0164977,-0.00207171	0.00762139,0.0152221	1.51692,0.0497604	0.000402742	0.000496292
3	rs34779565	233908324	A,A	G,G	0.567594,0.969246	0.0123806,-0.0313352	0.00399094,0.0247591	2.71648,0.686861	0.000402454	0.000589842
3	rs143609838	233787608	NA,T	NA,C	NA,0.962302	NA,0.0256236	NA,0.0224433	NA,0.59589	0.000401973	0.000526478
3	rs13017623	233915131	A,A	G,G	0.576541,0.967262	0.013185,-0.0227973	0.00400146,0.0240217	3.00697,0.465204	0.000401801	0.000612485
3	rs1083519	233788869	T,T	C,C	0.557654,0.659722	0.0287449,0.00448483	0.00398085,0.00902206	12.2866,0.208224	0.000400461	0.00111979
3	rs114451699	233330092	NA,A	NA,G	NA,0.952381	NA,-0.0225958	NA,0.0200728	NA,0.584534	0.000400276	0.000523918
3	rs72982230	233931602	NA,T	NA,C	NA,0.964286	NA,-0.0254656	NA,0.0230345	NA,0.570369	0.000400138	0.000524664
3	rs75077598	233858563	NA,A	NA,G	NA,0.980159	NA,-0.0335335	NA,0.0306528	NA,0.562306	0.000399986	0.000524768
3	rs57365147	234109980	NA,T	NA,C	NA,0.952381	NA,-0.0227732	NA,0.0200728	NA,0.59079	0.000399534	0.000524974
3	rs118037227	233317934	NA,A	NA,C	NA,0.956349	NA,-0.023549	NA,0.0209218	NA,0.584448	0.000399529	0.000523705
3	rs78338187	233975723	NA,T	NA,C	NA,0.988095	NA,-0.0432203	NA,0.0394133	NA,0.564125	0.000399471	0.000523778
3	rs138952311	233931641	NA,C	NA,T	NA,0.964286	NA,-0.0253688	NA,0.0230345	NA,0.567432	0.000398404	0.000522394
3	rs147731523	233975369	NA,T	NA,C	NA,0.988095	NA,-0.0430732	NA,0.0394133	NA,0.561528	0.000397935	0.000521767
3	rs141425069	233931461	NA,T	NA,C	NA,0.964286	NA,-0.025318	NA,0.0230345	NA,0.565895	0.000397501	0.000521212
3	rs145357248	233822066	NA,C	NA,T	NA,0.987103	NA,-0.0413059	NA,0.0378862	NA,0.559724	0.000397046	0.000521365
3	rs6717971	233931821	NA,G	NA,A	NA,0.964286	NA,-0.0252719	NA,0.0230345	NA,0.5645	0.000396683	0.000520142
3	rs138790138	233330218	NA,A	NA,T	NA,0.952381	NA,-0.0223889	NA,0.0200728	NA,0.57727	0.000396047	0.0005184
3	rs76754523	233709756	NA,T	NA,C	NA,0.83631	NA,-0.0125361	NA,0.0115534	NA,0.556119	0.000396021	0.000519138
3	rs7580869	234123010	G,G	A,A	0.122266,0.035714	0.00402376,-0.0513752	0.00603539,0.0230346	0.296737,1.58965	0.000395448	0.000504663
3	rs140276956	233798657	NA,C	NA,A	NA,0.980159	NA,0.0344459	NA,0.0306528	NA,0.583157	0.000395376	0.000515233
3	rs4405750	233913947	T,T	C,C	0.583499,0.96627	0.0132621,-0.0243394	0.00401062,0.023678	3.02508,0.517153	0.000395145	0.000600092
3	rs77067948	233859544	NA,A	NA,T	NA,0.980159	NA,-0.0331621	NA,0.0306528	NA,0.553909	0.000395031	0.000518275
3	rs74334456	233859525	NA,C	NA,T	NA,0.980159	NA,-0.0331621	NA,0.0306528	NA,0.553909	0.000395031	0.000518275
3	rs115334854	233976964	T,NA	C,NA	0.99006,NA	0.0390157,NA	0.01993,NA	1.29867,NA	0.000394866	0.000594903
3	rs150941521	234114451	NA,A	NA,G	NA,0.96627	NA,-0.0264635	NA,0.023678	NA,0.578859	0.000394464	0.000517602
3	rs116779412	233931807	NA,T	NA,C	NA,0.964286	NA,-0.0251243	NA,0.0230345	NA,0.560043	0.000394088	0.000516745
3	rs115199714	233973460	NA,A	NA,G	NA,0.988095	NA,-0.0426461	NA,0.0394133	NA,0.554019	0.00039354	0.000516015
3	rs62194574	233923573	G,G	A,A	0.573559,0.967262	0.0130841,-0.021648	0.0039978,0.0240217	2.97273,0.434754	0.000393237	0.000589737
3	rs190521336	233328590	NA,C	NA,T	NA,0.952381	NA,-0.0222361	NA,0.0200728	NA,0.57193	0.000392978	0.000514396
3	rs9917223	233915643	G,G	A,A	0.576541,0.967262	0.0132318,-0.0214705	0.00400146,0.0240217	3.02508,0.430122	0.000392805	0.000599383
3	rs191633272	233734910	T,NA	C,NA	0.991054,NA	0.0549179,NA	0.0209976,NA	2.05006,NA	0.000392552	0.000493448
3	rs70940832	234091138	NA,T	NA,C	NA,0.973214	NA,0.0290599	NA,0.0264757	NA,0.56483	0.000392457	0.000518773
3	rs140608114	233974864	NA,A	NA,C	NA,0.988095	NA,-0.0424647	NA,0.0394133	NA,0.550843	0.000391701	0.000513609
3	rs790026	233306647	G,G	C,C	0.067594,0.073413	-0.0181574,-0.00116238	0.00787559,0.0163898	1.67497,0.0252762	0.000391434	0.000476164
3	rs111564686	233971585	NA,T	NA,C	NA,0.988095	NA,-0.0423643	NA,0.0394133	NA,0.549087	0.00039069	0.000512285
3	rs34958546	233474020	G,G	T,T	0.531809,0.768849	-0.00783411,-0.0157733	0.00396233,0.0101399	1.31854,0.921504	0.000390678	0.000493909
3	rs1083520	233788862	G,G	A,A	0.557654,0.659722	0.0287006,0.00448483	0.00398085,0.00902206	12.2511,0.208224	0.00039044	0.00108664
3	rs79211713	233856695	NA,C	NA,T	NA,0.980159	NA,-0.0327987	NA,0.0306528	NA,0.545741	0.000390293	0.000512067
3	rs184687490	233861551	NA,G	NA,A	NA,0.980159	NA,-0.0327361	NA,0.0306528	NA,0.544339	0.000389488	0.000511011
3	rs6707338	233457485	NA,C	NA,G	NA,0.9375	NA,-0.019146	NA,0.0176595	NA,0.555509	0.000389009	0.000510646
3	rs2141422	233374983	G,G	A,A	0.327038,0.0625	0.00149077,-0.041077	0.00421449,0.0176595	0.140534,1.69864	0.000388922	0.00047177
3	rs147495202	233856691	NA,C	NA,T	NA,0.980159	NA,-0.0326906	NA,0.0306528	NA,0.543321	0.000388904	0.000510247
3	rs2741289	233374845	A,A	C,C	0.329026,0.0625	0.00136093,-0.0414611	0.00420796,0.0176595	0.127041,1.72391	0.00038854	0.000471005
3	rs79340715	233972289	NA,T	NA,C	NA,0.988095	NA,-0.0421446	NA,0.0394133	NA,0.545254	0.000388496	0.000509413
3	rs118099005	233572378	NA,T	NA,C	NA,0.954365	NA,0.0233087	NA,0.0204832	NA,0.593216	0.000387803	0.000510349
3	rs6759511	233926274	C,C	T,T	0.570577,0.96627	0.0128904,-0.0214751	0.00399429,0.023678	2.90308,0.438392	0.00038739	0.000575202
3	rs13408980	233911099	A,A	C,C	0.571571,0.970238	0.0131231,-0.0278214	0.00399544,0.0251555	2.99072,0.570673	0.000387275	0.000573807
3	rs56003694	233890383	NA,A	NA,G	NA,0.989087	NA,-0.0439127	NA,0.0411453	NA,0.543855	0.000387062	0.000506925
3	rs116105440	233973164	NA,A	NA,G	NA,0.988095	NA,-0.0419917	NA,0.0394133	NA,0.542593	0.000386982	0.000507431
3	rs11682791	233999201	A,A	G,G	0.542744,0.503968	-0.00766309,-0.0101405	0.00396883,0.00854962	1.2716,0.627838	0.000386786	0.000455355
3	rs2853419	233340465	A,A	G,G	0.577535,0.292659	-0.00341222,-0.0220543	0.00400272,0.00939524	0.404559,1.72342	0.000386455	0.000480019
3	rs2573206	233408239	G,G	C,C	0.207753,0.030754	0.00381416,-0.050675	0.00487344,0.0247591	0.362673,1.39056	0.000386107	0.000472698
3	rs34383725	233915337	A,A	G,G	0.576541,0.967262	0.0131429,-0.0222954	0.00400146,0.0240217	2.99072,0.451809	0.000385762	0.000587578
3	rs147232093	233820453	NA,C	NA,T	NA,0.987103	NA,-0.0402191	NA,0.0378862	NA,0.539963	0.000385657	0.000506417
3	rs4643532	233861960	C,NA	T,NA	0.162028,NA	-0.0115293,NA	0.00536574,NA	1.4995,NA	0.000385006	0.000464761
3	rs185232399	233328589	NA,T	NA,G	NA,0.952381	NA,-0.0218219	NA,0.0200728	NA,0.557558	0.00038488	0.000503833
3	rs2741250	233306369	C,C	T,T	0.071571,0.08631	-0.0168519,-0.00227072	0.00767002,0.0152221	1.55265,0.0548184	0.000384257	0.000474379
3	rs191668981	234090478	NA,A	NA,C	NA,0.973214	NA,0.0283909	NA,0.0264757	NA,0.547344	0.000382611	0.000505687
3	rs145669355	233851381	NA,A	NA,C	NA,0.980159	NA,-0.0321695	NA,0.0306528	NA,0.531716	0.000382341	0.000501648
3	rs114546788	233969962	NA,A	NA,G	NA,0.988095	NA,-0.0414652	NA,0.0394133	NA,0.533471	0.000381856	0.000500723
3	rs70940831	234090922	NA,A	NA,G	NA,0.973214	NA,0.0282497	NA,0.0264757	NA,0.543681	0.000380593	0.000503006
3	rs74530494	233974053	NA,G	NA,C	NA,0.988095	NA,-0.0412388	NA,0.0394133	NA,0.529568	0.000379692	0.000497891
3	rs115936057	233974081	NA,C	NA,T	NA,0.988095	NA,-0.0412328	NA,0.0394133	NA,0.529465	0.000379636	0.000497817
3	rs75459433	233855286	NA,G	NA,A	NA,0.980159	NA,-0.03186	NA,0.0306528	NA,0.524871	0.000378544	0.000496672
3	rs56162063	233824351	A,A	G,G	0.685885,0.94246	-0.00625541,-0.0219887	0.00425961,0.0183564	0.847842,0.636452	0.000378416	0.000579234
3	rs145061526	233835362	NA,C	NA,T	NA,0.985119	NA,-0.0370112	NA,0.0353055	NA,0.530921	0.000378326	0.000498551
3	rs2139027	233264936	G,G	A,A	0.055666,0.064484	-0.0196802,-0.0172444	0.00862346,0.0174041	1.64822,0.492452	0.000377428	0.000470532
3	rs377551090	233834288	NA,G	NA,A	NA,0.984127	NA,-0.0356069	NA,0.0342017	NA,0.526023	0.00037717	0.000493986
3	rs79633276	233973434	NA,G	NA,A	NA,0.988095	NA,-0.0409393	NA,0.0394133	NA,0.524422	0.000376866	0.000494192
3	rs62191635	233498340	A,NA	G,NA	0.972167,NA	0.0200451,NA	0.0120196,NA	1.02057,NA	0.000376811	0.00049801
3	rs146669888	233877298	NA,T	NA,C	NA,0.989087	NA,-0.0427935	NA,0.0411453	NA,0.525329	0.000376758	0.00049347
3	rs13401226	233915979	G,G	A,A	0.576541,0.967262	0.0130961,-0.0223025	0.00400146,0.0240217	2.97273,0.451998	0.000376435	0.000572848
3	rs56295227	233889869	NA,C	NA,G	NA,0.989087	NA,-0.0426696	NA,0.0411453	NA,0.523293	0.00037565	0.000492023
3	rs146054320	233974358	NA,A	NA,G	NA,0.988095	NA,-0.0408083	NA,0.0394133	NA,0.522177	0.000375643	0.000492591
3	rs142016185	233796148	NA,C	NA,G	NA,0.981151	NA,0.0337616	NA,0.0314332	NA,0.548537	0.00037523	0.000489121
3	rs114382983	233974595	NA,G	NA,A	NA,0.988095	NA,-0.0407632	NA,0.0394133	NA,0.521406	0.000375224	0.000492043
3	rs118155976	234097522	NA,G	NA,A	NA,0.93254	NA,0.0177303	NA,0.017043	NA,0.525512	0.000375204	0.000492274
3	rs77782029	233647456	NA,T	NA,C	NA,0.989087	NA,-0.044733	NA,0.0411453	NA,0.557599	0.000374756	0.000492023
3	rs9917368	233915891	A,A	G,G	0.576541,0.96627	0.0130961,-0.0217101	0.00400146,0.023678	2.97273,0.444664	0.00037364	0.000568791
3	rs10933410	233661994	G,NA	A,NA	0.949304,NA	-0.0268783,NA	0.00901262,NA	2.54349,NA	0.000373321	0.000566894
3	rs142283350	233974576	NA,G	NA,A	NA,0.988095	NA,-0.040545	NA,0.0394133	NA,0.517678	0.000373209	0.000489405
3	rs187868440	233973530	NA,T	NA,C	NA,0.988095	NA,-0.0405025	NA,0.0394133	NA,0.516953	0.000372818	0.000488894
3	rs10205638	233888194	NA,G	NA,A	NA,0.989087	NA,-0.0423274	NA,0.0411453	NA,0.517689	0.000372624	0.000488072
3	rs6721457	233319977	NA,C	NA,G	NA,0.954365	NA,-0.0216282	NA,0.0204832	NA,0.536088	0.000372603	0.000487667
3	rs201375044	233973526	NA,C	NA,A	NA,0.988095	NA,-0.0404588	NA,0.0394133	NA,0.516208	0.000372418	0.00048837
3	rs181070222	233850333	NA,T	NA,G	NA,0.980159	NA,-0.0313319	NA,0.0306528	NA,0.513275	0.000372234	0.000488404
3	rs185948138	233814274	A,NA	G,NA	0.99006,NA	-0.0105159,NA	0.01993,NA	0.223482,NA	0.000372002	0.000510402
3	rs144347447	233974311	NA,C	NA,T	NA,0.988095	NA,-0.0403276	NA,0.0394133	NA,0.513975	0.000371222	0.000486805
3	rs76409964	233974091	NA,C	NA,T	NA,0.988095	NA,-0.0403276	NA,0.0394133	NA,0.513975	0.000371222	0.000486805
3	rs140042430	233974483	NA,G	NA,A	NA,0.988095	NA,-0.0403267	NA,0.0394133	NA,0.51396	0.000371214	0.000486794
3	rs115181022	233974141	NA,A	NA,G	NA,0.988095	NA,-0.0402402	NA,0.0394133	NA,0.512488	0.000370429	0.000485767
3	rs115102757	233361905	A,NA	G,NA	0.974155,NA	0.019331,NA	0.0124606,NA	0.91789,NA	0.00037007	0.000497933
3	rs147179574	233798263	NA,T	NA,C	NA,0.980159	NA,0.0323995	NA,0.0306528	NA,0.536825	0.000370014	0.000482424
3	rs118167887	234204924	NA,A	NA,G	NA,0.975198	NA,0.0283656	NA,0.0274863	NA,0.519883	0.000369662	0.000486026
3	rs13408428	233910686	T,T	C,C	0.571571,0.970238	0.0129829,-0.0284012	0.00399544,0.0251555	2.9369,0.586889	0.000369595	0.000546372
3	rs78231049	233598983	A,NA	C,NA	0.985089,NA	-0.0391848,NA	0.0163138,NA	1.78759,NA	0.000369105	0.000516444
3	rs144464429	234061907	NA,T	NA,C	NA,0.980159	NA,-0.0312558	NA,0.0306528	NA,0.511614	0.000368703	0.000483084
3	rs147085024	233339914	NA,A	NA,G	NA,0.979167	NA,-0.03091	NA,0.0299292	NA,0.520408	0.000368369	0.000480886
3	rs190952197	233850244	NA,T	NA,C	NA,0.980159	NA,-0.0309665	NA,0.0306528	NA,0.505313	0.000367989	0.000482842
3	rs11693862	233999081	G,G	A,A	0.542744,0.502976	-0.00757336,-0.0100916	0.00396883,0.0085495	1.249,0.623697	0.000367554	0.000433127
3	rs145215831	234097615	NA,T	NA,C	NA,0.933532	NA,0.0174634	NA,0.0171606	NA,0.510261	0.000367472	0.000482017
3	rs790027	233306836	G,G	A,A	0.0666,0.073413	-0.0180829,-0.000968842	0.00792991,0.0163898	1.64614,0.0209698	0.000367226	0.000447876
3	rs117654102	233525794	NA,A	NA,G	NA,0.97123	NA,0.0258221	NA,0.0255725	NA,0.504995	0.000367141	0.000483235
3	rs117809958	234191103	NA,A	NA,T	NA,0.97619	NA,-0.0287983	NA,0.0280389	NA,0.516583	0.000365554	0.000479501
3	rs114650033	233324032	NA,G	NA,T	NA,0.953373	NA,-0.021001	NA,0.0202746	NA,0.522469	0.000365336	0.000478413
3	rs77827509	233955996	NA,A	NA,G	NA,0.949405	NA,0.020089	NA,0.019504	NA,0.518539	0.00036527	0.000478722
3	rs13012942	233475857	C,C	T,T	0.520875,0.767857	-0.00755222,-0.0157063	0.00395775,0.0101248	1.249,0.917805	0.000365103	0.000457825
3	rs10933434	233998108	T,T	G,G	0.54175,0.502976	-0.00757208,-0.0100429	0.00396816,0.0085495	1.249,0.619567	0.000364221	0.000429734
3	rs1083515	233789463	T,T	C,C	0.558648,0.661706	0.0286581,0.00477574	0.00398179,0.0090349	12.2117,0.223959	0.000364197	0.00100613
3	rs10933435	233998146	G,G	A,A	0.54175,0.502976	-0.00757208,-0.0100916	0.00396816,0.0085495	1.249,0.623697	0.00036395	0.000426489
3	rs140921505	233852010	NA,G	NA,T	NA,0.980159	NA,-0.0305988	NA,0.0306528	NA,0.49735	0.000363815	0.000477373
3	rs117514259	233889156	NA,A	NA,C	NA,0.989087	NA,-0.0412569	NA,0.0411453	NA,0.500314	0.000363464	0.000476111
3	rs73102769	233793211	C,C	T,T	0.557654,0.660714	0.028736,0.00416098	0.00398085,0.00902845	12.2795,0.190515	0.00036331	0.00100901
3	rs116943544	234088567	NA,A	NA,G	NA,0.973214	NA,0.0269545	NA,0.0264757	NA,0.510551	0.000363024	0.000479656
3	rs548725027	234099221	NA,C	NA,G	NA,0.933532	NA,0.0172045	NA,0.0171606	NA,0.500213	0.000362252	0.000475181
3	rs778342	233798155	A,NA	G,NA	0.923459,NA	0.0340725,NA	0.00743677,NA	5.33594,NA	0.000361724	0.000449771
3	rs2853416	233334562	C,C	T,T	0.577535,0.294643	-0.00341222,-0.0217134	0.00400272,0.00937671	0.404559,1.68663	0.000361114	0.000448628
3	rs116963632	233849332	NA,A	NA,G	NA,0.980159	NA,-0.0303389	NA,0.0306528	NA,0.491751	0.000360922	0.000473582
3	rs79330248	234099296	NA,A	NA,G	NA,0.933532	NA,0.017118	NA,0.0171606	NA,0.496874	0.000360541	0.000472942
3	rs72999770	233495366	G,NA	A,NA	0.970179,NA	-0.00202492,NA	0.0116239,NA	0.064641,NA	0.000360076	0.00048348
3	rs75834091	233740177	NA,A	NA,G	NA,0.933532	NA,0.0156776	NA,0.0171606	NA,0.442572	0.000360075	0.000473039
3	rs72980032	233859627	C,NA	T,NA	0.94334,NA	-0.0234139,NA	0.00855199,NA	2.20868,NA	0.000359872	0.000479554
3	rs200659281	233900290	NA,A	NA,G	NA,0.990079	NA,-0.0427881	NA,0.0431319	NA,0.493248	0.000359181	0.000470008
3	rs56300417	233842992	A,A	G,G	0.444334,0.853175	-0.00978724,-0.005459	0.00397904,0.0120777	1.85682,0.186235	0.000358986	0.000849335
3	rs187359574	233850232	NA,A	NA,G	NA,0.980159	NA,-0.0301282	NA,0.0306528	NA,0.487232	0.000358612	0.000470555
3	rs13017117	233944987	A,NA	G,NA	0.971173,NA	0.0107636,NA	0.0118166,NA	0.440867,NA	0.000358576	0.000448692
3	rs35487055	233915526	C,C	A,A	0.577535,0.967262	0.0127819,-0.0254643	0.00400272,0.0240217	2.85186,0.538921	0.000357908	0.000542408
3	rs778347	233801356	G,G	A,A	0.690855,0.893849	0.0328629,0.0227397	0.00427824,0.0138774	13.8031,0.994413	0.000357874	0.000605268
3	rs6738961	233998646	T,T	C,C	0.54175,0.501984	-0.00748235,-0.0101403	0.00396816,0.00854942	1.22659,0.627838	0.000357776	0.000422371
3	rs1083517	233788997	T,T	C,C	0.557654,0.661706	0.0287449,0.00469724	0.00398085,0.0090349	12.2866,0.219586	0.000357617	0.00098072
3	rs1083521	233788734	G,G	A,A	0.557654,0.661706	0.0287449,0.00469724	0.00398085,0.0090349	12.2866,0.219586	0.000357617	0.00098072
3	rs2344913	233914569	A,A	G,G	0.580517,0.967262	0.013066,-0.0229627	0.00400659,0.0240217	2.95479,0.469652	0.000357173	0.0005382
3	rs140303446	234086522	A,NA	G,NA	0.979125,NA	0.0285544,NA	0.0138296,NA	1.40951,NA	0.000357022	0.000487341
3	rs9917354	233915535	T,T	C,C	0.576541,0.967262	0.0130025,-0.0221906	0.00400146,0.0240217	2.9369,0.449031	0.00035697	0.000542244
3	rs75369708	233739199	A,NA	G,NA	0.94831,NA	-0.0263144,NA	0.00893021,NA	2.49321,NA	0.000356632	0.000539281
3	rs150831687	233315167	NA,G	NA,T	NA,0.982143	NA,-0.0321541	NA,0.0322783	NA,0.49597	0.000356509	0.000465851
3	rs118115153	234226779	NA,T	NA,C	NA,0.938492	NA,-0.0176326	NA,0.0177919	NA,0.492597	0.000355359	0.000465331
3	rs145947565	233342327	NA,A	NA,C	NA,0.979167	NA,-0.0297361	NA,0.0299292	NA,0.494248	0.000355044	0.000463605
3	rs11681000	233997899	T,T	C,C	0.542744,0.502976	-0.00752849,-0.00998935	0.00396883,0.0085495	1.23777,0.615037	0.000354831	0.000418378
3	rs138876746	234082320	A,NA	G,NA	0.979125,NA	0.0284775,NA	0.0138296,NA	1.40365,NA	0.000353901	0.000483015
3	rs2853406	233257532	G,G	A,A	0.055666,0.063492	-0.0195222,-0.016854	0.00862346,0.0175302	1.62739,0.473225	0.00035387	0.000441241
3	rs6746785	233932086	NA,T	NA,C	NA,0.964286	NA,-0.0225537	NA,0.0230345	NA,0.484766	0.000353689	0.000463867
3	rs778348	233802635	A,A	G,G	0.690855,0.893849	0.0327259,0.0231089	0.00427824,0.0138774	13.6948,1.01832	0.000353283	0.000564533
3	rs6704675	233932090	NA,C	NA,T	NA,0.964286	NA,-0.0225079	NA,0.0230345	NA,0.483464	0.000353045	0.000463025
3	rs139356230	233871891	NA,A	NA,G	NA,0.981151	NA,-0.0304264	NA,0.0314332	NA,0.477478	0.000352956	0.000462082
3	rs77848417	233932614	NA,G	NA,A	NA,0.964286	NA,-0.0224576	NA,0.0230345	NA,0.482034	0.00035234	0.000462102
3	rs1881494	233372766	G,G	C,C	0.254473,0.054563	-0.00323645,-0.0453172	0.00453928,0.0188208	0.322527,1.79459	0.000352267	0.000431857
3	rs114979093	233932628	NA,A	NA,G	NA,0.964286	NA,-0.0224118	NA,0.0230345	NA,0.480735	0.000351701	0.000461266
3	rs181998356	234089733	NA,C	NA,T	NA,0.972222	NA,0.0255417	NA,0.0260119	NA,0.4866	0.000351405	0.000464434
3	rs79550752	233932563	NA,C	NA,T	NA,0.964286	NA,-0.0223614	NA,0.0230345	NA,0.479308	0.000351002	0.00046035
3	rs147209169	233932865	NA,C	NA,T	NA,0.964286	NA,-0.0223614	NA,0.0230345	NA,0.479308	0.000351002	0.00046035
3	rs139629333	233581235	NA,G	NA,A	NA,0.978175	NA,-0.0281054	NA,0.0292559	NA,0.472736	0.000350615	0.000463622
3	rs117833040	234151912	NA,G	NA,A	NA,0.935516	NA,0.0168148	NA,0.0174041	NA,0.476286	0.000350363	0.00046145
3	rs114657325	233820833	NA,C	NA,T	NA,0.987103	NA,-0.0363807	NA,0.0378862	NA,0.47247	0.000350125	0.000459784
3	rs146464121	233890548	NA,T	NA,C	NA,0.989087	NA,-0.0395673	NA,0.0411453	NA,0.473369	0.000349912	0.000458415
3	rs117870692	233557611	NA,C	NA,T	NA,0.952381	NA,0.0207596	NA,0.0200728	NA,0.521381	0.000349907	0.000460409
3	rs2678517	233272162	A,A	G,G	0.680915,0.883929	-0.00148862,0.0262816	0.0042417,0.0133454	0.139287,1.31056	0.000349801	0.000452925
3	rs34356510	233259666	A,A	G,G	0.706759,0.905754	-0.00146381,0.0286804	0.00434302,0.0146307	0.133075,1.30135	0.000349698	0.000452512
3	rs790028	233306896	G,G	A,A	0.0666,0.073413	-0.0179152,4.84929e-05	0.00792991,0.0163898	1.62212,0.00102646	0.000349692	0.000426783
3	rs895435	233789095	A,A	G,G	0.557654,0.660714	0.0287006,0.00472055	0.00398085,0.00902845	12.2511,0.22107	0.000349319	0.000952815
3	rs10933433	233997982	G,G	C,C	0.542744,0.502976	-0.00748362,-0.0100429	0.00396883,0.0085495	1.22659,0.619567	0.000349275	0.000411968
3	rs150474531	234060183	A,NA	G,NA	0.991054,NA	0.0407546,NA	0.0209976,NA	1.28176,NA	0.000349146	0.000440638
3	rs141463555	233659896	G,NA	C,NA	0.986084,NA	0.0462131,NA	0.0168779,NA	2.20903,NA	0.000348667	0.000455408
3	rs6719575	234001547	A,A	G,G	0.542744,0.502976	-0.00757336,-0.00963606	0.00396883,0.0085495	1.249,0.585521	0.000347716	0.000410037
3	rs62193963	233842727	T,T	C,C	0.428429,0.853175	-0.0109769,-0.00443266	0.00399544,0.0120777	2.22129,0.146539	0.0003473	0.000924435
3	rs778353	233788350	T,T	C,C	0.557654,0.661706	0.0287006,0.00459421	0.00398085,0.0090349	12.2511,0.213884	0.000347246	0.000947894
3	rs145257486	233342865	NA,T	NA,C	NA,0.979167	NA,-0.0290017	NA,0.0299292	NA,0.478155	0.000347207	0.000453441
3	rs56265336	233999586	A,A	G,G	0.542744,0.502976	-0.00743425,-0.0101891	0.00396883,0.0085495	1.21434,0.63199	0.000347099	0.000409501
3	rs1083514	233789470	T,T	G,G	0.558648,0.661706	0.0285694,0.00477574	0.00398179,0.0090349	12.1409,0.223959	0.000346608	0.000948569
3	rs115845643	233584574	G,NA	A,NA	0.984095,NA	-0.0439176,NA	0.0158037,NA	2.26331,NA	0.000346387	0.000460844
3	rs72982235	233932450	NA,A	NA,G	NA,0.964286	NA,-0.0219811	NA,0.0230345	NA,0.468586	0.000345814	0.00045356
3	rs72982239	233932658	NA,G	NA,T	NA,0.964286	NA,-0.0219811	NA,0.0230345	NA,0.468586	0.000345814	0.00045356
3	rs72982236	233932489	NA,T	NA,C	NA,0.964286	NA,-0.0219306	NA,0.0230345	NA,0.467172	0.000345139	0.000452676
3	rs2944590	233792207	A,A	G,G	0.557654,0.662698	0.0285627,0.00444291	0.00398085,0.0090414	12.1409,0.20541	0.000345084	0.000939043
3	rs56143615	233999666	C,C	T,T	0.542744,0.502976	-0.00743425,-0.0101403	0.00396883,0.0085495	1.21434,0.627838	0.000344982	0.000407034
3	rs10933436	233998481	A,A	C,C	0.542744,0.502976	-0.00743425,-0.0101403	0.00396883,0.0085495	1.21434,0.627838	0.000344982	0.000407034
3	rs78012699	233851715	G,G	C,C	0.859841,0.997024	-0.00212919,0.140261	0.00569534,0.078473	0.149649,1.1315	0.000344576	0.000500697
3	rs6756920	234001366	C,C	T,T	0.542744,0.502976	-0.00752849,-0.00973783	0.00396883,0.0085495	1.23777,0.593961	0.000344127	0.000405915
3	rs2741290	233375468	A,A	G,G	0.331014,0.0625	0.00170582,-0.0398664	0.00420153,0.0176595	0.164472,1.62022	0.00034396	0.00041807
3	rs778350	233803208	C,C	T,T	0.690855,0.893849	0.0328139,0.0225304	0.00427824,0.0138774	13.7644,0.98098	0.000343351	0.000568447
3	rs183819395	233871751	NA,T	NA,C	NA,0.981151	NA,-0.0294194	NA,0.0314332	NA,0.456793	0.000342922	0.000448999
3	rs35684440	233747868	A,NA	T,NA	0.882704,NA	-0.024577,NA	0.00614455,NA	4.19794,NA	0.000341027	0.000455874
3	rs2880986	233790475	G,G	A,A	0.557654,0.660714	0.0286513,0.00477233	0.00398085,0.00902845	12.2117,0.223959	0.000340662	0.00092479
3	rs11675082	233790482	G,G	C,C	0.557654,0.660714	0.0286513,0.00477233	0.00398085,0.00902845	12.2117,0.223959	0.000340662	0.00092479
3	rs56307293	233999697	G,G	A,A	0.542744,0.502976	-0.00743425,-0.0100333	0.00396883,0.0085495	1.21434,0.618753	0.000340411	0.000401707
3	rs2117770	233375784	C,C	T,T	0.327038,0.0625	0.00149077,-0.0399474	0.00421449,0.0176595	0.140534,1.62541	0.000340214	0.000413302
3	rs6704948	233932360	NA,C	NA,T	NA,0.964286	NA,-0.0215454	NA,0.0230345	NA,0.45642	0.000340072	0.000446044
3	rs35601609	233898691	A,NA	G,NA	0.980119,NA	0.0175726,NA	0.0141639,NA	0.6681,NA	0.000340068	0.000496817
3	rs12622059	233844831	NA,T	NA,G	NA,0.974206	NA,0.0248368	NA,0.0269663	NA,0.447291	0.000340035	0.000444164
3	rs2697765	233256045	C,C	T,T	0.05666,0.063492	-0.0195171,-0.0146251	0.00855199,0.0175302	1.64822,0.393486	0.000339636	0.000431682
3	rs115727076	234146625	G,NA	A,NA	0.991054,NA	-0.0234236,NA	0.0209976,NA	0.577377,NA	0.000339448	0.000469608
3	rs144387809	234073083	NA,C	NA,G	NA,0.987103	NA,0.0349934	NA,0.0378862	NA,0.448951	0.000337953	0.000443819
3	rs140148638	233445954	A,NA	G,NA	0.988072,NA	0.020609,NA	0.0182119,NA	0.588732,NA	0.000337637	0.000422529
3	rs145615238	233864919	NA,T	NA,C	NA,0.980159	NA,-0.0280511	NA,0.0306528	NA,0.443546	0.000337404	0.000442766
3	rs2678488	233262277	C,C	A,A	0.055666,0.063492	-0.019206,-0.0173708	0.00862346,0.0175302	1.58611,0.492506	0.000337021	0.000420579
3	rs11684313	234000290	T,T	C,C	0.542744,0.502976	-0.00743425,-0.00993161	0.00396883,0.0085495	1.21434,0.610171	0.000336168	0.000396764
3	rs141842084	233852833	NA,C	NA,G	NA,0.980159	NA,-0.0278844	NA,0.0306528	NA,0.440108	0.000335819	0.00044069
3	rs78730351	233849642	NA,C	NA,T	NA,0.980159	NA,-0.0277782	NA,0.0306528	NA,0.437924	0.000334819	0.000439379
3	rs62192869	234000504	C,C	A,A	0.542744,0.502976	-0.00743425,-0.00988317	0.00396883,0.0085495	1.21434,0.606102	0.000334182	0.000394449
3	rs70940834	234102658	NA,T	NA,C	NA,0.93254	NA,0.0155384	NA,0.017043	NA,0.44139	0.000334009	0.000438341
3	rs75399765	233502344	NA,A	NA,G	NA,0.744048	NA,-0.00886256	NA,0.00979543	NA,0.437006	0.00033393	0.000438867
3	rs77012777	233603502	NA,A	NA,C	NA,0.96627	NA,-0.0234342	NA,0.023678	NA,0.491716	0.000333558	0.000436748
3	rs75610360	233861565	NA,C	NA,G	NA,0.980159	NA,-0.0276294	NA,0.0306528	NA,0.434868	0.000333428	0.000437556
3	rs790023	233302835	C,C	T,T	0.06163,0.073413	-0.019753,-0.00283072	0.0082216,0.0163898	1.78834,0.0640508	0.000333331	0.000409788
3	rs74845478	233856308	T,T	C,C	0.859841,0.997024	-0.00176217,0.142967	0.00569534,0.078473	0.120897,1.16446	0.000332893	0.000481202
3	rs72997712	233458372	NA,C	NA,T	NA,0.9375	NA,-0.0161715	NA,0.0176595	NA,0.443935	0.000332559	0.000436606
3	rs181599404	234145407	NA,A	NA,C	NA,0.96627	NA,-0.0214283	NA,0.023678	NA,0.437146	0.000331821	0.000437664
3	rs149456601	234148831	A,NA	G,NA	0.985089,NA	-0.0216915,NA	0.0163138,NA	0.73604,NA	0.00033149	0.00041004
3	rs62192897	234111314	G,NA	A,NA	0.9334,NA	-0.0118107,NA	0.00792989,NA	0.865237,NA	0.000330999	0.00042894
3	rs790034	233307534	C,C	A,A	0.065606,0.073413	-0.0182944,0.000628926	0.00798551,0.0163898	1.65824,0.0135013	0.000330827	0.000404536
3	rs72996000	233457089	NA,T	NA,G	NA,0.9375	NA,-0.0160376	NA,0.0176595	NA,0.439143	0.000330425	0.000433807
3	rs11677508	234001105	T,T	C,C	0.542744,0.502976	-0.00743425,-0.00978628	0.00396883,0.0085495	1.21434,0.597997	0.000330274	0.000389895
3	rs10210101	234131780	C,NA	T,NA	0.955268,NA	-0.0182529,NA	0.00956466,NA	1.24916,NA	0.000330232	0.000424016
3	rs13392069	233922159	C,C	T,T	0.575547,0.967262	0.0128628,-0.0236885	0.00400022,0.0240217	2.88536,0.489362	0.000329673	0.000491666
3	rs709936	233802603	T,T	G,G	0.690855,0.893849	0.032677,0.022635	0.00427824,0.0138774	13.6562,0.987685	0.000329424	0.000516806
3	rs72997709	233457958	NA,G	NA,A	NA,0.9375	NA,-0.0159705	NA,0.0176595	NA,0.43675	0.000329368	0.000432421
3	rs189022732	233343781	NA,A	NA,G	NA,0.979167	NA,-0.0271821	NA,0.0299292	NA,0.439177	0.00032932	0.000430246
3	rs6707260	233457603	NA,G	NA,C	NA,0.9375	NA,-0.0159643	NA,0.0176595	NA,0.436531	0.000329271	0.000432294
3	rs709935	233802585	G,G	A,A	0.689861,0.893849	0.032697,0.0224808	0.00427445,0.0138774	13.6948,0.977812	0.000329262	0.000531185
3	rs6710411	233457691	NA,T	NA,C	NA,0.9375	NA,-0.0159256	NA,0.0176595	NA,0.435151	0.000328665	0.000431498
3	rs74323402	233528378	A,NA	C,NA	0.981113,NA	0.0178175,NA	0.0145245,NA	0.657721,NA	0.000328602	0.000422512
3	rs2289916	233641886	NA,T	NA,C	NA,0.832341	NA,-0.0101377	NA,0.011443	NA,0.425211	0.000328251	0.000429969
3	rs140494190	233933077	NA,G	NA,A	NA,0.964286	NA,-0.0205824	NA,0.0230345	NA,0.429965	0.000328104	0.000430379
3	rs117942967	234101180	NA,C	NA,T	NA,0.93254	NA,0.0151503	NA,0.017043	NA,0.427093	0.000327634	0.000429986
3	rs117604648	234101248	NA,A	NA,C	NA,0.933532	NA,0.0152549	NA,0.0171606	NA,0.427093	0.000327477	0.000429644
3	rs144814229	234083694	NA,A	NA,G	NA,0.972222	NA,0.0234369	NA,0.0260119	NA,0.434644	0.00032744	0.00043255
3	rs6707015	233457249	NA,A	NA,G	NA,0.9375	NA,-0.0158442	NA,0.0176595	NA,0.432258	0.000327399	0.000429838
3	rs2697783	233277145	C,C	T,T	0.277336,0.113095	-0.00688025,-0.0177778	0.0044164,0.0134972	0.923506,0.72633	0.000327267	0.000387488
3	rs72997717	233458707	NA,C	NA,T	NA,0.9375	NA,-0.0158146	NA,0.0176595	NA,0.431208	0.000326941	0.000429238
3	rs72997710	233458066	NA,G	NA,A	NA,0.9375	NA,-0.0158081	NA,0.0176595	NA,0.430977	0.000326841	0.000429106
3	rs2004203	233790447	A,A	G,G	0.557654,0.661706	0.0285627,0.00487938	0.00398085,0.0090349	12.1409,0.229769	0.000326067	0.000877162
3	rs184732869	233933149	NA,A	NA,G	NA,0.964286	NA,-0.0203888	NA,0.0230345	NA,0.42472	0.000325813	0.000427382
3	rs79943674	233866300	T,T	C,C	0.861829,0.998016	-0.0013116,0.181319	0.00572955,0.0960615	0.086752,1.22849	0.000325712	0.000464934
3	rs142439590	234158782	NA,C	NA,T	NA,0.965278	NA,-0.0204624	NA,0.0233493	NA,0.419265	0.00032453	0.000428862
3	rs111430312	233858915	G,G	A,A	0.857853,0.997024	-0.00195457,0.138403	0.00566193,0.078473	0.136717,1.10912	0.000323867	0.000471467
3	rs111374599	233964559	NA,T	NA,C	NA,0.790675	NA,-0.00912792	NA,0.0105074	NA,0.414537	0.000323793	0.000424222
3	rs4075305	233929907	NA,A	NA,T	NA,0.964286	NA,-0.0202045	NA,0.0230345	NA,0.419748	0.000323598	0.000424138
3	rs4073603	233924923	T,T	C,C	0.576541,0.967262	0.0130025,-0.0228043	0.00400146,0.0240217	2.9369,0.465394	0.000323169	0.000483073
3	rs146615013	233252315	A,NA	G,NA	0.975149,NA	-0.0207767,NA	0.0127009,NA	0.991948,NA	0.000323148	0.000416608
3	rs2004202	233790289	G,G	C,C	0.557654,0.661706	0.0285627,0.00467212	0.00398085,0.0090349	12.1409,0.218192	0.00032291	0.000868771
3	rs72980095	233917052	T,NA	C,NA	0.966203,NA	-0.0180594,NA	0.0109412,NA	1.00514,NA	0.00032232	0.000425475
3	rs75756232	233586023	NA,C	NA,G	NA,0.955357	NA,0.0193193	NA,0.0206987	NA,0.455142	0.000321845	0.000423407
3	rs141269324	234054547	NA,T	NA,C	NA,0.969246	NA,0.0218012	NA,0.0247591	NA,0.421852	0.000321115	0.00042427
3	rs180727501	233333399	NA,T	NA,C	NA,0.975198	NA,-0.0231626	NA,0.0274863	NA,0.398592	0.000318496	0.000420218
3	rs778352	233804330	T,T	A,A	0.690855,0.893849	0.0324521,0.0224258	0.00427824,0.0138774	13.4795,0.974297	0.000318279	0.000456761
3	rs189824221	233843403	NA,T	NA,C	NA,0.983135	NA,-0.0280924	NA,0.0331973	NA,0.400743	0.000317288	0.000416497
3	rs12996460	234132430	G,G	A,A	0.872763,0.998016	0.00627354,-0.192842	0.00593314,0.0960615	0.537091,1.34971	0.000317148	0.000418439
3	rs4146412	233468308	A,A	G,G	0.55169,0.860119	-0.00920036,-0.00776836	0.0039756,0.0123238	1.68494,0.276986	0.000316621	0.000454363
3	rs112078298	233306551	A,A	G,G	0.833002,0.96131	0.00237793,0.0468646	0.00530104,0.0221651	0.184598,1.46236	0.000316524	0.000372581
3	rs11888284	233926557	NA,T	NA,C	NA,0.959325	NA,-0.018348	NA,0.0216401	NA,0.401747	0.000315886	0.000413851
3	rs147243218	233884611	NA,C	NA,T	NA,0.938492	NA,0.014395	NA,0.0177919	NA,0.378334	0.000315533	0.000413869
3	rs747463	233790223	A,A	G,G	0.557654,0.661706	0.0285135,0.00472392	0.00398085,0.0090349	12.1017,0.22107	0.000315084	0.000843352
3	rs790021	233298119	C,C	A,A	0.058648,0.072421	-0.0202775,-0.00357423	0.00841467,0.0164928	1.79692,0.0817436	0.00031479	0.000389697
3	rs55816734	233933846	NA,A	NA,G	NA,0.964286	NA,-0.0193322	NA,0.0230345	NA,0.396511	0.000313953	0.000411858
3	rs138059666	234056054	NA,A	NA,G	NA,0.969246	NA,0.0210689	NA,0.0247591	NA,0.40363	0.000313611	0.000414278
3	rs143313650	233854903	NA,A	NA,G	NA,0.980159	NA,-0.0252988	NA,0.0306528	NA,0.388084	0.000313278	0.000411154
3	rs146693112	234159519	NA,A	NA,G	NA,0.968254	NA,-0.0203513	NA,0.0243817	NA,0.393737	0.000313177	0.000410228
3	rs35701944	233840698	NA,T	NA,G	NA,0.955357	NA,0.0163214	NA,0.0206987	NA,0.366136	0.000313077	0.000410508
3	rs72982244	233933689	NA,A	NA,G	NA,0.964286	NA,-0.0192352	NA,0.0230345	NA,0.393957	0.000312916	0.000410501
3	rs72982242	233933465	NA,C	NA,T	NA,0.964286	NA,-0.0191889	NA,0.0230345	NA,0.392743	0.000312426	0.000409859
3	rs12616401	233821568	G,G	A,A	0.82505,0.669643	0.00811026,0.0114474	0.00520406,0.00908845	0.923989,0.68229	0.000312181	0.000395689
3	rs55827216	233934008	NA,A	NA,G	NA,0.964286	NA,-0.0191217	NA,0.0230345	NA,0.390977	0.000311715	0.000408929
3	rs6759288	233926121	NA,C	NA,T	NA,0.959325	NA,-0.0179721	NA,0.0216401	NA,0.391201	0.000311602	0.000408262
3	rs56359974	233934060	NA,A	NA,T	NA,0.964286	NA,-0.0190919	NA,0.0230345	NA,0.390197	0.000311402	0.000408519
3	rs113707255	233700609	A,NA	G,NA	0.949304,NA	-0.0258254,NA	0.00901262,NA	2.38051,NA	0.000311256	0.000466577
3	rs10211511	233922810	A,A	G,G	0.575547,0.967262	0.0128628,-0.0221416	0.00400022,0.0240217	2.88536,0.447735	0.000311253	0.000464249
3	rs183064257	234056058	NA,A	NA,G	NA,0.969246	NA,0.0208272	NA,0.0247591	NA,0.39768	0.000311229	0.000411105
3	rs139514935	234057995	NA,T	NA,C	NA,0.969246	NA,0.0207811	NA,0.0247591	NA,0.396548	0.000310779	0.000410507
3	rs143988935	234058271	NA,T	NA,G	NA,0.969246	NA,0.0207811	NA,0.0247591	NA,0.396548	0.000310779	0.000410507
3	rs142566452	234206833	NA,A	NA,G	NA,0.975198	NA,0.0228569	NA,0.0274863	NA,0.391848	0.000310655	0.000408389
3	rs77821438	234100811	NA,T	NA,C	NA,0.933532	NA,0.0140757	NA,0.0171606	NA,0.385015	0.000309888	0.000406612
3	rs145055773	234175883	NA,C	NA,T	NA,0.968254	NA,-0.0199392	NA,0.0243817	NA,0.383552	0.000309842	0.000409349
3	rs139059104	233960673	NA,T	NA,C	NA,0.986111	NA,-0.0301205	NA,0.0365264	NA,0.387655	0.000309702	0.00040575
3	rs57591212	233551815	NA,T	NA,G	NA,0.751984	NA,-0.00985271	NA,0.00989826	NA,0.495471	0.000309564	0.000405951
3	rs78446823	233991647	NA,A	NA,C	NA,0.815476	NA,-0.00909833	NA,0.0110197	NA,0.388268	0.000309428	0.00040363
3	rs4076139	233863107	T,T	C,C	0.861829,0.998016	-0.00148535,0.180947	0.00572955,0.0960615	0.099389,1.22467	0.000308956	0.000440347
3	rs2341565	234135138	G,G	A,A	0.840954,0.964286	0.0091808,-0.0264462	0.0054062,0.0230345	1.04832,0.600461	0.000308837	0.000426041
3	rs77820970	234160209	T,NA	C,NA	0.911531,NA	0.0071445,NA	0.00696238,NA	0.51596,NA	0.000308518	0.000381851
3	rs77866552	233552664	NA,A	NA,G	NA,0.946429	NA,0.0159079	NA,0.0189842	NA,0.395713	0.000308383	0.000405322
3	rs75336010	234158309	NA,G	NA,T	NA,0.957341	NA,-0.0171153	NA,0.0211527	NA,0.378366	0.000308071	0.000408091
3	rs72995996	233456473	NA,A	NA,G	NA,0.938492	NA,-0.0146154	NA,0.0177919	NA,0.385754	0.000307999	0.000404434
3	rs143063741	234132778	NA,T	NA,G	NA,0.956349	NA,0.0170582	NA,0.0209218	NA,0.382075	0.000307539	0.000402969
3	rs192313323	233456109	NA,A	NA,G	NA,0.955357	NA,0.016968	NA,0.0206987	NA,0.384732	0.00030681	0.000401674
3	rs6705572	233522177	C,NA	G,NA	0.647117,NA	-0.00556098,NA	0.00413745,NA	0.747319,NA	0.000306692	0.000419733
3	rs144324652	233991365	NA,T	NA,C	NA,0.814484	NA,-0.00895013	NA,0.0109969	NA,0.381203	0.000306431	0.000399681
3	rs149112829	233961088	NA,A	NA,G	NA,0.986111	NA,-0.0294929	NA,0.0365264	NA,0.377359	0.00030567	0.000400491
3	rs76980274	233867002	C,C	G,G	0.861829,0.998016	-0.00114431,0.179761	0.00572955,0.0960615	0.0748431,1.21252	0.000304873	0.000434316
3	rs7601830	233943787	NA,T	NA,C	NA,0.964286	NA,-0.0183146	NA,0.0230345	NA,0.370021	0.000303501	0.000398179
3	rs6706993	233457171	NA,C	NA,G	NA,0.938492	NA,-0.0142672	NA,0.0177919	NA,0.374054	0.000303482	0.000398509
3	rs148233262	234229214	NA,A	NA,G	NA,0.957341	NA,-0.0168295	NA,0.0211527	NA,0.370332	0.000302875	0.000398901
3	rs35953896	233822313	A,A	G,G	0.82505,0.669643	0.00801486,0.0114593	0.00520406,0.00908845	0.908221,0.683282	0.000302415	0.000383406
3	rs3942583	233458917	NA,G	NA,C	NA,0.938492	NA,-0.0141276	NA,0.0177919	NA,0.369401	0.00030172	0.000396197
3	rs188065404	233874325	NA,G	NA,A	NA,0.981151	NA,-0.0244586	NA,0.0314332	NA,0.360014	0.000301685	0.000395233
3	rs79700910	233829138	NA,T	NA,C	NA,0.922619	NA,0.011627	NA,0.0159983	NA,0.330337	0.000301627	0.000396253
3	rs12694918	233812632	T,T	C,C	0.161034,0.210317	-0.0133105,0.000891389	0.00537909,0.0104891	1.87476,0.0304557	0.000301482	0.000381292
3	rs1878289	233791608	G,G	C,C	0.559642,0.661706	0.0284334,0.00454271	0.00398274,0.0090349	12.0273,0.211049	0.000301448	0.000807166
3	rs116845637	234185319	NA,T	NA,C	NA,0.968254	NA,-0.0189825	NA,0.0243817	NA,0.360274	0.000300822	0.000397328
3	rs146195690	234121645	NA,T	NA,C	NA,0.967262	NA,0.0194734	NA,0.0240217	NA,0.379279	0.000300484	0.000394309
3	rs6437069	233456647	T,T	C,C	0.267396,0.225198	0.00825222,0.00870338	0.00446712,0.0102335	1.1891,0.403337	0.000300129	0.000366331
3	rs2675960	233792109	T,T	G,G	0.559642,0.661706	0.0284334,0.00443972	0.00398274,0.0090349	12.0273,0.20541	0.000300095	0.000803588
3	rs77237820	233630676	T,NA	C,NA	0.95328,NA	0.0232029,NA	0.0093687,NA	1.87737,NA	0.000299303	0.249061
3	rs73995831	233501664	NA,T	NA,G	NA,0.77381	NA,-0.00783435	NA,0.0102176	NA,0.35337	0.000298899	0.000392576
3	rs74888143	233855626	NA,G	NA,A	NA,0.979167	NA,-0.0229111	NA,0.0299292	NA,0.352648	0.000298697	0.0003918
3	rs181797428	233500431	G,NA	A,NA	0.989066,NA	-0.0373014,NA	0.0190121,NA	1.30308,NA	0.000298682	0.000378361
3	rs62193268	233552860	A,A	T,T	0.796223,0.855159	-0.0250114,0.0159539	0.00490845,0.012146	6.4588,0.723512	0.000298256	0.000419943
3	rs117447851	233726690	NA,A	NA,C	NA,0.929563	NA,0.0113809	NA,0.0167057	NA,0.304773	0.000297943	0.000391648
3	rs149545721	233353193	NA,C	NA,A	NA,0.970238	NA,-0.0188352	NA,0.0251555	NA,0.342937	0.000297914	0.000396304
3	rs182258080	234082869	NA,C	NA,T	NA,0.972222	NA,0.0202568	NA,0.0260119	NA,0.360388	0.000297717	0.000392997
3	rs140476598	234182729	NA,A	NA,G	NA,0.968254	NA,-0.0186208	NA,0.0243817	NA,0.351607	0.000297591	0.000393022
3	rs77285153	233649889	A,NA	G,NA	0.95328,NA	0.0231613,NA	0.0093687,NA	1.87198,NA	0.000297366	0.244463
3	rs72997726	233461200	NA,A	NA,G	NA,0.939484	NA,-0.0138287	NA,0.0179277	NA,0.35606	0.000296588	0.000389344
3	rs74927642	233601438	NA,A	NA,G	NA,0.884921	NA,0.01146	NA,0.0133953	NA,0.406426	0.000295999	0.00038957
3	rs117391093	233527140	NA,T	NA,C	NA,0.974206	NA,0.0202243	NA,0.0269663	NA,0.343649	0.000295325	0.000388085
3	rs1729230	233369800	G,G	A,A	0.55169,0.693452	0.00527379,0.0184977	0.0039756,0.00927141	0.733625,1.33698	0.000294962	0.000379752
3	rs12470626	234084655	C,C	T,T	0.986084,0.909722	-0.00517418,0.034324	0.0168779,0.0149162	0.119659,1.6699	0.000294783	0.000367712
3	rs2741288	233371296	A,A	G,G	0.792247,0.762897	0.00819627,0.00836729	0.00487344,0.0100508	1.03338,0.392408	0.000294551	0.000382609
3	rs2592127	233791648	T,T	G,G	0.559642,0.661706	0.0283891,0.00454271	0.00398274,0.0090349	11.9922,0.211049	0.000294327	0.000784454
3	rs72997723	233460159	NA,A	NA,G	NA,0.943452	NA,-0.0139408	NA,0.018507	NA,0.345547	0.000293532	0.000385344
3	rs149546461	233523497	NA,A	NA,T	NA,0.958333	NA,0.0163241	NA,0.0213919	NA,0.351243	0.000293417	0.000384693
3	rs78493875	233521636	NA,A	NA,G	NA,0.962302	NA,0.0164148	NA,0.0224433	NA,0.332977	0.000293325	0.00038641
3	rs56279626	233919481	T,T	A,A	0.574553,0.967262	0.0128589,-0.0201539	0.003999,0.0240217	2.88536,0.396339	0.000293214	0.000436464
3	rs141160764	234091926	NA,A	NA,G	NA,0.96627	NA,0.0176333	NA,0.023678	NA,0.340613	0.000291961	0.000383799
3	rs142811855	233294701	NA,T	NA,G	NA,0.974206	NA,-0.0202029	NA,0.0269663	NA,0.343191	0.000291713	0.000382477
3	rs74439167	234226987	NA,G	NA,T	NA,0.955357	NA,0.0151763	NA,0.0206987	NA,0.334008	0.000291393	0.000382441
3	rs117487551	233748468	NA,T	NA,C	NA,0.962302	NA,0.0170759	NA,0.0224433	NA,0.349938	0.000290937	0.000381125
3	rs55647757	233615191	A,NA	G,NA	0.969185,NA	0.0289224,NA	0.0114407,NA	1.94041,NA	0.000290816	0.0447688
3	rs56200013	233295032	T,T	A,A	0.668986,0.906746	-0.000918122,0.0298321	0.00420153,0.0147003	0.0824822,1.3724	0.000290645	0.000379367
3	rs778345	233799633	T,T	A,A	0.694831,0.893849	0.0327508,0.0222166	0.00429368,0.0138774	13.6215,0.961	0.0002904	0.000469406
3	rs148205121	233874668	NA,T	NA,C	NA,0.981151	NA,-0.022772	NA,0.0314332	NA,0.329026	0.000290356	0.000380464
3	rs6760912	234110944	G,G	A,A	0.465209,0.043651	-0.00723763,0.0184811	0.00396391,0.0209217	1.16834,0.423599	0.000290293	0.000347264
3	rs2697768	233270917	C,C	A,A	0.676938,0.90873	-0.0015272,0.0273381	0.00422788,0.014843	0.143916,1.18374	0.000289883	0.000379616
3	rs11901748	233920818	NA,A	NA,G	NA,0.958333	NA,-0.0156211	NA,0.0213919	NA,0.332315	0.000289729	0.000379594
3	rs143871857	233965933	T,NA	C,NA	0.982107,NA	0.0210421,NA	0.014915,NA	0.800508,NA	0.000289282	0.000361497
3	rs55927272	233294992	T,T	G,G	0.668986,0.906746	-0.000918122,0.0297862	0.00420153,0.0147003	0.0824822,1.36915	0.000288944	0.000377154
3	rs34513284	233916965	C,C	A,A	0.570577,0.967262	0.0122558,-0.0224159	0.00399429,0.0240217	2.66703,0.455012	0.000288641	0.000425357
3	rs141530644	234156086	NA,A	NA,G	NA,0.97619	NA,0.0204936	NA,0.0280389	NA,0.332696	0.000288481	0.000379265
3	rs2697774	233343798	NA,T	NA,C	NA,0.977182	NA,0.0203384	NA,0.0286274	NA,0.321097	0.000288286	0.000378448
3	rs4973052	233555241	NA,T	NA,C	NA,0.750992	NA,-0.00885047	NA,0.00988505	NA,0.431088	0.000287911	0.000377588
3	rs78886327	234087452	NA,A	NA,C	NA,0.786706	NA,-0.0074214	NA,0.0104354	NA,0.321505	0.000287781	0.000382696
3	rs61669959	233968240	T,NA	C,NA	0.954274,NA	-0.0128984,NA	0.00946506,NA	0.762046,NA	0.000287074	0.000354884
3	rs70958387	234073091	NA,A	NA,G	NA,0.973214	NA,0.01925	NA,0.0264757	NA,0.33052	0.000286974	0.000378563
3	rs34865199	234111553	G,G	A,A	0.802187,0.968254	0.00563363,-0.0380662	0.00496334,0.0243817	0.591158,0.92642	0.000286909	0.000349142
3	rs2102788	233805812	A,A	G,G	0.311133,0.106151	-0.0321214,-0.022464	0.0042707,0.0138774	13.2659,0.976735	0.000286795	0.000393908
3	rs146216798	234072176	NA,A	NA,G	NA,0.973214	NA,0.0191886	NA,0.0264757	NA,0.329201	0.000286528	0.000377969
3	rs6717732	233935616	NA,C	NA,T	NA,0.964286	NA,-0.0164114	NA,0.0230345	NA,0.322234	0.00028627	0.000375629
3	rs57128718	233822284	T,T	C,C	0.82505,0.669643	0.00787658,0.011396	0.00520406,0.00908845	0.885584,0.678033	0.000285906	0.000362626
3	rs36171341	234055732	G,G	A,A	0.552684,0.368056	-0.0050596,-0.0153509	0.00397643,0.00886353	0.692006,1.07941	0.000285665	0.000342346
3	rs7586864	233535585	NA,A	NA,G	NA,0.991071	NA,-0.0333327	NA,0.0454422	NA,0.334192	0.000285327	0.000374323
3	rs11900969	233915386	NA,A	NA,G	NA,0.958333	NA,-0.0150431	NA,0.0213919	NA,0.317023	0.000284536	0.000373024
3	rs192753734	233298409	NA,T	NA,C	NA,0.968254	NA,-0.0172211	NA,0.0243817	NA,0.318764	0.000284234	0.000372816
3	rs16829229	233416410	NA,A	NA,C	NA,0.950397	NA,-0.0137333	NA,0.0196877	NA,0.313851	0.000284218	0.00037402
3	rs149253134	234226774	NA,T	NA,C	NA,0.987103	NA,0.0268255	NA,0.0378862	NA,0.319745	0.000283612	0.000373352
3	rs10203110	233451949	NA,G	NA,T	NA,0.941468	NA,-0.0126922	NA,0.0182098	NA,0.313538	0.000283532	0.000372734
3	rs4973051	233554743	NA,T	NA,A	NA,0.751984	NA,-0.00862634	NA,0.00989826	NA,0.416256	0.000283409	0.000371758
3	rs79999858	233335519	NA,T	NA,C	NA,0.989087	NA,0.0291392	NA,0.0411453	NA,0.319829	0.000282913	0.000372764
3	rs141392009	234056356	NA,A	NA,G	NA,0.969246	NA,0.017519	NA,0.0247591	NA,0.319476	0.000282893	0.000373359
3	rs111792921	233837756	A,NA	T,NA	0.862823,NA	-0.00599511,NA	0.00574696,NA	0.527441,NA	0.000282782	0.000431099
3	rs1729229	233369785	A,A	G,G	0.55169,0.694444	0.00518632,0.0184161	0.0039756,0.00927981	0.716584,1.32609	0.000282734	0.000363936
3	rs2853374	233244586	G,G	C,C	0.05666,0.065476	-0.0188753,-0.014847	0.00855199,0.0172809	1.56376,0.408653	0.000282523	0.000352439
3	rs10179940	233910118	G,G	A,A	0.515905,0.65377	0.012232,-0.00339268	0.0039563,0.0089848	2.70124,0.151364	0.00028178	0.000413821
3	rs147030167	234057679	NA,A	NA,T	NA,0.969246	NA,0.0173212	NA,0.0247591	NA,0.31499	0.000281432	0.000371411
3	rs118005499	234123318	NA,C	NA,G	NA,0.962302	NA,0.0155717	NA,0.0224433	NA,0.311766	0.000281112	0.000368293
3	rs145996746	233457865	NA,G	NA,C	NA,0.96131	NA,-0.015543	NA,0.0221651	NA,0.315913	0.00028093	0.000368118
3	rs150294426	233951545	NA,A	NA,G	NA,0.982143	NA,-0.0216083	NA,0.0322783	NA,0.298245	0.00027939	0.000366374
3	rs147635665	233713124	NA,G	NA,T	NA,0.939484	NA,-0.0118923	NA,0.0179277	NA,0.294899	0.00027861	0.00036567
3	rs139288887	233456391	NA,T	NA,C	NA,0.96131	NA,-0.0152429	NA,0.0221651	NA,0.30835	0.000278522	0.000364981
3	rs147786898	234054515	A,A	G,G	0.692843,0.380952	-0.00369775,-0.0183726	0.0042859,0.0088025	0.410873,1.43333	0.000278186	0.000343065
3	rs7574722	233861140	C,NA	G,NA	0.16004,NA	-0.0106088,NA	0.00539257,NA	1.3085,NA	0.000277777	0.000339123
3	rs778344	233798909	A,A	G,G	0.694831,0.893849	0.0326576,0.0221065	0.00429368,0.0138774	13.5485,0.954037	0.000277476	0.000433014
3	rs2276559	233451163	T,T	C,C	0.725646,0.674603	0.00886099,0.00509812	0.0044312,0.00912373	1.34166,0.23934	0.000277396	0.000332092
3	rs4973576	233806771	A,A	C,C	0.311133,0.104167	-0.0318928,-0.0231143	0.0042707,0.0139934	13.0886,1.00623	0.00027729	0.000365908
3	rs76928776	233687666	NA,G	NA,A	NA,0.939484	NA,-0.0117383	NA,0.0179277	NA,0.290201	0.000277115	0.000363714
3	rs113848123	234089092	C,NA	T,NA	0.986084,NA	0.0217139,NA	0.0168779,NA	0.702771,NA	0.000276941	0.000357584
3	rs55938845	233547678	NA,A	NA,C	NA,0.991071	NA,-0.031123	NA,0.0454422	NA,0.30679	0.000276562	0.00036286
3	rs115806420	234147720	T,NA	A,NA	0.989066,NA	-0.0183027,NA	0.0190121,NA	0.474042,NA	0.000276056	0.00038203
3	rs112193542	233519406	NA,C	NA,G	NA,0.993056	NA,0.0329368	NA,0.0514752	NA,0.282109	0.000275862	0.00036277
3	rs141883680	233909729	NA,A	NA,C	NA,0.982143	NA,0.0214828	NA,0.0322783	NA,0.296109	0.000275777	0.000361204
3	rs62191567	233416112	A,NA	G,NA	0.916501,NA	-0.0130391,NA	0.00714714,NA	1.16689,NA	0.000275692	0.000341268
3	rs79047794	233685324	NA,G	NA,A	NA,0.930556	NA,0.00951787	NA,0.0168156	NA,0.243071	0.000275472	0.00036202
3	rs146067543	233666483	NA,T	NA,C	NA,0.962302	NA,-0.0140974	NA,0.0224433	NA,0.275793	0.000275156	0.000363331
3	rs187066525	233609465	T,NA	C,NA	0.99006,NA	-0.00491993,NA	0.01993,NA	0.0941953,NA	0.000275118	0.00037525
3	rs111935646	233967367	C,NA	G,NA	0.954274,NA	-0.0126065,NA	0.00946506,NA	0.737798,NA	0.000274746	0.000340068
3	rs34748742	233819215	T,T	C,C	0.824056,0.669643	0.00816147,0.0103383	0.00519247,0.00908845	0.935545,0.592912	0.000274441	0.000347915
3	rs117625182	233877130	NA,A	NA,G	NA,0.957341	NA,0.0132708	NA,0.0211527	NA,0.275389	0.000273614	0.000358788
3	rs146002464	233943350	NA,A	NA,G	NA,0.982143	NA,-0.0203517	NA,0.0322783	NA,0.277069	0.00027277	0.000357731
3	rs117383631	233355415	NA,T	NA,C	NA,0.896825	NA,0.00888909	NA,0.0140528	NA,0.278167	0.000272631	0.000358035
3	rs11695991	233900089	C,NA	A,NA	0.983101,NA	0.00612298,NA	0.0153396,NA	0.161293,NA	0.000272407	0.000349691
3	rs1980168	233806232	G,G	T,T	0.311133,0.106151	-0.031986,-0.0224345	0.0042707,0.0138774	13.1607,0.974854	0.000272297	0.000364829
3	rs72997728	233461919	NA,T	NA,C	NA,0.938492	NA,-0.0113631	NA,0.0177919	NA,0.281466	0.000272014	0.000357109
3	rs72991918	233405749	NA,C	NA,G	NA,0.947421	NA,-0.0121072	NA,0.0191524	NA,0.277951	0.000271863	0.000357304
3	rs3754577	233895587	NA,T	NA,C	NA,0.888889	NA,-0.00822854	NA,0.0136019	NA,0.263436	0.000271756	0.000356871
3	rs11684636	233691895	A,A	G,G	0.77833,0.891865	-0.0262201,-0.00116689	0.00475997,0.0137648	7.44129,0.0303784	0.000271501	0.000314346
3	rs6437082	233862416	C,NA	A,NA	0.16004,NA	-0.0105174,NA	0.00539257,NA	1.29129,NA	0.000271232	0.000331409
3	rs77669217	233284590	NA,A	NA,G	NA,0.9375	NA,-0.0110732	NA,0.0176595	NA,0.275207	0.000271131	0.000355479
3	rs6718179	233841682	C,C	A,A	0.417495,0.848214	-0.0112893,-0.00360336	0.00400926,0.0119134	2.31287,0.117875	0.000271119	0.000637524
3	rs144914487	233954045	NA,G	NA,A	NA,0.982143	NA,-0.0199476	NA,0.0322783	NA,0.270364	0.000270755	0.000355102
3	rs73995854	233523484	C,C	T,T	0.931412,0.996032	-0.0102346,0.125237	0.00782246,0.0679934	0.719534,1.18383	0.000270743	0.000327896
3	rs113740209	233519085	NA,A	NA,G	NA,0.989087	NA,-0.0264494	NA,0.0411453	NA,0.283717	0.000270698	0.000354957
3	rs6732267	233699634	A,NA	G,NA	0.970179,NA	0.029107,NA	0.0116239,NA	1.91088,NA	0.000270638	0.0324484
3	rs145397185	233313258	A,NA	G,NA	0.986084,NA	0.024721,NA	0.0168779,NA	0.844652,NA	0.000270516	0.00036511
3	rs77331313	234108731	NA,A	NA,G	NA,0.93254	NA,0.0105583	NA,0.017043	NA,0.271175	0.000270348	0.000354727
3	rs142271493	233517235	NA,T	NA,A	NA,0.959325	NA,0.0136783	NA,0.0216401	NA,0.277915	0.00027001	0.000354311
3	rs72997730	233461978	NA,A	NA,G	NA,0.940476	NA,-0.0112918	NA,0.0180669	NA,0.274112	0.00026968	0.000354137
3	rs146554627	234062354	NA,A	NA,G	NA,0.97123	NA,0.016051	NA,0.0255725	NA,0.275541	0.000269437	0.000355258
3	rs116194047	234228737	A,NA	G,NA	0.979125,NA	-0.0138705,NA	0.0138296,NA	0.500478,NA	0.000269275	0.000341466
3	rs77399214	233502664	G,NA	A,NA	0.989066,NA	-0.0359208,NA	0.0190121,NA	1.23031,NA	0.000269238	0.00034166
3	rs143988682	233542418	NA,C	NA,G	NA,0.991071	NA,-0.0289254	NA,0.0454422	NA,0.280313	0.000268697	0.000352577
3	rs1446309	233679478	NA,C	NA,T	NA,0.881944	NA,0.00937683	NA,0.0132476	NA,0.319608	0.000268651	0.000353465
3	rs6743851	233862659	C,NA	T,NA	0.16004,NA	-0.0104739,NA	0.00539257,NA	1.28314,NA	0.000268196	0.000327829
3	rs6437083	233862591	C,NA	T,NA	0.16004,NA	-0.0104739,NA	0.00539257,NA	1.28314,NA	0.000268196	0.000327829
3	rs142233894	233543223	NA,A	NA,G	NA,0.991071	NA,-0.0286214	NA,0.0454422	NA,0.27671	0.000267673	0.000351237
3	rs141542978	233774427	T,NA	C,NA	0.983101,NA	0.0104095,NA	0.0153396,NA	0.303304,NA	0.000267673	0.000343629
3	rs1996342	233805499	C,C	T,T	0.311133,0.106151	-0.0318928,-0.0225693	0.0042707,0.0138774	13.0886,0.983472	0.000267279	0.00035295
3	rs143172481	234080110	G,G	A,A	0.986084,0.911706	-0.00602418,0.0339385	0.0168779,0.0150664	0.141977,1.61466	0.000267191	0.000333859
3	rs11681114	234089471	A,NA	C,NA	0.940358,NA	0.0165356,NA	0.00834865,NA	1.32209,NA	0.000267139	0.000336812
3	rs116231978	233311935	NA,G	NA,A	NA,0.958333	NA,-0.0128637	NA,0.0213919	NA,0.261523	0.0002667	0.000349198
3	rs4973525	233243876	NA,T	NA,G	NA,0.96627	NA,0.0144402	NA,0.023678	NA,0.266036	0.000266496	0.000349473
3	rs117849966	233891141	NA,T	NA,C	NA,0.869048	NA,0.00788279	NA,0.0126714	NA,0.272555	0.000265884	0.00034827
3	rs10193403	233802683	A,A	T,T	0.680915,0.72619	-0.0280969,0.000787955	0.0042417,0.00958635	10.4563,0.0294248	0.000265718	0.000442198
3	rs9678397	233859620	T,NA	C,NA	0.157058,NA	-0.0105542,NA	0.00543389,NA	1.28314,NA	0.000265257	0.000322489
3	rs1400348	233863591	C,NA	T,NA	0.16004,NA	-0.0104304,NA	0.00539257,NA	1.27501,NA	0.000265211	0.000324309
3	rs79118474	233958490	NA,G	NA,A	NA,0.954365	NA,-0.0119625	NA,0.0204832	NA,0.252426	0.000264972	0.000347478
3	rs78938585	233540266	NA,T	NA,C	NA,0.991071	NA,-0.0277931	NA,0.0454422	NA,0.266969	0.000264958	0.000347688
3	rs1656398	233427852	G,G	A,A	0.738569,0.713294	-0.0075273,-0.0112083	0.00449951,0.00945258	1.02529,0.627595	0.000264926	0.000325019
3	rs138607696	233540863	NA,T	NA,C	NA,0.991071	NA,-0.0277174	NA,0.0454422	NA,0.266084	0.000264715	0.000347371
3	rs144828012	234065545	NA,A	NA,C	NA,0.97123	NA,0.0152106	NA,0.0255725	NA,0.25808	0.000264496	0.000348679
3	rs115832348	233661904	A,NA	G,NA	0.983101,NA	0.0403372,NA	0.0153396,NA	2.06812,NA	0.000264413	0.000338926
3	rs9917366	233915793	T,T	C,C	0.572565,0.967262	0.0119877,-0.0236863	0.00399661,0.0240217	2.56791,0.489301	0.000264408	0.000399685
3	rs62191568	233416195	T,NA	C,NA	0.918489,NA	-0.0121592,NA	0.00722595,NA	1.03419,NA	0.000264094	0.000326396
3	rs75633500	233533329	NA,C	NA,T	NA,0.977182	NA,-0.0161745	NA,0.0286274	NA,0.242549	0.000264016	0.000347245
3	rs188358197	233354373	NA,C	NA,T	NA,0.979167	NA,-0.0176786	NA,0.0299292	NA,0.255915	0.00026398	0.000345589
3	rs147825864	233896149	NA,T	NA,G	NA,0.985119	NA,-0.0207261	NA,0.0353055	NA,0.254012	0.000263583	0.000345658
3	rs6746888	233841908	T,T	C,C	0.426441,0.853175	-0.0107051,-0.00418414	0.0039978,0.0120777	2.13009,0.137263	0.000263198	0.000672423
3	rs3762588	234217462	NA,G	NA,A	NA,0.813492	NA,-0.00650872	NA,0.0109743	NA,0.257178	0.00026281	0.000344391
3	rs142008642	233627239	NA,A	NA,G	NA,0.973214	NA,0.0138868	NA,0.0264757	NA,0.221905	0.000262452	0.000344112
3	rs1881493	233354290	NA,T	NA,C	NA,0.899802	NA,0.00801596	NA,0.0142364	NA,0.241547	0.000262232	0.000344438
3	rs1441091	234139862	A,NA	G,NA	0.300199,NA	-0.00404976,NA	0.00431368,NA	0.45864,NA	0.000262079	0.000336433
3	rs1980169	233806297	A,A	G,G	0.311133,0.106151	-0.0318928,-0.0223795	0.0042707,0.0138774	13.0886,0.97135	0.000261943	0.0003459
3	rs4973589	233838572	NA,A	NA,G	NA,0.989087	NA,0.0230746	NA,0.0411453	NA,0.240386	0.000261853	0.000343936
3	rs56194420	233815353	T,T	C,C	0.790258,0.90873	-0.0243237,-0.0105294	0.00485638,0.014843	6.26102,0.320495	0.000261824	0.000378978
3	rs6728119	233272528	T,T	G,G	0.821074,0.96627	0.000639537,0.0508176	0.00515836,0.023678	0.0451159,1.49679	0.000261522	0.000311027
3	rs186137350	233317395	NA,C	NA,T	NA,0.988095	NA,-0.0222371	NA,0.0394133	NA,0.242136	0.000260496	0.000341101
3	rs150347045	233956301	NA,A	NA,G	NA,0.982143	NA,-0.0176757	NA,0.0322783	NA,0.233615	0.00026041	0.000341602
3	rs138405868	233541211	NA,G	NA,A	NA,0.991071	NA,-0.0262998	NA,0.0454422	NA,0.249679	0.000260336	0.000341646
3	rs116855044	233300221	NA,A	NA,G	NA,0.96627	NA,-0.0133474	NA,0.023678	NA,0.241881	0.000260267	0.000343344
3	rs76072155	234203233	NA,A	NA,C	NA,0.813492	NA,-0.00627633	NA,0.0109743	NA,0.246124	0.000260144	0.000340966
3	rs57415275	233890511	NA,G	NA,C	NA,0.869048	NA,0.00735989	NA,0.0126714	NA,0.25076	0.000260052	0.000340703
3	rs12475023	233964610	C,C	T,T	0.939364,0.984127	-0.016445,-0.0116096	0.00828432,0.0342017	1.32665,0.134141	0.000260022	0.00036941
3	rs60185884	233748010	NA,A	NA,G	NA,0.988095	NA,0.0200505	NA,0.0394133	NA,0.213997	0.000259062	0.000340651
3	rs187795452	234161202	A,NA	T,NA	0.95328,NA	0.011002,NA	0.0093687,NA	0.619319,NA	0.000257825	0.000321062
3	rs117584396	234195096	NA,C	NA,A	NA,0.955357	NA,0.0112068	NA,0.0206987	NA,0.230465	0.000257666	0.00033808
3	rs10201557	233987558	C,C	A,A	0.469185,0.660714	0.00637423,0.00717273	0.00396183,0.00902845	0.968042,0.369645	0.000257584	0.000313261
3	rs77697666	233355110	NA,T	NA,C	NA,0.89881	NA,0.00748762	NA,0.0141743	NA,0.223791	0.00025747	0.000338157
3	rs77027134	233693426	NA,G	NA,A	NA,0.907738	NA,-0.00952788	NA,0.0147711	NA,0.284913	0.000257196	0.000337123
3	rs142158720	234061735	NA,T	NA,C	NA,0.97123	NA,0.0138267	NA,0.0255725	NA,0.230088	0.00025712	0.000338851
3	rs117999817	234203800	NA,G	NA,A	NA,0.965278	NA,-0.0122356	NA,0.0233493	NA,0.221659	0.000257083	0.000338957
3	rs138465712	234221301	NA,G	NA,A	NA,0.969246	NA,-0.0130401	NA,0.0247591	NA,0.222997	0.000256789	0.000338233
3	rs148986822	233628455	NA,A	NA,C	NA,0.929563	NA,0.00727658	NA,0.0167057	NA,0.178391	0.0002566	0.000337247
3	rs4581888	233930081	G,G	A,A	0.811133,0.878968	-0.0012403,-0.028491	0.00505144,0.0131059	0.0936416,1.52707	0.000256571	0.000348349
3	rs2592118	233792425	T,T	C,C	0.558648,0.661706	0.0281485,0.00454271	0.00398179,0.0090349	11.8077,0.211049	0.000256565	0.000663338
3	rs138935419	234063683	NA,C	NA,A	NA,0.97123	NA,0.0137025	NA,0.0255725	NA,0.227621	0.000256502	0.000338028
3	rs80106733	234080309	C,C	A,A	0.986084,0.911706	-0.00543962,0.0336804	0.0168779,0.0150664	0.126545,1.59539	0.000256357	0.000320177
3	rs72997727	233461777	NA,C	NA,A	NA,0.940476	NA,-0.00954746	NA,0.0180669	NA,0.22389	0.000256318	0.000336623
3	rs140886320	233472590	NA,A	NA,G	NA,0.994048	NA,-0.0302208	NA,0.0555718	NA,0.231681	0.000256183	0.000336677
3	rs150839684	234062202	NA,A	NA,C	NA,0.97123	NA,0.013623	NA,0.0255725	NA,0.226047	0.000256111	0.000337506
3	rs144020963	234221303	T,NA	C,NA	0.983101,NA	-0.012968,NA	0.0153396,NA	0.400234,NA	0.000255986	0.000320543
3	rs6437070	233465847	A,A	G,G	0.552684,0.960318	-0.00920229,-0.0119121	0.00397643,0.0218976	1.68494,0.23177	0.000255828	0.000366232
3	rs142175689	233970416	NA,T	NA,C	NA,0.988095	NA,-0.0201806	NA,0.0394133	NA,0.215645	0.000255486	0.000335113
3	rs78199310	233915102	NA,A	NA,C	NA,0.979167	NA,0.0161539	NA,0.0299292	NA,0.229605	0.000255435	0.000336223
3	rs78931617	233964332	NA,T	NA,A	NA,0.955357	NA,-0.0106033	NA,0.0206987	NA,0.215765	0.000255042	0.000334266
3	rs7581229	233954350	NA,G	NA,T	NA,0.982143	NA,-0.0162766	NA,0.0322783	NA,0.211775	0.000254821	0.000334311
3	rs138933943	233680542	NA,A	NA,T	NA,0.984127	NA,0.0180892	NA,0.0342017	NA,0.224115	0.000254814	0.000334661
3	rs4073363	233929545	A,A	G,G	0.514911,0.09623	-0.00956912,0.0137216	0.00395606,0.014495	1.80772,0.463668	0.000254461	0.000364405
3	rs181103544	233512589	NA,T	NA,C	NA,0.923611	NA,0.00831637	NA,0.0160932	NA,0.218013	0.000254341	0.000334483
3	rs6718696	233842111	C,C	A,A	0.424453,0.853175	-0.0106667,-0.00439432	0.00400022,0.0120777	2.11555,0.1451	0.0002543	0.000599369
3	rs141947881	234065243	NA,T	NA,C	NA,0.97123	NA,0.0131693	NA,0.0255725	NA,0.21712	0.000253931	0.0003346
3	rs146203233	233963409	T,NA	C,NA	0.984095,NA	-0.0153084,NA	0.0158037,NA	0.477925,NA	0.000253796	0.000353355
3	rs149376499	233920421	NA,G	NA,C	NA,0.989087	NA,-0.0204344	NA,0.0411453	NA,0.207999	0.000253771	0.00033281
3	rs11885626	233854397	A,NA	G,NA	0.156064,NA	-0.0103571,NA	0.00544795,NA	1.24194,NA	0.000253195	0.000308544
3	rs10201913	233346074	C,C	T,T	0.952286,0.986111	-0.00542806,0.0768951	0.00927543,0.0365264	0.253049,1.45254	0.000252848	0.000339791
3	rs112925323	233952123	NA,A	NA,G	NA,0.982143	NA,-0.0157164	NA,0.0322783	NA,0.203198	0.000252741	0.000331598
3	rs56011339	233383444	T,NA	C,NA	0.981113,NA	-0.0246778,NA	0.0145245,NA	1.0491,NA	0.000252592	0.000338623
3	rs148127775	234088376	A,NA	T,NA	0.989066,NA	0.0286339,NA	0.0190121,NA	0.87928,NA	0.000252343	0.000318222
3	rs138780582	233317587	NA,C	NA,A	NA,0.980159	NA,-0.0155734	NA,0.0306528	NA,0.213665	0.000252281	0.000330417
3	rs115427147	233281930	A,NA	G,NA	0.973161,NA	0.0126312,NA	0.0122339,NA	0.520211,NA	0.00025207	0.000323443
3	rs16829286	233439870	NA,C	NA,T	NA,0.949405	NA,-0.00936483	NA,0.019504	NA,0.199888	0.0002517	0.000331062
3	rs77164147	233509852	NA,A	NA,G	NA,0.925595	NA,0.0080305	NA,0.0162889	NA,0.206203	0.000251373	0.00033055
3	rs2233384	233897414	NA,A	NA,C	NA,0.888889	NA,-0.006439	NA,0.0136019	NA,0.196586	0.000251143	0.000329834
3	rs6718812	233842190	C,C	A,A	0.419483,0.820437	-0.0108232,0.00185436	0.00400659,0.0111371	2.16077,0.0615997	0.000250983	0.000610547
3	rs117378524	234200147	NA,T	NA,C	NA,0.968254	NA,-0.0114423	NA,0.0243817	NA,0.194598	0.000250593	0.000330308
3	rs138025471	233935860	NA,A	NA,G	NA,0.982143	NA,-0.0149209	NA,0.0322783	NA,0.191185	0.000249937	0.000327941
3	rs11674444	233909548	C,C	T,T	0.516899,0.652778	0.0120974,-0.00364302	0.00395656,0.00897877	2.65139,0.16435	0.000249786	0.000365945
3	rs114911156	233285076	C,NA	A,NA	0.94334,NA	-0.00978558,NA	0.00855199,NA	0.597701,NA	0.000249755	0.000345412
3	rs2742076	233352391	A,A	G,G	0.466203,0.265873	-0.00526846,-0.0183034	0.00396336,0.00967566	0.735767,1.23261	0.00024975	0.000299948
3	rs149829075	233957816	NA,G	NA,A	NA,0.982143	NA,-0.0147239	NA,0.0322783	NA,0.188239	0.000249269	0.000327071
3	rs77287560	233510070	NA,A	NA,C	NA,0.925595	NA,0.00769368	NA,0.0162889	NA,0.196069	0.000249078	0.00032752
3	rs150614592	233953904	NA,T	NA,C	NA,0.982143	NA,-0.0146595	NA,0.0322783	NA,0.187278	0.000249053	0.000326789
3	rs184912596	234215393	NA,T	NA,C	NA,0.958333	NA,0.00969486	NA,0.0213919	NA,0.186817	0.000248977	0.000327151
3	rs6437085	233892411	T,T	C,C	0.212724,0.496032	-0.00292459,0.0185379	0.00483134,0.00854962	0.26364,1.52089	0.000248896	0.000320385
3	rs141569550	233266297	NA,A	NA,G	NA,0.967262	NA,-0.0114232	NA,0.0240217	NA,0.197633	0.000248876	0.000328008
3	rs117325019	233724237	NA,A	NA,G	NA,0.945437	NA,-0.0085107	NA,0.0188207	NA,0.186335	0.000248482	0.000326444
3	rs146523041	234057178	T,T	C,C	0.55169,0.37004	-0.00465182,-0.015299	0.0039756,0.00885365	0.616249,1.07578	0.000248213	0.000298532
3	rs74830047	233601770	NA,G	NA,A	NA,0.978175	NA,0.0135313	NA,0.0292559	NA,0.191308	0.000247911	0.000325965
3	rs117270732	233532862	NA,T	NA,C	NA,0.982143	NA,0.0147995	NA,0.0322783	NA,0.189368	0.000247665	0.000325739
3	rs143845894	234222895	NA,T	NA,G	NA,0.979167	NA,-0.0136883	NA,0.0299292	NA,0.188817	0.000247532	0.000325636
3	rs116953396	233737102	NA,A	NA,G	NA,0.881944	NA,0.00718461	NA,0.0132476	NA,0.230925	0.000247453	0.000325451
3	rs141625372	233961553	NA,G	NA,A	NA,0.986111	NA,-0.0163205	NA,0.0365264	NA,0.183753	0.000247371	0.000324508
3	rs117376301	233462202	NA,T	NA,C	NA,0.965278	NA,0.0107211	NA,0.0233493	NA,0.189687	0.000247323	0.00032469
3	rs55761442	233507683	NA,T	NA,C	NA,0.925595	NA,0.00742239	NA,0.0162889	NA,0.188005	0.000247317	0.000325193
3	rs142776099	233421724	NA,G	NA,A	NA,0.97123	NA,-0.0110423	NA,0.0255725	NA,0.176601	0.000247155	0.000326798
3	rs140671487	234201922	NA,T	NA,C	NA,0.975198	NA,-0.0120505	NA,0.0274863	NA,0.179744	0.000246246	0.000324241
3	rs148924241	234119985	NA,C	NA,A	NA,0.962302	NA,0.0102668	NA,0.0224433	NA,0.188865	0.000246243	0.000323615
3	rs150602705	234205442	NA,T	NA,C	NA,0.968254	NA,-0.0104016	NA,0.0243817	NA,0.174146	0.000246068	0.000324253
3	rs72993914	233417316	NA,A	NA,G	NA,0.919643	NA,-0.00658705	NA,0.0157247	NA,0.17051	0.00024595	0.00032454
3	rs76462407	233506668	NA,A	NA,G	NA,0.925595	NA,0.00715874	NA,0.0162889	NA,0.180252	0.000245677	0.000323029
3	rs2014448	233243660	C,C	T,T	0.055666,0.058532	-0.0191903,-0.0100948	0.00862346,0.0182097	1.58407,0.237073	0.000245602	0.000306665
3	rs70958386	233995065	NA,A	NA,C	NA,0.891865	NA,0.00597376	NA,0.0137648	NA,0.177637	0.000245599	0.000323948
3	rs79851246	234096799	NA,T	NA,C	NA,0.882937	NA,-0.00574447	NA,0.0132962	NA,0.176712	0.000245476	0.000322988
3	rs79295824	233513559	NA,G	NA,C	NA,0.994048	NA,0.0231878	NA,0.0555718	NA,0.169739	0.000245431	0.000322571
3	rs62192905	234136755	A,NA	G,NA	0.940358,NA	0.0101755,NA	0.00834865,NA	0.651864,NA	0.000244858	0.000317907
3	rs79025277	233506046	NA,G	NA,A	NA,0.923611	NA,0.00694248	NA,0.0160932	NA,0.176406	0.000244725	0.000321599
3	rs117110998	234199765	NA,G	NA,A	NA,0.965278	NA,-0.0096204	NA,0.0233493	NA,0.167284	0.000244582	0.000322242
3	rs36134067	234056814	A,A	G,G	0.550696,0.37004	-0.00465086,-0.0148906	0.00397478,0.00885365	0.616249,1.03341	0.000244327	0.000293952
3	rs117023435	233253359	NA,T	NA,G	NA,0.973214	NA,0.0110524	NA,0.0264757	NA,0.169831	0.000244223	0.000320518
3	rs117307467	233252542	NA,C	NA,G	NA,0.973214	NA,0.0110146	NA,0.0264757	NA,0.16916	0.000244088	0.000320342
3	rs143519991	233252872	NA,A	NA,G	NA,0.973214	NA,0.0110146	NA,0.0264757	NA,0.16916	0.000244088	0.000320342
3	rs117550132	233253329	NA,C	NA,G	NA,0.973214	NA,0.0110146	NA,0.0264757	NA,0.16916	0.000244088	0.000320342
3	rs374566933	233900857	A,NA	G,NA	0.864811,NA	0.0116995,NA	0.0057824,NA	1.36611,NA	0.000244061	0.000299244
3	rs148203156	233316815	T,T	C,C	0.77336,0.964286	0.00186271,0.0502948	0.00472259,0.0230345	0.159099,1.53756	0.000243885	0.000315261
3	rs139477938	233925660	NA,A	NA,G	NA,0.973214	NA,-0.010971	NA,0.0264757	NA,0.168389	0.000243705	0.000320143
3	rs184792143	233511139	NA,G	NA,T	NA,0.994048	NA,0.0221813	NA,0.0555718	NA,0.161286	0.000243692	0.000320281
3	rs112086583	233246876	NA,T	NA,A	NA,0.973214	NA,0.0108859	NA,0.0264757	NA,0.166884	0.000243631	0.000319746
3	rs189103070	233515815	NA,G	NA,C	NA,0.994048	NA,0.0220703	NA,0.0555718	NA,0.16036	0.000243506	0.000320035
3	rs111486787	233817236	NA,C	NA,T	NA,0.989087	NA,-0.0160197	NA,0.0411453	NA,0.156754	0.000243326	0.000320229
3	rs141051364	233620962	NA,C	NA,T	NA,0.967262	NA,0.00837698	NA,0.0240217	NA,0.138289	0.00024291	0.000318664
3	rs117867613	233885196	NA,T	NA,C	NA,0.988095	NA,0.0147693	NA,0.0394133	NA,0.150051	0.000242867	0.000318742
3	rs115228258	233957043	A,NA	G,NA	0.968191,NA	0.0191974,NA	0.0112664,NA	1.0536,NA	0.000242596	0.000300016
3	rs12471097	233420675	NA,T	NA,C	NA,0.97123	NA,-0.00981476	NA,0.0255725	NA,0.154204	0.000242517	0.000320458
3	rs75829670	233309107	NA,T	NA,C	NA,0.987103	NA,0.0152789	NA,0.0378862	NA,0.163208	0.000242466	0.000319003
3	rs9288685	233987114	C,C	T,T	0.468191,0.659722	0.00642121,0.00716765	0.00396233,0.00902206	0.978353,0.369645	0.000242322	0.000294656
3	rs7569497	234136959	A,A	G,G	0.843936,0.964286	0.00879337,-0.027703	0.00544795,0.0230345	0.972599,0.63997	0.000242206	0.000334856
3	rs189992347	233930707	NA,A	NA,G	NA,0.982143	NA,-0.0124019	NA,0.0322783	NA,0.154395	0.000242162	0.00031781
3	rs6718592	233842049	G,G	A,A	0.424453,0.853175	-0.0105769,-0.00428924	0.00400022,0.0120777	2.08663,0.14117	0.000242046	0.000566058
3	rs74444807	233930978	NA,G	NA,C	NA,0.964286	NA,0.00820848	NA,0.0230345	NA,0.141719	0.000241744	0.000317969
3	rs78191154	234242884	NA,T	NA,C	NA,0.975198	NA,0.011245	NA,0.0274863	NA,0.165925	0.000241641	0.000317711
3	rs147341439	233866496	NA,A	NA,G	NA,0.960318	NA,-0.00939209	NA,0.0218976	NA,0.175231	0.000241394	0.000316772
3	rs146741135	233955975	NA,G	NA,T	NA,0.982143	NA,-0.0121153	NA,0.0322783	NA,0.15033	0.00024138	0.000316791
3	rs180741169	233938124	NA,T	NA,C	NA,0.982143	NA,-0.0120278	NA,0.0322783	NA,0.149093	0.000241145	0.000316485
3	rs150194945	233512692	NA,A	NA,G	NA,0.958333	NA,0.00834747	NA,0.0213919	NA,0.157155	0.000241134	0.000316534
3	rs112843250	233250289	NA,T	NA,C	NA,0.973214	NA,0.010134	NA,0.0264757	NA,0.153728	0.000241082	0.000316424
3	rs111285215	233251559	NA,G	NA,A	NA,0.973214	NA,0.0100245	NA,0.0264757	NA,0.151834	0.000240728	0.000315963
3	rs138469124	233811136	NA,T	NA,C	NA,0.989087	NA,-0.0147445	NA,0.0411453	NA,0.142619	0.000240581	0.000316576
3	rs11680711	234105400	G,G	A,A	0.455268,0.55754	-0.00684805,-0.00266268	0.00397022,0.00860653	1.07287,0.120885	0.000240508	0.000320095
3	rs145004143	233933300	NA,A	NA,G	NA,0.982143	NA,-0.0117494	NA,0.0322783	NA,0.145175	0.00024041	0.000315529
3	rs150972908	233418176	NA,C	NA,T	NA,0.97123	NA,-0.00914023	NA,0.0255725	NA,0.1422	0.000240225	0.000317317
3	rs144953555	233256601	NA,T	NA,C	NA,0.973214	NA,0.0098362	NA,0.0264757	NA,0.148588	0.000240129	0.000315183
3	rs571476057	233478555	NA,T	NA,C	NA,0.981151	NA,-0.0123533	NA,0.0314332	NA,0.158441	0.000239996	0.000315549
3	rs117301317	233261585	NA,T	NA,C	NA,0.973214	NA,0.00973307	NA,0.0264757	NA,0.146816	0.000239807	0.000314764
3	rs141252012	233933288	NA,C	NA,G	NA,0.982143	NA,-0.0115152	NA,0.0322783	NA,0.141895	0.000239807	0.000314743
3	rs28538620	234069520	G,G	A,A	0.795229,0.669643	-0.00571631,-0.0129815	0.00489958,0.00908845	0.613796,0.814768	0.000239466	0.000295205
3	rs1106208	233863424	C,NA	T,NA	0.158052,NA	-0.0103039,NA	0.00541997,NA	1.24194,NA	0.0002394	0.00029209
3	rs145498913	233635039	NA,G	NA,A	NA,0.987103	NA,-0.0124301	NA,0.0378862	NA,0.129103	0.000239164	0.000314397
3	rs78742268	233458170	NA,T	NA,C	NA,0.954365	NA,-0.00729624	NA,0.0204832	NA,0.141652	0.000239157	0.000314227
3	rs75369104	233408325	NA,A	NA,C	NA,0.969246	NA,-0.00853043	NA,0.0247591	NA,0.136414	0.000239058	0.000313707
3	rs191848727	233875073	NA,C	NA,T	NA,0.993056	NA,0.018564	NA,0.0514752	NA,0.143653	0.000238669	0.000313516
3	rs186955932	233307484	NA,T	NA,C	NA,0.987103	NA,0.0131823	NA,0.0378862	NA,0.137939	0.000237868	0.000312894
3	rs145595993	233545461	NA,T	NA,C	NA,0.991071	NA,-0.0164634	NA,0.0454422	NA,0.144401	0.000237741	0.000312133
3	rs140336420	233454132	NA,A	NA,G	NA,0.973214	NA,0.00859182	NA,0.0264757	NA,0.127525	0.000237659	0.000312296
3	rs3791723	233419843	NA,A	NA,G	NA,0.919643	NA,-0.00507064	NA,0.0157247	NA,0.126621	0.000237535	0.000313147
3	rs74545398	234171482	NA,T	NA,A	NA,0.959325	NA,-0.00710328	NA,0.0216401	NA,0.129172	0.000237436	0.000312671
3	rs116237130	233461098	NA,G	NA,A	NA,0.972222	NA,0.00928893	NA,0.0260119	NA,0.142056	0.000237394	0.000310495
3	rs139579033	233689867	C,NA	T,NA	0.982107,NA	0.0402379,NA	0.014915,NA	2.15617,NA	0.000237171	0.000306368
3	rs719791	233419046	NA,C	NA,T	NA,0.919643	NA,-0.00498641	NA,0.0157247	NA,0.124266	0.000237136	0.000312606
3	rs75091809	233279727	NA,G	NA,T	NA,0.960318	NA,-0.00720565	NA,0.0218976	NA,0.129532	0.000237046	0.000311089
3	rs144808121	234141667	NA,T	NA,C	NA,0.951389	NA,-0.00657816	NA,0.0198773	NA,0.130363	0.000237026	0.000311525
3	rs4973060	233853262	G,NA	A,NA	0.156064,NA	-0.0100843,NA	0.00544795,NA	1.19269,NA	0.000236944	0.000289517
3	rs62192899	234117020	A,NA	G,NA	0.93837,NA	-0.0112,NA	0.00822159,NA	0.761665,NA	0.000236931	0.000310807
3	rs778365	233774828	C,C	T,T	0.685885,0.704365	0.0331602,0.0120531	0.00425961,0.00936756	14.156,0.702887	0.00023674	0.000620615
3	rs2697778	233385321	NA,A	NA,G	NA,0.970238	NA,-0.00834318	NA,0.0251555	NA,0.130684	0.000236671	0.000311415
3	rs150384616	233469405	NA,A	NA,G	NA,0.992063	NA,-0.0165136	NA,0.0481747	NA,0.135631	0.00023667	0.00031073
3	rs76744094	234234723	NA,T	NA,C	NA,0.974206	NA,0.00934828	NA,0.0269663	NA,0.137366	0.000236623	0.000311091
3	rs4973571	233772856	NA,A	NA,G	NA,0.989087	NA,0.0117722	NA,0.0411453	NA,0.110815	0.000236499	0.000310804
3	rs569621189	234064313	NA,G	NA,A	NA,0.852183	NA,-0.00379772	NA,0.0120441	NA,0.123482	0.00023635	0.000309639
3	rs147768441	233262146	NA,T	NA,C	NA,0.973214	NA,0.0085176	NA,0.0264757	NA,0.12629	0.000236292	0.000310187
3	rs10498262	233417972	NA,G	NA,A	NA,0.919643	NA,-0.00480068	NA,0.0157247	NA,0.119106	0.000236282	0.000311444
3	rs6718452	233841921	G,G	A,A	0.424453,0.853175	-0.0105274,-0.00434178	0.00400022,0.0120777	2.0708,0.143132	0.000236268	0.000550205
3	rs2233389	233898951	NA,A	NA,C	NA,0.991071	NA,-0.0141274	NA,0.0454422	NA,0.121544	0.000236178	0.000309977
3	rs143069279	233787737	NA,A	NA,G	NA,0.97123	NA,-0.00708797	NA,0.0255725	NA,0.106988	0.000236085	0.000310143
3	rs143143281	233262825	NA,T	NA,C	NA,0.973214	NA,0.00840394	NA,0.0264757	NA,0.124404	0.00023599	0.000309794
3	rs117388334	234214974	NA,G	NA,A	NA,0.923611	NA,-0.00491011	NA,0.0160932	NA,0.119022	0.000235932	0.000309955
3	rs74682688	233371394	NA,T	NA,C	NA,0.909722	NA,0.00439053	NA,0.0149162	NA,0.11436	0.000235932	0.000310301
3	rs117862965	233436032	NA,A	NA,T	NA,0.963294	NA,-0.00723419	NA,0.0227328	NA,0.124757	0.000235544	0.000309019
3	rs77526780	233468454	NA,C	NA,T	NA,0.884921	NA,-0.00399157	NA,0.0133953	NA,0.115932	0.000235451	0.00030943
3	rs188306026	233454836	NA,G	NA,A	NA,0.947421	NA,-0.00583162	NA,0.0191524	NA,0.118753	0.000235185	0.000308981
3	rs147318408	234057788	T,T	C,C	0.550696,0.372024	-0.00460615,-0.0150586	0.00397478,0.00884395	0.608148,1.05245	0.00023452	0.000282527
3	rs6760560	233862990	C,NA	A,NA	0.16004,NA	-0.0101604,NA	0.00539257,NA	1.22515,NA	0.000234515	0.000287667
3	rs140191862	233528459	NA,T	NA,C	NA,0.991071	NA,-0.0141951	NA,0.0454422	NA,0.122195	0.000234261	0.000307596
3	rs75628963	234191309	NA,T	NA,C	NA,0.980159	NA,-0.00858304	NA,0.0306528	NA,0.1082	0.00023412	0.000307289
3	rs76759440	234191613	NA,T	NA,C	NA,0.980159	NA,-0.00858304	NA,0.0306528	NA,0.1082	0.00023412	0.000307289
3	rs142032579	233957294	NA,A	NA,G	NA,0.982143	NA,-0.00891607	NA,0.0322783	NA,0.106585	0.000233979	0.000307164
3	rs146997410	233262211	NA,C	NA,T	NA,0.973214	NA,0.00740832	NA,0.0264757	NA,0.108118	0.000233529	0.000306594
3	rs138060082	233956621	NA,A	NA,G	NA,0.982143	NA,-0.00848181	NA,0.0322783	NA,0.100877	0.000233157	0.000306096
3	rs117921421	233949819	NA,T	NA,G	NA,0.934524	NA,0.00382202	NA,0.0172809	NA,0.0835672	0.000232936	0.000306312
3	rs16829366	233497097	NA,A	NA,G	NA,0.782738	NA,-0.00267017	NA,0.0103658	NA,0.0986944	0.000232901	0.000306212
3	rs10460437	233487723	NA,G	NA,A	NA,0.994048	NA,-0.0159344	NA,0.0555718	NA,0.111082	0.000232885	0.000306014
3	rs117839125	233312106	NA,A	NA,G	NA,0.949405	NA,-0.00528828	NA,0.019504	NA,0.10442	0.000232883	0.000305759
3	rs77825088	233275334	NA,T	NA,C	NA,0.978175	NA,0.00768829	NA,0.0292559	NA,0.100886	0.000232813	0.000305726
3	rs73007685	233372203	NA,G	NA,A	NA,0.959325	NA,0.00601145	NA,0.0216401	NA,0.107254	0.000232812	0.000305575
3	rs55927843	233928505	NA,A	NA,G	NA,0.990079	NA,-0.0110804	NA,0.0431319	NA,0.0984003	0.000232731	0.000305523
3	rs116941627	233684965	NA,T	NA,C	NA,0.984127	NA,-0.0111546	NA,0.0342017	NA,0.128242	0.00023271	0.000305228
3	rs145160502	233267303	NA,A	NA,C	NA,0.974206	NA,0.00712083	NA,0.0269663	NA,0.101423	0.000232625	0.00030538
3	rs117968099	233464039	NA,G	NA,A	NA,0.972222	NA,-0.00705611	NA,0.0260119	NA,0.104474	0.000232559	0.000305597
3	rs189617797	233478140	NA,A	NA,G	NA,0.994048	NA,-0.0154242	NA,0.0555718	NA,0.107152	0.000232357	0.00030532
3	rs180948307	233819357	NA,A	NA,C	NA,0.980159	NA,-0.00774287	NA,0.0306528	NA,0.0965964	0.000232319	0.00030557
3	rs139896963	234195523	NA,A	NA,G	NA,0.980159	NA,-0.00765228	NA,0.0306528	NA,0.0953586	0.000232308	0.000304942
3	rs76847901	233807151	NA,A	NA,G	NA,0.97123	NA,-0.00636832	NA,0.0255725	NA,0.0951018	0.000232283	0.000305309
3	rs117941059	233486828	NA,G	NA,C	NA,0.994048	NA,-0.0153194	NA,0.0555718	NA,0.106348	0.000232251	0.00030518
3	rs141211169	233530134	NA,C	NA,T	NA,0.991071	NA,-0.0126378	NA,0.0454422	NA,0.107387	0.000232213	0.000304928
3	rs114499018	234195561	NA,A	NA,G	NA,0.980159	NA,-0.00759507	NA,0.0306528	NA,0.0945784	0.000232203	0.000304807
3	rs143309176	233956969	NA,A	NA,G	NA,0.982143	NA,-0.00794696	NA,0.0322783	NA,0.0939203	0.000232201	0.000304856
3	rs74350503	233784511	T,NA	C,NA	0.983101,NA	0.008778,NA	0.0153396,NA	0.246296,NA	0.000232198	0.000298607
3	rs10191115	233482319	A,A	G,G	0.337972,0.160714	-0.00470297,0.0212621	0.00417985,0.0116392	0.584151,1.16919	0.000232152	0.000295031
3	rs75376326	233509128	NA,G	NA,A	NA,0.963294	NA,0.00533841	NA,0.0227328	NA,0.0891949	0.000232091	0.000305167
3	rs114091489	233523309	NA,A	NA,G	NA,0.991071	NA,0.0108872	NA,0.0454422	NA,0.0911652	0.000232015	0.000304962
3	rs6761667	233407411	A,A	T,T	0.540755,0.453373	0.000319336,-0.017321	0.0039675,0.00858677	0.0287941,1.35974	0.000231991	0.000294512
3	rs3791714	233429776	NA,A	NA,G	NA,0.948413	NA,-0.00470215	NA,0.0193256	NA,0.0927156	0.00023192	0.000304842
3	rs184828116	233431131	NA,G	NA,A	NA,0.967262	NA,-0.00619573	NA,0.0240217	NA,0.0988321	0.000231868	0.000304369
3	rs12105443	234179028	NA,T	NA,C	NA,0.979167	NA,-0.00711105	NA,0.0299292	NA,0.0903396	0.000231749	0.000304204
3	rs79411920	233481546	NA,G	NA,T	NA,0.780754	NA,-0.00238972	NA,0.0103319	NA,0.0877324	0.000231521	0.000304359
3	rs141928022	233901679	NA,T	NA,C	NA,0.990079	NA,-0.00980553	NA,0.0431319	NA,0.086101	0.000231259	0.000303696
3	rs148054315	233661924	NA,A	NA,G	NA,0.974206	NA,-0.0063815	NA,0.0269663	NA,0.0899467	0.000231207	0.000303884
3	rs77498715	234197175	NA,G	NA,A	NA,0.980159	NA,-0.00696544	NA,0.0306528	NA,0.0860593	0.000231106	0.000303388
3	rs147136761	233518692	NA,C	NA,A	NA,0.962302	NA,0.00478921	NA,0.0224433	NA,0.0803878	0.000231035	0.000303798
3	rs70958389	233924931	NA,T	NA,G	NA,0.990079	NA,-0.00970804	NA,0.0431319	NA,0.0851712	0.000231005	0.000303286
3	rs72993999	233441344	NA,G	NA,A	NA,0.946429	NA,-0.00422804	NA,0.0189842	NA,0.0842001	0.000230864	0.000303479
3	rs72995924	233452202	NA,A	NA,C	NA,0.94246	NA,-0.00420329	NA,0.0183564	NA,0.0867781	0.000230856	0.000303359
3	rs74603889	234174718	NA,G	NA,C	NA,0.980159	NA,-0.00679232	NA,0.0306528	NA,0.0837389	0.000230821	0.00030302
3	rs184600934	233482649	NA,G	NA,A	NA,0.994048	NA,-0.0138104	NA,0.0555718	NA,0.0948864	0.000230816	0.00030329
3	rs3811590	233875541	NA,G	NA,C	NA,0.924603	NA,-0.00415242	NA,0.0161901	NA,0.0982254	0.00023081	0.000303928
3	rs77360230	233424526	NA,A	NA,G	NA,0.948413	NA,-0.00429012	NA,0.0193256	NA,0.0839039	0.000230808	0.000303369
3	rs74604672	233342437	NA,T	NA,G	NA,0.953373	NA,0.00450595	NA,0.0202746	NA,0.0840081	0.000230758	0.000303411
3	rs186345141	233462901	NA,A	NA,G	NA,0.951389	NA,-0.00440183	NA,0.0198773	NA,0.0836822	0.000230606	0.000303015
3	rs144237911	233948504	NA,G	NA,C	NA,0.980159	NA,-0.00668637	NA,0.0306528	NA,0.0823235	0.000230589	0.000302722
3	rs77096996	234198474	NA,T	NA,C	NA,0.980159	NA,-0.00659564	NA,0.0306528	NA,0.0811141	0.000230507	0.000302614
3	rs144936287	233901128	NA,G	NA,A	NA,0.991071	NA,-0.00973554	NA,0.0454422	NA,0.0807336	0.000230456	0.000302562
3	rs78853161	234170464	NA,T	NA,C	NA,0.980159	NA,-0.00653229	NA,0.0306528	NA,0.0802713	0.000230407	0.000302486
3	rs75402247	234177756	NA,T	NA,C	NA,0.980159	NA,-0.00648027	NA,0.0306528	NA,0.0795801	0.000230326	0.000302381
3	rs75632867	234170019	NA,C	NA,A	NA,0.980159	NA,-0.00648027	NA,0.0306528	NA,0.0795801	0.000230326	0.000302381
3	rs72617174	233265991	NA,T	NA,C	NA,0.923611	NA,-0.00367695	NA,0.0160932	NA,0.0865705	0.000230307	0.000302301
3	rs554975415	233316861	NA,T	NA,C	NA,0.984127	NA,-0.00760993	NA,0.0342017	NA,0.0841131	0.000230087	0.000301888
3	rs180979755	233903805	NA,G	NA,A	NA,0.991071	NA,-0.00916214	NA,0.0454422	NA,0.0756109	0.000229867	0.000301801
3	rs3792114	234163182	NA,G	NA,A	NA,0.964286	NA,0.00484947	NA,0.0230345	NA,0.0792228	0.00022967	0.000301672
3	rs80149599	234202036	NA,A	NA,G	NA,0.980159	NA,-0.00601698	NA,0.0306528	NA,0.0734623	0.000229634	0.000301488
3	rs80253096	233649063	NA,T	NA,C	NA,0.951389	NA,0.0023433	NA,0.0198773	NA,0.0427969	0.000229543	0.000301893
3	rs77562385	233876538	NA,C	NA,T	NA,0.853175	NA,0.00281075	NA,0.0120777	NA,0.0883222	0.000229402	0.000301017
3	rs41329144	233426419	NA,C	NA,T	NA,0.948413	NA,-0.00368475	NA,0.0193256	NA,0.0712015	0.00022936	0.000301449
3	rs148166264	233505886	NA,A	NA,G	NA,0.968254	NA,0.00490628	NA,0.0243817	NA,0.0754517	0.000229351	0.000301387
3	rs182826079	233603924	NA,T	NA,C	NA,0.997024	NA,-0.0146943	NA,0.078473	NA,0.0698345	0.000229334	0.000301401
3	rs193038299	233440770	NA,C	NA,T	NA,0.96627	NA,-0.00437006	NA,0.023678	NA,0.0687597	0.000229262	0.00030127
3	rs76589357	233843946	NA,T	NA,G	NA,0.983135	NA,0.00485728	NA,0.0331973	NA,0.0537088	0.000229212	0.000301394
3	rs145489700	233311686	NA,C	NA,A	NA,0.992063	NA,0.00929795	NA,0.0481747	NA,0.0721396	0.000229179	0.00030127
3	rs185461820	233810522	NA,G	NA,A	NA,0.989087	NA,-0.00717514	NA,0.0411453	NA,0.0647132	0.000229092	0.000301233
3	rs4257390	233929510	C,C	T,T	0.502982,0.056548	-0.0103929,0.0085931	0.00395437,0.0185069	2.06634,0.192181	0.000228926	0.000336531
3	rs147666285	233311687	NA,C	NA,G	NA,0.992063	NA,0.00894539	NA,0.0481747	NA,0.0692086	0.000228879	0.00030087
3	rs3791725	233418641	NA,A	NA,G	NA,0.948413	NA,-0.00345783	NA,0.0193256	NA,0.0665143	0.000228874	0.000300803
3	rs115756717	233259360	A,NA	G,NA	0.977137,NA	-0.0196938,NA	0.0132281,NA	0.864731,NA	0.000228688	0.000302668
3	rs117035829	233934884	NA,T	NA,C	NA,0.977182	NA,-0.0052894	NA,0.0286274	NA,0.0688416	0.000228586	0.000300673
3	rs76235116	234190781	NA,A	NA,G	NA,0.985119	NA,0.0065285	NA,0.0353055	NA,0.0689001	0.000228526	0.000300417
3	rs201791839	233688094	NA,A	NA,T	NA,0.988095	NA,0.00796086	NA,0.0394133	NA,0.0757574	0.000228479	0.000299796
3	rs72993983	233435855	NA,T	NA,C	NA,0.948413	NA,-0.00322888	NA,0.0193256	NA,0.0618262	0.000228414	0.000300192
3	rs4468805	233459663	T,T	C,C	0.727634,0.679563	0.0078591,0.00615232	0.00444126,0.00916045	1.11464,0.299446	0.000228274	0.000272798
3	rs145976437	234151741	NA,T	NA,C	NA,0.979167	NA,-0.00480657	NA,0.0299292	NA,0.0592792	0.000228221	0.000299653
3	rs62192212	233297572	NA,G	NA,C	NA,0.989087	NA,-0.00689364	NA,0.0411453	NA,0.0620099	0.000228203	0.00029966
3	rs146257116	233526887	NA,G	NA,A	NA,0.992063	NA,-0.00919964	NA,0.0481747	NA,0.0713207	0.000228155	0.000299698
3	rs143977003	234068542	NA,A	NA,G	NA,0.958333	NA,-0.00395923	NA,0.0213919	NA,0.0689665	0.00022786	0.000299181
3	rs77128632	234206240	NA,A	NA,T	NA,0.980159	NA,-0.00448646	NA,0.0306528	NA,0.0537275	0.000227705	0.000299008
3	rs145435417	233531720	NA,C	NA,T	NA,0.991071	NA,-0.0078345	NA,0.0454422	NA,0.0639295	0.000227571	0.000298896
3	rs182772696	234166524	NA,A	NA,G	NA,0.980159	NA,-0.00424999	NA,0.0306528	NA,0.0507432	0.000227456	0.000298688
3	rs70958390	233924940	NA,A	NA,C	NA,0.990079	NA,-0.00575344	NA,0.0431319	NA,0.048719	0.000227298	0.000298503
3	rs139352151	233911434	NA,G	NA,A	NA,0.991071	NA,0.00696501	NA,0.0454422	NA,0.0564145	0.000227288	0.000298762
3	rs189307103	234081714	NA,T	NA,G	NA,0.975198	NA,0.00420553	NA,0.0274863	NA,0.0563102	0.000227288	0.00029859
3	rs1881496	233372355	NA,T	NA,C	NA,0.959325	NA,0.0032827	NA,0.0216401	NA,0.0558002	0.000227262	0.000298431
3	rs2233385	233897503	NA,A	NA,G	NA,0.916667	NA,0.00248589	NA,0.0154664	NA,0.0593305	0.00022723	0.000298338
3	rs79309596	233441736	NA,G	NA,A	NA,0.948413	NA,-0.00279475	NA,0.0193256	NA,0.053049	0.000227098	0.000298281
3	rs73107154	233901336	NA,A	NA,G	NA,0.991071	NA,-0.00571323	NA,0.0454422	NA,0.0457819	0.000227063	0.000298194
3	rs142534368	234218112	NA,A	NA,G	NA,0.988095	NA,0.00555064	NA,0.0394133	NA,0.0515856	0.000227063	0.000298478
3	rs73995827	233488969	NA,G	NA,C	NA,0.782738	NA,-0.0012493	NA,0.0103658	NA,0.0437977	0.000227004	0.000298353
3	rs7601414	234143062	NA,T	NA,C	NA,0.979167	NA,-0.00378429	NA,0.0299292	NA,0.0460555	0.000226961	0.000298075
3	rs16829259	233420421	NA,T	NA,C	NA,0.949405	NA,0.0023299	NA,0.019504	NA,0.0433934	0.000226851	0.000298133
3	rs76431789	233384693	NA,A	NA,G	NA,0.955357	NA,-0.00237614	NA,0.0206987	NA,0.0416241	0.000226789	0.000298112
3	rs78866422	233457102	NA,C	NA,A	NA,0.972222	NA,0.00335341	NA,0.0260119	NA,0.0470032	0.000226767	0.000297896
3	rs74925974	234161637	NA,T	NA,C	NA,0.979167	NA,0.00392114	NA,0.0299292	NA,0.0478062	0.000226701	0.000298003
3	rs74269702	234208217	NA,A	NA,G	NA,0.980159	NA,-0.00343461	NA,0.0306528	NA,0.0405843	0.000226694	0.000297716
3	rs144509869	233452785	NA,C	NA,G	NA,0.94246	NA,-0.00216632	NA,0.0183564	NA,0.0428449	0.000226676	0.000297786
3	rs184288825	233886061	NA,A	NA,G	NA,0.979167	NA,0.00378225	NA,0.0299292	NA,0.0460294	0.000226662	0.000297887
3	rs77349464	234164416	NA,G	NA,C	NA,0.980159	NA,-0.00335319	NA,0.0306528	NA,0.0395811	0.000226626	0.000297629
3	rs74599577	234159758	NA,T	NA,A	NA,0.979167	NA,-0.00311619	NA,0.0299292	NA,0.037595	0.000226511	0.000297472
3	rs142746126	233870693	NA,G	NA,A	NA,0.980159	NA,-0.00324051	NA,0.0306528	NA,0.038196	0.000226497	0.000297675
3	rs75824126	234159168	NA,C	NA,G	NA,0.979167	NA,-0.00306543	NA,0.0299292	NA,0.036958	0.00022647	0.000297421
3	rs77217878	234217679	NA,G	NA,C	NA,0.980159	NA,0.00366124	NA,0.0306528	NA,0.0433875	0.000226382	0.000297546
3	rs140443304	234214510	NA,C	NA,G	NA,0.980159	NA,0.00365492	NA,0.0306528	NA,0.0433091	0.000226378	0.00029754
3	rs143211303	234143497	NA,T	NA,C	NA,0.980159	NA,-0.00303117	NA,0.0306528	NA,0.035633	0.000226373	0.000297308
3	rs148704497	233255924	NA,G	NA,A	NA,0.973214	NA,0.00284157	NA,0.0264757	NA,0.0388025	0.000226353	0.000297307
3	rs74587219	234220032	NA,T	NA,C	NA,0.980159	NA,0.00360785	NA,0.0306528	NA,0.0427256	0.000226342	0.000297492
3	rs117450585	233260509	NA,A	NA,G	NA,0.973214	NA,0.00280786	NA,0.0264757	NA,0.038323	0.000226324	0.00029727
3	rs77084550	233391303	NA,G	NA,C	NA,0.975198	NA,-0.00271647	NA,0.0274863	NA,0.0356115	0.000226259	0.000297305
3	rs186025245	233598190	NA,T	NA,C	NA,0.988095	NA,0.00494589	NA,0.0394133	NA,0.0456912	0.00022625	0.000297091
3	rs73114295	234223335	NA,C	NA,T	NA,0.980159	NA,0.0034002	NA,0.0306528	NA,0.04016	0.000226194	0.000297289
3	rs75913127	233510472	NA,G	NA,A	NA,0.991071	NA,-0.00510835	NA,0.0454422	NA,0.0407224	0.000226134	0.00029718
3	rs75048655	233419567	NA,G	NA,T	NA,0.949405	NA,0.00169514	NA,0.019504	NA,0.0311712	0.000226083	0.000297102
3	rs151031755	233250589	NA,C	NA,A	NA,0.982143	NA,0.00324015	NA,0.0322783	NA,0.0361926	0.000226075	0.000296852
3	rs1881495	233372400	NA,T	NA,C	NA,0.959325	NA,0.0022553	NA,0.0216401	NA,0.0376326	0.000226072	0.000296922
3	rs138490218	233478443	NA,T	NA,C	NA,0.980159	NA,0.00258886	NA,0.0306528	NA,0.0302614	0.000226037	0.000296953
3	rs149170580	233900148	NA,T	NA,C	NA,0.991071	NA,-0.00372182	NA,0.0454422	NA,0.0293164	0.000226012	0.000296856
3	rs74270403	234211790	NA,T	NA,A	NA,0.980159	NA,0.00312211	NA,0.0306528	NA,0.0367448	0.00022601	0.000297038
3	rs138576186	233883366	NA,G	NA,A	NA,0.983135	NA,-0.00309438	NA,0.0331973	NA,0.0335133	0.000225969	0.000296774
3	rs76515239	233521964	NA,C	NA,A	NA,0.991071	NA,0.00325315	NA,0.0454422	NA,0.0255209	0.00022591	0.000296851
3	rs76392388	234214154	NA,A	NA,C	NA,0.980159	NA,0.00290914	NA,0.0306528	NA,0.0341451	0.000225881	0.000296861
3	rs138981595	234217052	NA,A	NA,G	NA,0.980159	NA,0.00290412	NA,0.0306528	NA,0.034084	0.000225878	0.000296857
3	rs142393941	233730652	NA,G	NA,A	NA,0.958333	NA,-0.00109199	NA,0.0213919	NA,0.0180509	0.000225813	0.000296867
3	rs140353691	234111849	NA,T	NA,C	NA,0.96131	NA,0.00197551	NA,0.0221651	NA,0.0319932	0.000225801	0.000296672
3	rs79659607	234215489	NA,C	NA,G	NA,0.980159	NA,0.00264836	NA,0.0306528	NA,0.0309806	0.000225737	0.000296663
3	rs150593971	234157111	NA,T	NA,C	NA,0.980159	NA,-0.00202059	NA,0.0306528	NA,0.023447	0.000225731	0.000296499
3	rs149859963	233525320	NA,T	NA,C	NA,0.979167	NA,-0.0027448	NA,0.0299292	NA,0.0329537	0.00022571	0.000296588
3	rs146780776	233904117	NA,A	NA,G	NA,0.991071	NA,0.0038074	NA,0.0454422	NA,0.0300127	0.000225697	0.000296603
```
