## Supplementary material for "Characterization of shared and ancestry-specific signals driving complex traits using multi-ancestry fine-mapping": susiex_nc3.cs80.snp

```
BP	SNP	PIP(CS1)	LogBF(CS1,Pop1)	LogBF(CS1,Pop2)	PIP(CS2)	LogBF(CS2,Pop1)	LogBF(CS2,Pop2)	PIP(CS3)	LogBF(CS3,Pop1)	LogBF(CS3,Pop2)
233243156	rs61282047	8.50348e-19	-2.08881	-1.32554	8.39895e-06	-2.14481	-1.32549	2.71209e-05	-2.12961	-1.32722
233243196	rs147102777	4.02463e-18	-1.85981	-2.48588e-10	4.11142e-05	-1.88206	-2.48588e-10	0.000127995	-1.90514	-2.48588e-10
233243586	rs1130335	1.3108e-18	-1.98496	-0.996645	1.24478e-05	-2.07709	-0.999782	4.2138e-05	-2.03866	-0.977521
233243660	rs2014448	1.12141e-17	0.364594	-1.19967	6.10779e-05	-0.280561	-1.2057	0.000245602	-0.0486312	-1.20479
233243796	rs200958062	5.24021e-18	-1.59589	-2.48588e-10	3.71397e-05	-1.98372	-2.48588e-10	0.000117718	-1.98884	-2.48588e-10
233243876	rs4973525	7.95457e-18	-2.81406e-10	-1.1785	8.29994e-05	-2.81406e-10	-1.17958	0.000266496	-2.81406e-10	-1.17177
233243981	rs13026692	2.33868e-18	-1.58905	-0.813612	1.4232e-05	-2.13893	-0.803982	5.15439e-05	-2.06145	-0.753247
233244038	rs142439881	6.92194e-18	-1.31755	-2.48588e-10	3.72613e-05	-1.98046	-2.48588e-10	0.000131351	-1.87926	-2.48588e-10
233244586	rs2853374	1.33301e-17	0.339224	-1.00145	6.99351e-05	-0.342928	-1.00791	0.000282523	-0.107761	-1.00561
233244843	rs55977653	1.33915e-18	-1.96739	-0.992822	1.23792e-05	-2.08618	-0.996218	4.18765e-05	-2.04823	-0.974181
233246182	rs73001984	1.73845e-17	-0.396668	-2.48588e-10	0.000138693	-0.666144	-2.48588e-10	0.000413573	-0.732299	-2.48588e-10
233246876	rs112086583	7.27341e-18	-2.81406e-10	-1.26802	7.61335e-05	-2.81406e-10	-1.26592	0.000243631	-2.81406e-10	-1.26148
233247027	rs1049109	1.34481e-18	-1.97883	-0.977165	1.24919e-05	-2.09269	-0.980637	4.21987e-05	-2.05663	-0.958114
233247873	rs7599982	1.34548e-18	-1.98625	-0.969248	1.25388e-05	-2.09682	-0.972758	4.23142e-05	-2.06202	-0.949994
233247934	rs7573222	1.34548e-18	-1.98625	-0.969248	1.25388e-05	-2.09682	-0.972758	4.23142e-05	-2.06202	-0.949994
233248198	rs7600132	1.3514e-18	-1.98625	-0.964858	1.25937e-05	-2.09682	-0.968389	4.25051e-05	-2.06202	-0.945492
233248206	rs2741313	7.62569e-18	-2.01124	0.790517	0.000259531	-0.848588	0.809053	0.000887373	-0.851541	0.882673
233248479	rs11689384	9.11071e-19	-2.07695	-1.26843	9.01206e-06	-2.13253	-1.26732	2.83636e-05	-2.14531	-1.26672
233249024	rs114461202	4.01827e-18	-1.86139	-2.48588e-10	4.08537e-05	-1.88841	-2.48588e-10	0.000136837	-1.83834	-2.48588e-10
233249080	rs10933394	4.70593e-18	-1.36582	-0.337602	2.31156e-05	-2.13918	-0.318718	8.87992e-05	-2.03271	-0.238047
233249601	rs144195594	3.18072e-18	-2.09514	-2.48588e-10	3.16346e-05	-2.14416	-2.48588e-10	0.000100674	-2.14524	-2.48588e-10
233250289	rs112843250	7.20062e-18	-2.81406e-10	-1.27808	7.53603e-05	-2.81406e-10	-1.27613	0.000241082	-2.81406e-10	-1.272
233250589	rs151031755	6.77469e-18	-2.81406e-10	-1.33905	7.07927e-05	-2.81406e-10	-1.33865	0.000226075	-2.81406e-10	-1.33626
233250683	rs3748971	1.05887e-18	-1.86188	-1.33316	1.02397e-05	-1.9388	-1.33334	3.97951e-05	-1.7387	-1.33469
233251068	rs55781386	6.47015e-18	-2.02481	0.639764	0.000211899	-0.899933	0.657634	0.000725817	-0.898471	0.728636
233251366	rs12328730	4.24371e-18	-1.32221	-0.484592	2.04421e-05	-2.11238	-0.468426	8.10954e-05	-1.96208	-0.399426
233251374	rs114158582	3.06179e-18	-2.13324	-2.48588e-10	3.49589e-05	-2.04424	-2.48588e-10	0.000101954	-2.13261	-2.48588e-10
233251534	rs73001992	2.15247e-18	-2.04391	-0.441719	2.44422e-05	-1.98055	-0.421551	0.000122162	-1.71087	-0.240912
233251559	rs111285215	7.19054e-18	-2.81406e-10	-1.27948	7.52532e-05	-2.81406e-10	-1.27755	0.000240728	-2.81406e-10	-1.27347
233251706	rs140642490	3.61207e-18	-1.96796	-2.48588e-10	4.40175e-05	-1.81382	-2.48588e-10	0.000140414	-1.81254	-2.48588e-10
233251866	rs73001995	1.41148e-18	-2.01583	-0.891783	1.33421e-05	-2.11247	-0.89501	4.48695e-05	-2.083	-0.870373
233252315	rs146615013	1.24181e-17	-0.733089	-2.48588e-10	9.34902e-05	-1.06055	-2.48588e-10	0.000323148	-0.979023	-2.48588e-10
233252426	rs140280508	3.3432e-18	-2.04532	-2.48588e-10	3.48698e-05	-2.04679	-2.48588e-10	0.000106983	-2.08447	-2.48588e-10
233252542	rs117307467	7.28648e-18	-2.81406e-10	-1.26622	7.62723e-05	-2.81406e-10	-1.2641	0.000244088	-2.81406e-10	-1.25961
233252637	rs4073596	1.19619e-18	-2.01913	-1.05398	1.13169e-05	-2.11413	-1.05798	3.7695e-05	-2.08529	-1.04232
233252821	rs73001998	1.39163e-18	-2.02561	-0.896161	1.322e-05	-2.1173	-0.899372	4.43694e-05	-2.08973	-0.874855
233252872	rs143519991	7.28648e-18	-2.81406e-10	-1.26622	7.62723e-05	-2.81406e-10	-1.2641	0.000244088	-2.81406e-10	-1.25961
233253060	rs4075405	1.39774e-18	-2.02561	-0.891783	1.32778e-05	-2.1173	-0.89501	4.45687e-05	-2.08973	-0.870373
233253329	rs117550132	7.28648e-18	-2.81406e-10	-1.26622	7.62723e-05	-2.81406e-10	-1.2641	0.000244088	-2.81406e-10	-1.25961
233253359	rs117023435	7.29036e-18	-2.81406e-10	-1.26569	7.63135e-05	-2.81406e-10	-1.26356	0.000244223	-2.81406e-10	-1.25905
233253493	rs2741315	1.18037e-17	-2.14512	1.36128	0.000124982	-2.13672	1.36648	0.000416511	-2.12228	1.39706
233254052	rs73002000	1.4075e-18	-2.03191	-0.878522	1.3414e-05	-2.12031	-0.881797	4.49852e-05	-2.094	-0.856802
233254734	rs12694902	1.30185e-18	-1.86157	-1.12689	1.05779e-05	-2.11521	-1.12444	3.34654e-05	-2.11941	-1.12721
233254840	rs73003804	1.07019e-18	-2.13744	-1.04697	1.11883e-05	-2.13251	-1.05103	3.58052e-05	-2.14387	-1.03517
233255052	rs13386140	2.32251e-18	-2.09653	-0.313068	2.57991e-05	-2.05656	-0.291513	0.000123727	-1.83998	-0.0990699
233255881	rs117469798	1.89444e-17	-2.81406e-10	-0.31074	0.000202029	-2.81406e-10	-0.289999	0.000674307	-2.81406e-10	-0.243448
233255924	rs148704497	6.79098e-18	-2.81406e-10	-1.33665	7.09698e-05	-2.81406e-10	-1.33616	0.000226353	-2.81406e-10	-1.33504
233256045	rs2697765	1.37464e-17	0.390413	-1.02188	9.20772e-05	-0.0491551	-1.02663	0.000339636	0.0945108	-1.02377
233256271	rs60762948	1.21228e-18	-2.04301	-1.01673	1.17165e-05	-2.1292	-1.00821	3.8484e-05	-2.09822	-1.00868
233256349	rs144545143	1.12016e-18	-2.09621	-1.04257	1.12398e-05	-2.14456	-1.03439	3.61328e-05	-2.1351	-1.03483
233256359	rs146604707	1.26984e-18	-2.13957	-0.873785	1.34765e-05	-2.12038	-0.877076	4.32543e-05	-2.13808	-0.851955
233256601	rs144953555	7.17349e-18	-2.81406e-10	-1.28185	7.50719e-05	-2.81406e-10	-1.27996	0.000240129	-2.81406e-10	-1.27596
233257286	rs55906053	1.21896e-18	-2.04222	-1.01203	1.17762e-05	-2.12888	-1.00345	3.86883e-05	-2.09768	-1.00391
233257458	rs35056534	1.53559e-18	-2.11307	-0.710254	1.57519e-05	-2.12877	-0.712679	5.1827e-05	-2.12508	-0.684143
233257532	rs2853406	1.62292e-17	0.450986	-0.916419	8.74021e-05	-0.205995	-0.921896	0.00035387	0.0303925	-0.918597
233259092	rs2344360	1.11215e-18	-1.885	-1.26095	9.61153e-06	-2.07596	-1.25949	2.99948e-05	-2.09606	-1.26005
233259360	rs115756717	9.0337e-18	-1.05128	-2.48588e-10	7.39975e-05	-1.29438	-2.48588e-10	0.000228688	-1.32478	-2.48588e-10
233259466	rs11687072	1.28855e-18	-2.14204	-0.856683	1.38023e-05	-2.11416	-0.859412	4.42581e-05	-2.13457	-0.832523
233259666	rs34356510	4.40631e-18	-2.11773	0.34852	0.000102849	-1.32819	0.363042	0.000349698	-1.32472	0.424661
233259772	rs13002558	1.96052e-18	-1.42287	-1.15617	1.98923e-05	-1.45254	-1.15553	6.7254e-05	-1.40683	-1.14183
233260368	rs75215353	2.88945e-17	-2.81406e-10	0.111406	0.000302545	-2.81406e-10	0.113819	0.000996731	-2.81406e-10	0.147348
233260509	rs117450585	6.79026e-18	-2.81406e-10	-1.33676	7.09617e-05	-2.81406e-10	-1.33627	0.000226324	-2.81406e-10	-1.33517
233261585	rs117301317	7.16432e-18	-2.81406e-10	-1.28313	7.49744e-05	-2.81406e-10	-1.28126	0.000239807	-2.81406e-10	-1.2773
233262146	rs147768441	7.06457e-18	-2.81406e-10	-1.29715	7.39125e-05	-2.81406e-10	-1.29553	0.000236292	-2.81406e-10	-1.29206
233262192	rs2853376	1.76344e-18	-1.47489	-1.21009	1.66469e-05	-1.57663	-1.20956	5.69831e-05	-1.51639	-1.19799
233262211	rs146997410	6.9867e-18	-2.81406e-10	-1.30824	7.30817e-05	-2.81406e-10	-1.30683	0.000233529	-2.81406e-10	-1.30383
233262277	rs2678488	1.53494e-17	0.368649	-0.889819	8.35862e-05	-0.277066	-0.895465	0.000337021	-0.0449253	-0.892064
233262825	rs143143281	7.05602e-18	-2.81406e-10	-1.29836	7.38214e-05	-2.81406e-10	-1.29676	0.00023599	-2.81406e-10	-1.29334
233263697	rs56808819	1.30226e-18	-2.03326	-0.954892	1.25236e-05	-2.12519	-0.9456	4.12438e-05	-2.09153	-0.946103
233263902	rs4638787	1.08386e-18	-1.93845	-1.23326	9.71033e-06	-2.09332	-1.2319	3.07711e-05	-2.09728	-1.23328
233264005	rs1969318	1.79569e-18	-1.55147	-1.11539	1.81026e-05	-1.58928	-1.11307	5.86739e-05	-1.59075	-1.09439
233264910	rs2139026	1.6644e-18	-1.5366	-1.20618	1.73014e-05	-1.54221	-1.20541	5.58591e-05	-1.54093	-1.19337
233264936	rs2139027	1.74089e-17	0.492634	-0.887898	9.31387e-05	-0.169978	-0.894342	0.000377428	0.0685318	-0.892285
233265644	rs10174443	9.68304e-19	-2.02089	-1.26356	1.01921e-05	-2.01443	-1.26236	3.21212e-05	-2.02424	-1.26338
233265983	rs2678489	2.60264e-17	1.13423	-1.12736	0.000150327	0.543075	-1.12867	0.000617877	0.785926	-1.11677
233265991	rs72617174	6.89086e-18	-2.81406e-10	-1.32205	7.20106e-05	-2.81406e-10	-1.3216	0.000230307	-2.81406e-10	-1.31772
233266297	rs141569550	7.66159e-18	-2.81406e-10	-1.21603	7.91516e-05	-2.81406e-10	-1.22704	0.000248876	-2.81406e-10	-1.24018
233266440	rs182535587	3.98737e-18	-1.86911	-2.48588e-10	4.29422e-05	-1.83856	-2.48588e-10	0.000146082	-1.77297	-2.48588e-10
233266770	rs10177963	1.09058e-18	-1.86856	-1.29697	8.96115e-06	-2.10997	-1.29554	2.84238e-05	-2.11285	-1.29705
233266798	rs193123627	6.76512e-18	-2.81406e-10	-1.34047	7.06685e-05	-2.81406e-10	-1.34041	0.000225196	-2.81406e-10	-1.34016
233266842	rs144000513	1.41342e-18	-2.14354	-0.762698	1.54297e-05	-2.09826	-0.763861	4.99409e-05	-2.11696	-0.729328
233266866	rs35603060	1.08527e-18	-1.87685	-1.29357	9.01964e-06	-2.10692	-1.29208	2.86041e-05	-2.10993	-1.29365
233266995	rs2853377	8.35171e-19	-2.09884	-1.33353	2.22433e-05	-1.16353	-1.33284	6.73136e-05	-1.21329	-1.33448
233267303	rs145160502	6.95555e-18	-2.81406e-10	-1.31271	7.27717e-05	-2.81406e-10	-1.31108	0.000232625	-2.81406e-10	-1.30771
233268165	rs2244037	2.41684e-17	1.11955	-1.18675	0.000139647	0.529791	-1.18909	0.000571643	0.772055	-1.18067
233268715	rs2697766	8.53862e-19	-2.11103	-1.2992	1.92459e-05	-1.34451	-1.2966	6.08465e-05	-1.34989	-1.29889
233269859	rs2697767	8.5759e-19	-2.09936	-1.30652	2.30179e-05	-1.15816	-1.30398	6.96621e-05	-1.20752	-1.30596
233269897	rs143962669	3.06614e-18	-2.13183	-2.48588e-10	3.1665e-05	-2.1432	-2.48588e-10	0.000101114	-2.14089	-2.48588e-10
233270917	rs2697768	3.66489e-18	-2.12029	0.166847	8.97598e-05	-1.28151	0.180241	0.000289883	-1.30891	0.221258
233271226	rs58457058	9.37614e-19	-2.14392	-1.17274	9.82191e-06	-2.14126	-1.17253	3.12209e-05	-2.13157	-1.18448
233271267	rs2697769	1.82066e-17	0.928027	-1.27849	0.000110748	0.388526	-1.27968	0.000468228	0.664839	-1.27302
233271287	rs11678251	1.25939e-18	-2.13903	-0.882587	1.39082e-05	-2.08077	-0.885158	4.45525e-05	-2.10308	-0.85738
233271438	rs139390240	1.25427e-18	-2.13827	-0.887426	1.38742e-05	-2.07839	-0.889983	4.44172e-05	-2.10116	-0.86235
233271763	rs111524519	1.13431e-18	-2.12391	-1.00231	1.31321e-05	-2.01852	-1.00483	4.14175e-05	-2.04935	-0.984079
233272091	rs146482704	3.02722e-18	-2.1446	-2.48588e-10	3.55817e-05	-2.02658	-2.48588e-10	0.000108832	-2.06733	-2.48588e-10
233272146	rs2945420	1.2422e-18	-2.13903	-0.896336	1.37188e-05	-2.08077	-0.898868	4.39277e-05	-2.10308	-0.871505
233272162	rs2678517	4.6106e-18	-2.11459	0.390697	0.000103161	-1.36976	0.407634	0.000349801	-1.35041	0.450639
233272528	rs6728119	4.39295e-18	-2.12842	0.35617	4.95179e-05	-2.08544	0.389363	0.000261522	-1.92422	0.733612
233274145	rs2090543	3.20425e-18	-0.841894	-1.24587	3.53289e-05	-0.783081	-1.25063	0.000106671	-0.840662	-1.24672
233274475	rs56080708	1.20028e-18	-2.13341	-0.936283	1.31535e-05	-2.08185	-0.939868	4.20542e-05	-2.1052	-0.91297
233274509	rs1048995	1.08235e-18	-2.14521	-1.0279	1.15858e-05	-2.12167	-1.02696	3.552e-05	-2.14466	-1.04238
233274880	rs1009934	1.14982e-18	-2.13166	-0.980984	1.28554e-05	-2.06028	-0.984365	4.09322e-05	-2.08624	-0.958979
233275334	rs77825088	6.96488e-18	-2.81406e-10	-1.31137	7.29292e-05	-2.81406e-10	-1.30892	0.000232813	-2.81406e-10	-1.3069
233275719	rs2697781	4.9913e-18	-1.10658	-0.537966	9.35655e-05	-0.528775	-0.530973	0.000466798	-0.214354	-0.396882
233276422	rs117671749	1.4767e-17	-2.81406e-10	-0.559848	0.000156532	-2.81406e-10	-0.545152	0.000522027	-2.81406e-10	-0.499414
233277118	rs149722953	1.30017e-17	-2.81406e-10	-0.687165	0.000136714	-2.81406e-10	-0.680518	0.000444015	-2.81406e-10	-0.661275
233277145	rs2697783	4.67342e-18	-0.994661	-0.715694	6.02413e-05	-0.79072	-0.709332	0.000327267	-0.39508	-0.571279
233277326	rs2697784	1.24457e-18	-2.02637	-1.00708	1.56979e-05	-1.8324	-1.01248	4.73621e-05	-1.91353	-0.985785
233277342	rs72617176	1.01248e-18	-2.12735	-1.11249	1.04361e-05	-2.13744	-1.1157	3.28799e-05	-2.13591	-1.12836
233278040	rs2741317	1.19408e-18	-1.97042	-1.10445	1.34231e-05	-1.89245	-1.10899	4.12571e-05	-1.95083	-1.08648
233278276	rs73003851	1.23559e-18	-1.96645	-1.07425	1.38984e-05	-1.88767	-1.07897	4.27296e-05	-1.94664	-1.0556
233278320	rs73003854	4.8457e-18	-1.67415	-2.48588e-10	3.54608e-05	-2.02998	-2.48588e-10	0.000108205	-2.07311	-2.48588e-10
233278457	rs2741318	1.23857e-18	-1.95383	-1.08446	1.396e-05	-1.87257	-1.08964	4.28242e-05	-1.93336	-1.06667
233278500	rs114714675	5.28615e-18	-1.58716	-2.48588e-10	0.00025543	-0.0554613	-2.48588e-10	0.00108645	0.233538	-2.48588e-10
233278640	rs2741319	1.31971e-18	-1.95357	-1.02127	1.73164e-05	-1.71969	-1.02706	5.14376e-05	-1.81532	-1.00144
233278737	rs4973529	1.74432e-18	-1.92514	-0.770742	1.53026e-05	-2.11869	-0.751704	5.11216e-05	-2.14441	-0.678513
233278865	rs11883916	1.60008e-18	-1.87087	-0.911318	1.30933e-05	-2.13105	-0.895261	4.38787e-05	-2.13949	-0.836211
233279010	rs11690646	1.27926e-18	-1.96154	-1.04443	1.6731e-05	-1.73161	-1.04953	4.97725e-05	-1.82581	-1.02386
233279238	rs192941820	1.59097e-17	-2.81406e-10	-0.485319	0.000168759	-2.81406e-10	-0.46994	0.000563978	-2.81406e-10	-0.422118
233279727	rs75091809	7.0726e-18	-2.81406e-10	-1.29602	7.40608e-05	-2.81406e-10	-1.29352	0.000237046	-2.81406e-10	-1.28888
233279920	rs2741320	1.2988e-18	-1.97318	-1.01762	1.68742e-05	-1.74918	-1.02344	5.03114e-05	-1.84122	-0.99768
233280057	rs2853380	1.2988e-18	-1.97318	-1.01762	1.68742e-05	-1.74918	-1.02344	5.03114e-05	-1.84122	-0.99768
233280126	rs56121412	9.85134e-17	-0.439746	1.77769	0.00269491	0.465102	1.83561	0.022989	0.951044	2.33459
233280239	rs2741321	1.33104e-18	-1.94501	-1.02127	1.75377e-05	-1.707	-1.02706	5.20164e-05	-1.80413	-1.00144
233280469	rs62192178	2.54943e-18	-2.11714	-0.199238	5.72324e-05	-1.37229	-0.179002	0.000191887	-1.36733	-0.132898
233280565	rs744873	1.30859e-18	-1.96934	-1.01395	1.70345e-05	-1.74337	-1.01981	5.076e-05	-1.83613	-0.993899
233280822	rs744874	1.31368e-18	-1.96546	-1.01395	1.71345e-05	-1.73751	-1.01981	5.10215e-05	-1.83099	-0.993899
233280823	rs118117568	1.66159e-17	-2.81406e-10	-0.441887	0.000176318	-2.81406e-10	-0.426124	0.00058993	-2.81406e-10	-0.377129
233280979	rs2082841	1.30859e-18	-1.96934	-1.01395	1.70345e-05	-1.74337	-1.01981	5.076e-05	-1.83613	-0.993899
233281143	rs150767635	3.02985e-18	-2.14373	-2.48588e-10	3.16104e-05	-2.14492	-2.48588e-10	0.000101597	-2.13612	-2.48588e-10
233281802	rs1878691	1.60371e-18	-1.90909	-0.870838	1.41563e-05	-2.09471	-0.853539	4.58583e-05	-2.14479	-0.786783
233281930	rs115427147	4.89245e-18	-1.66455	-2.48588e-10	7.13914e-05	-1.33023	-2.48588e-10	0.00025207	-1.22743	-2.48588e-10
233282381	rs62192179	1.53767e-18	-1.93946	-0.882522	1.36048e-05	-2.12205	-0.865935	4.51036e-05	-2.14474	-0.803434
233282404	rs13023370	1.01054e-18	-2.0701	-1.17165	2.78055e-05	-1.10962	-1.16356	8.65435e-05	-1.15233	-1.14415
233282419	rs62192180	1.63575e-18	-1.88414	-0.876006	1.39576e-05	-2.10358	-0.858802	4.55803e-05	-2.14526	-0.792396
233282468	rs73003866	1.21711e-16	-0.345925	1.89533	0.00407174	0.759096	1.95432	0.0355547	1.25949	2.46221
233282536	rs790051	2.27535e-18	-2.1338	-0.296307	2.75356e-05	-2.00808	-0.274851	0.00012628	-1.90677	-0.0118623
233282847	rs13002718	1.68141e-18	-1.89927	-0.833338	1.46703e-05	-2.09722	-0.815367	4.77602e-05	-2.14481	-0.746127
233283015	rs62192181	2.79175e-18	-2.14273	-0.082848	5.14087e-05	-1.59699	-0.0616094	0.000169212	-1.61273	-0.013254
233283074	rs13003548	2.84808e-18	-2.14273	-0.0628722	5.24548e-05	-1.59699	-0.0414663	0.00017272	-1.61273	0.00726489
233283255	rs790050	3.13099e-18	-2.1109	-2.48588e-10	3.32203e-05	-2.09525	-2.48588e-10	0.000108441	-2.07092	-2.48588e-10
233283613	rs732581	3.07474e-18	-2.12903	-2.48588e-10	3.20496e-05	-2.13112	-2.48588e-10	0.000103208	-2.12038	-2.48588e-10
233283735	rs184465650	1.76919e-17	-2.81406e-10	-0.37914	0.000182917	-2.81406e-10	-0.389379	0.000591623	-2.81406e-10	-0.374263
233283754	rs79466634	3.26518e-18	-2.06893	-2.48588e-10	3.1756e-05	-2.14033	-2.48588e-10	0.000100677	-2.14522	-2.48588e-10
233284285	rs2678520	1.96333e-17	-1.26719	0.992176	0.000100408	-2.01211	1.02294	0.000474633	-1.86604	1.27145
233284590	rs77669217	8.03792e-18	-2.81406e-10	-1.16808	8.43711e-05	-2.81406e-10	-1.16319	0.000271131	-2.81406e-10	-1.15453
233284814	rs13017092	3.36335e-18	-2.14521	0.105899	6.00988e-05	-1.63109	0.12867	0.000196627	-1.65629	0.180465
233285076	rs114911156	4.9946e-18	-1.64389	-2.48588e-10	9.56804e-05	-1.0374	-2.48588e-10	0.000249755	-1.23665	-2.48588e-10
233285139	rs72495198	4.3244e-18	-1.89955	0.111574	4.85697e-05	-1.83753	0.122119	0.000145754	-1.92015	0.14494
233285280	rs73003874	9.88224e-18	-0.961506	-2.48588e-10	0.000196764	-0.316405	-2.48588e-10	0.00048165	-0.579915	-2.48588e-10
233285872	rs878481	2.34781e-17	-1.32773	1.23155	0.000132625	-1.97254	1.26166	0.000638362	-1.81656	1.51833
233286118	rs13024828	1.71778e-18	-1.85585	-0.855367	1.38985e-05	-2.12833	-0.838301	4.67977e-05	-2.13724	-0.774061
233286167	rs35421611	1.10205e-18	-2.13572	-1.01935	2.32138e-05	-1.44544	-1.00822	7.08641e-05	-1.51456	-0.98181
233286473	rs2853383	1.74385e-18	-1.77849	-0.917667	2.66382e-05	-1.39173	-0.924338	7.65149e-05	-1.52475	-0.894895
233286652	rs2853384	1.91897e-17	-1.39762	1.09975	0.00011258	-2.00382	1.12908	0.000531715	-1.86031	1.37928
233286654	rs12478529	2.18299e-18	-1.97584	-0.495714	2.05035e-05	-2.09952	-0.478292	6.71459e-05	-2.13496	-0.415304
233286659	rs144612559	1.98063e-17	-2.81406e-10	-0.266246	0.000210318	-2.81406e-10	-0.249787	0.000673364	-2.81406e-10	-0.244847
233286689	rs12466707	1.65088e-18	-1.86379	-0.887145	1.3483e-05	-2.12634	-0.870642	4.51582e-05	-2.13852	-0.808442
233287035	rs4973040	1.66904e-18	-1.87935	-0.860649	1.39115e-05	-2.12202	-0.843675	4.63682e-05	-2.14075	-0.77977
233287587	rs2697789	1.71452e-18	-1.77849	-0.934628	2.61938e-05	-1.39173	-0.941163	7.51939e-05	-1.52475	-0.912311
233287747	rs150050355	9.9161e-18	-0.958086	-2.48588e-10	0.000233502	-0.145218	-2.48588e-10	0.000559916	-0.429347	-2.48588e-10
233287990	rs13408686	5.95839e-17	-1.03379	1.86893	0.00160731	-0.143771	1.92768	0.013791	0.341055	2.43358
233288176	rs12988896	3.50682e-18	-2.145	0.147469	6.33333e-05	-1.62056	0.170562	0.000207306	-1.64602	0.223085
233288221	rs2678521	1.74716e-18	-1.75963	-0.934628	2.54217e-05	-1.42164	-0.941163	7.28492e-05	-1.55643	-0.912311
233288245	rs4973530	1.60101e-18	-1.89447	-0.887145	1.3606e-05	-2.11726	-0.870642	4.4977e-05	-2.14254	-0.808442
233288552	rs13016319	1.1532e-18	-2.13117	-0.978535	2.50735e-05	-1.40987	-0.966725	7.6525e-05	-1.48077	-0.938748
233288667	rs2573219	1.74864e-18	-1.7377	-0.955708	2.02824e-05	-1.62717	-0.961486	6.04488e-05	-1.72527	-0.930065
233288749	rs2741331	1.78959e-18	-1.71859	-0.951669	2.08067e-05	-1.60566	-0.957478	6.18901e-05	-1.70588	-0.925894
233288996	rs115969795	3.0651e-18	-2.13217	-2.48588e-10	3.16503e-05	-2.14366	-2.48588e-10	0.000100667	-2.14531	-2.48588e-10
233289781	rs2573218	1.68044e-18	-1.78558	-0.947609	1.93679e-05	-1.68135	-0.953448	5.8063e-05	-1.7739	-0.921702
233290244	rs11897905	1.63894e-18	-1.8982	-0.859993	1.4005e-05	-2.11599	-0.843007	4.63006e-05	-2.14292	-0.77906
233290412	rs2853385	1.69226e-18	-1.79129	-0.934893	1.94871e-05	-1.68783	-0.940826	5.849e-05	-1.7797	-0.908577
233290980	rs2853386	1.65119e-17	-1.38153	0.933365	9.05467e-05	-2.05533	0.962786	0.000417086	-1.93045	1.20661
233291095	rs2853387	1.70575e-18	-1.78878	-0.929467	2.2626e-05	-1.54367	-0.935643	6.71476e-05	-1.64283	-0.907409
233291680	rs12993551	1.52292e-18	-1.91293	-0.918692	1.32597e-05	-2.11061	-0.903073	4.34185e-05	-2.14417	-0.842082
233291701	rs2981375	1.6549e-17	-1.40891	0.962997	9.24302e-05	-2.06456	0.992609	0.000424216	-1.94485	1.23796
233291956	rs2853389	1.84815e-18	-1.80257	-0.835496	2.12439e-05	-1.70066	-0.841678	6.403e-05	-1.79116	-0.806618
233292383	rs2853390	1.84535e-18	-1.80869	-0.830883	2.1193e-05	-1.70765	-0.837093	6.3935e-05	-1.79739	-0.801875
233292605	rs1656403	1.8404e-18	-2.1377	-0.504559	2.21042e-05	-2.01638	-0.486263	9.88739e-05	-1.91213	-0.251161
233292876	rs80181424	3.12572e-18	-2.11258	-2.48588e-10	3.51092e-05	-2.03995	-2.48588e-10	0.000108155	-2.07357	-2.48588e-10
233293146	rs6437064	1.68812e-18	-1.69863	-1.03	1.37263e-05	-1.94658	-1.03252	5.0122e-05	-1.83194	-1.01074
233293330	rs2853391	1.75739e-18	-1.83331	-0.85511	2.61886e-05	-1.47126	-0.861824	7.5887e-05	-1.59672	-0.831165
233293773	rs2853392	1.89527e-18	-1.79129	-0.821595	2.18176e-05	-1.68783	-0.827862	6.57004e-05	-1.7797	-0.792328
233294230	rs114778697	2.19903e-18	-2.00128	-0.462948	2.27916e-05	-2.01272	-0.4593	6.72637e-05	-2.07353	-0.47498
233294252	rs2853393	1.94492e-18	-1.84969	-0.737337	2.65404e-05	-1.57565	-0.744095	7.75201e-05	-1.70078	-0.705814
233294701	rs142811855	8.67557e-18	-2.81406e-10	-1.09173	9.07907e-05	-2.81406e-10	-1.08985	0.000291713	-2.81406e-10	-1.08136
233294992	rs55927272	4.87324e-18	-2.14405	0.475559	8.82356e-05	-1.61946	0.501063	0.000288944	-1.6499	0.558999
233295032	rs56200013	4.9013e-18	-2.14405	0.481301	8.87472e-05	-1.61946	0.506845	0.000290645	-1.6499	0.564872
233295066	rs35865139	1.91488e-18	-1.8012	-0.801395	2.25556e-05	-1.67535	-0.807076	6.85434e-05	-1.76194	-0.767728
233295235	rs2853394	2.02759e-18	-1.80869	-0.736704	2.32794e-05	-1.70765	-0.743198	7.04153e-05	-1.79739	-0.705331
233295332	rs73005707	6.73941e-18	-1.34427	-2.48588e-10	4.33961e-05	-1.82804	-2.48588e-10	0.000134863	-1.85287	-2.48588e-10
233295997	rs111381974	3.06819e-18	-2.13116	-2.48588e-10	3.4579e-05	-2.05516	-2.48588e-10	0.000112056	-2.03814	-2.48588e-10
233296197	rs1015303	1.99538e-18	-1.81969	-0.741717	2.28746e-05	-1.7202	-0.748184	6.92751e-05	-1.80857	-0.710473
233296401	rs1015302	1.42252e-18	-1.94819	-0.951622	1.28997e-05	-2.10386	-0.937342	4.17517e-05	-2.14506	-0.880329
233296839	rs2853398	1.93251e-18	-1.79924	-0.794181	2.76825e-05	-1.47631	-0.801305	8.00542e-05	-1.60563	-0.768795
233296988	rs2853399	2.01278e-18	-1.83051	-0.72222	2.30357e-05	-1.73257	-0.728791	6.99009e-05	-1.81958	-0.690478
233297043	rs2678495	2.04584e-18	-1.81422	-0.72222	2.34689e-05	-1.71394	-0.728791	7.10689e-05	-1.80301	-0.690478
233297547	rs2853400	1.94964e-18	-1.81901	-0.765596	2.82888e-05	-1.48286	-0.773085	8.16675e-05	-1.61521	-0.73927
233297572	rs62192212	6.83311e-18	-2.81406e-10	-1.33047	7.14737e-05	-2.81406e-10	-1.32908	0.000228203	-2.81406e-10	-1.3269
233297573	rs2853401	1.93211e-18	-1.83331	-0.760327	2.88072e-05	-1.47126	-0.766523	8.36839e-05	-1.59672	-0.733363
233297576	rs2853402	2.3949e-17	-1.41898	1.34266	0.000141949	-2.01626	1.37331	0.000668942	-1.88046	1.62902
233297711	rs35625266	3.05289e-18	-2.13616	-2.48588e-10	6.9012e-05	-1.36413	-2.48588e-10	0.000180352	-1.56222	-2.48588e-10
233298119	rs790021	1.57375e-17	0.82567	-1.32187	7.49312e-05	0.0410993	-1.32294	0.00031479	0.315668	-1.3209
233298409	rs192753734	8.45788e-18	-2.81406e-10	-1.11715	8.86066e-05	-2.81406e-10	-1.1142	0.000284234	-2.81406e-10	-1.10733
233298634	rs2678498	1.89755e-18	-1.76969	-0.841999	2.28711e-05	-1.62048	-0.848057	6.85558e-05	-1.71632	-0.813162
233299064	rs2573229	2.2376e-18	-1.79839	-0.648455	2.67973e-05	-1.65451	-0.655596	8.1089e-05	-1.74704	-0.614549
233299085	rs2573230	2.06708e-18	-1.80465	-0.721456	2.95282e-05	-1.48383	-0.729228	8.56774e-05	-1.6124	-0.694148
233299544	rs2853404	2.26172e-18	-1.79839	-0.637731	2.70848e-05	-1.65451	-0.644928	8.19845e-05	-1.74704	-0.603567
233299668	rs2853405	2.3007e-18	-1.7813	-0.637731	2.76398e-05	-1.63423	-0.644928	8.3498e-05	-1.72874	-0.603567
233299713	rs2573231	2.28753e-18	-1.78704	-0.637731	2.74523e-05	-1.64103	-0.644928	8.29867e-05	-1.73489	-0.603567
233299945	rs9973405	2.27518e-18	-1.79839	-0.631799	2.72451e-05	-1.65451	-0.639026	8.2484e-05	-1.74704	-0.597492
233300046	rs2573232	2.1725e-18	-1.79695	-0.679416	2.49432e-05	-1.69427	-0.687538	7.54144e-05	-1.78545	-0.648681
233300221	rs116855044	8.03867e-18	-2.81406e-10	-1.16798	8.30978e-05	-2.81406e-10	-1.17839	0.000260267	-2.81406e-10	-1.19542
233300280	rs2678499	2.23757e-18	-1.79839	-0.64847	2.67743e-05	-1.65451	-0.656455	8.10096e-05	-1.74704	-0.61553
233300449	rs2678500	2.33143e-18	-1.75729	-0.64847	2.81094e-05	-1.60585	-0.656455	8.46493e-05	-1.70309	-0.61553
233300711	rs13424792	5.29874e-18	-1.58478	-2.48588e-10	0.000115047	-0.85307	-2.48588e-10	0.000601319	-0.358008	-2.48588e-10
233300748	rs2853436	2.23628e-18	-1.81562	-0.631814	2.66681e-05	-1.67505	-0.639895	8.08937e-05	-1.76551	-0.598484
233300755	rs34547337	7.62467e-18	-2.14512	0.924266	0.00013903	-1.61328	0.949559	0.000457703	-1.64697	1.01605
233300816	rs12996863	7.62353e-18	-2.14527	0.924266	0.000140527	-1.60257	0.949559	0.000462474	-1.6366	1.01605
233301421	rs28482468	1.51222e-18	-1.91632	-0.922343	1.32181e-05	-2.10928	-0.907541	4.31298e-05	-2.14439	-0.848526
233301535	rs11886043	2.05188e-18	-2.03713	-0.496358	2.12568e-05	-2.06457	-0.477167	6.84338e-05	-2.1146	-0.416663
233301652	rs79673508	3.14879e-17	-2.81406e-10	0.197357	0.000337875	-2.81406e-10	0.224265	0.00112574	-2.81406e-10	0.269064
233301853	rs2853412	2.08477e-18	-1.80665	-0.710935	2.91113e-05	-1.50769	-0.719595	8.50248e-05	-1.62984	-0.684354
233301959	rs790022	4.96557e-17	0.652867	-2.48588e-10	0.000324587	0.184144	-2.48588e-10	0.00130963	0.420366	-2.48588e-10
233301992	rs2853413	2.25978e-18	-1.79923	-0.637746	2.54845e-05	-1.71455	-0.645793	7.76526e-05	-1.80033	-0.604555
233302089	rs2853414	2.26115e-18	-1.7879	-0.64847	2.55348e-05	-1.70191	-0.656455	7.76789e-05	-1.78902	-0.61553
233302141	rs73007608	5.84553e-18	-1.48657	-2.48588e-10	7.9876e-05	-1.21793	-2.48588e-10	0.000219826	-1.3643	-2.48588e-10
233302590	rs2697787	2.05665e-18	-1.80972	-0.721448	2.68789e-05	-1.57704	-0.730035	7.91974e-05	-1.6901	-0.695087
233302835	rs790023	1.55364e-17	0.819167	-1.32823	7.64826e-05	0.0679441	-1.32929	0.000333331	0.380345	-1.32834
233302941	rs790024	1.89034e-18	-2.14184	-0.473651	2.31433e-05	-2.00251	-0.454191	0.000104435	-1.89184	-0.216723
233303133	rs790025	1.91168e-18	-2.13843	-0.465838	2.30776e-05	-2.01326	-0.446291	0.000105522	-1.89039	-0.207829
233303166	rs2853415	2.05665e-18	-1.80972	-0.721448	2.68789e-05	-1.57704	-0.730035	7.91974e-05	-1.6901	-0.695087
233304020	rs2853421	2.37971e-18	-1.83905	-0.546214	3.00099e-05	-1.64211	-0.554771	8.92954e-05	-1.75423	-0.510951
233304327	rs2853428	1.92836e-18	-1.99573	-0.599851	2.00435e-05	-1.99239	-0.608113	6.34772e-05	-2.04067	-0.565786
233304359	rs181045789	6.76526e-18	-2.81406e-10	-1.34044	7.06657e-05	-2.81406e-10	-1.34045	0.000225196	-2.81406e-10	-1.34016
233304374	rs2945422	1.97601e-18	-1.97131	-0.599851	2.07902e-05	-1.95582	-0.608113	6.53256e-05	-2.01196	-0.565786
233304545	rs2741246	2.2753e-18	-1.78536	-0.644768	2.43027e-05	-1.75505	-0.652775	7.44942e-05	-1.83467	-0.611741
233304631	rs12473273	1.62836e-18	-1.9001	-0.864571	1.38279e-05	-2.12156	-0.850162	4.59957e-05	-2.14068	-0.787903
233304783	rs2741248	5.38687e-17	-1.37691	2.11121	0.000276076	-2.11653	2.13879	0.00125574	-2.03441	2.41276
233304794	rs2741249	2.59171e-17	-1.47597	1.47863	0.00014696	-2.11199	1.50375	0.000672646	-2.01224	1.76633
233305104	rs13025536	2.67097e-17	-1.28469	1.31747	0.000134392	-2.0372	1.33955	0.000632888	-1.89517	1.58833
233305126	rs813746	1.09644e-18	-1.90387	-1.25631	1.10751e-05	-1.94141	-1.25231	3.25909e-05	-2.01916	-1.25393
233305383	rs35849718	9.54496e-18	-2.14316	1.14693	0.000199173	-1.47236	1.16812	0.000660796	-1.49945	1.23576
233305432	rs2697788	1.92237e-17	-1.43134	1.13523	0.00010803	-2.07183	1.15583	0.000483644	-1.96162	1.38583
233305920	rs6743237	1.01685e-17	-2.14502	1.21207	0.000202861	-1.51942	1.23354	0.000674276	-1.54554	1.30204
233305999	rs2853430	2.03547e-18	-1.80972	-0.7318	2.66041e-05	-1.57704	-0.74031	7.83976e-05	-1.6901	-0.705237
233306029	rs2853431	2.05509e-18	-1.81505	-0.716878	2.68145e-05	-1.58397	-0.725492	7.9109e-05	-1.69631	-0.689994
233306203	rs148001610	3.0495e-18	-2.13727	-2.48588e-10	3.18722e-05	-2.13667	-2.48588e-10	0.000101721	-2.1349	-2.48588e-10
233306369	rs2741250	9.78405e-18	0.358703	-1.3302	9.01569e-05	0.234882	-1.33174	0.000384257	0.526025	-1.33185
233306411	rs11887947	1.15873e-17	-2.14357	1.34123	0.000236982	-1.49366	1.36323	0.00078458	-1.52542	1.43343
233306459	rs182171947	3.7513e-18	-1.93014	-2.48588e-10	4.54889e-05	-1.78094	-2.48588e-10	0.000159062	-1.68784	-2.48588e-10
233306551	rs112078298	4.61995e-18	-2.03839	0.316527	5.60739e-05	-1.91711	0.345372	0.000316524	-1.67216	0.672429
233306562	rs2678502	1.8917e-18	-1.93118	-0.683583	2.41578e-05	-1.72169	-0.692112	7.21118e-05	-1.82147	-0.657447
233306647	rs790026	1.3133e-17	0.661675	-1.33879	8.47631e-05	0.180658	-1.33921	0.000391434	0.551542	-1.33886
233306836	rs790027	1.22436e-17	0.592145	-1.33939	8.06796e-05	0.131793	-1.33972	0.000367226	0.488286	-1.33944
233306896	rs790028	1.16472e-17	0.543208	-1.34039	7.71177e-05	0.0871799	-1.34026	0.000349692	0.440292	-1.34037
233307214	rs116220295	3.05402e-18	-2.13579	-2.48588e-10	3.16552e-05	-2.14351	-2.48588e-10	0.000100889	-2.14311	-2.48588e-10
233307484	rs186955932	7.20707e-18	-2.81406e-10	-1.27718	7.50434e-05	-2.81406e-10	-1.28034	0.000237868	-2.81406e-10	-1.28542
233307534	rs790034	1.23839e-17	0.603506	-1.33935	7.37339e-05	0.0410104	-1.33896	0.000330827	0.383758	-1.3393
233307784	rs187371173	5.79848e-18	-1.94452	0.449874	6.0401e-05	-1.95807	0.460662	0.000183958	-2.03208	0.489653
233307936	rs790035	9.20247e-18	0.29925	-1.33202	9.35884e-05	0.273849	-1.33335	0.000402742	0.574535	-1.33337
233307956	rs790036	1.15098e-18	-1.87104	-1.24059	1.05593e-05	-2.00352	-1.23789	3.11643e-05	-2.07675	-1.24111
233308043	rs2678504	1.86604e-18	-1.93972	-0.688705	2.37474e-05	-1.73374	-0.697201	7.09853e-05	-1.83199	-0.662671
233309026	rs790039	1.14655e-18	-1.86962	-1.24587	1.03409e-05	-2.01928	-1.24303	3.0658e-05	-2.08836	-1.24588
233309066	rs2678505	1.85559e-18	-1.93972	-0.694317	2.36153e-05	-1.73374	-0.702776	7.05802e-05	-1.83199	-0.668394
233309107	rs75829670	7.35579e-18	-2.81406e-10	-1.25676	7.65551e-05	-2.81406e-10	-1.2604	0.000242466	-2.81406e-10	-1.26627
233309471	rs140554651	3.03864e-18	-2.14083	-2.48588e-10	3.17678e-05	-2.13996	-2.48588e-10	0.000101275	-2.13929	-2.48588e-10
233309548	rs790040	1.13372e-18	-1.85156	-1.27518	1.0594e-05	-1.96564	-1.27248	3.08528e-05	-2.05449	-1.27341
233309878	rs80229452	6.144e-18	-1.94145	0.504676	6.44699e-05	-1.94312	0.510912	0.000197403	-2.01416	0.542272
233310014	rs67171963	1.212e-17	-2.1451	1.38771	0.000232207	-1.55581	1.40503	0.000774119	-1.5833	1.47789
233310058	rs790043	1.11326e-18	-1.88796	-1.25699	9.67873e-06	-2.07378	-1.2547	2.95341e-05	-2.11371	-1.25788
233310094	rs2853407	1.87686e-18	-1.94846	-0.674183	2.483e-05	-1.70358	-0.682773	7.41648e-05	-1.80298	-0.647863
233310149	rs790044	1.11901e-18	-1.86267	-1.27713	1.03965e-05	-1.98246	-1.27448	3.04657e-05	-2.06514	-1.27539
233310725	rs16828879	1.27105e-17	-2.81406e-10	-0.709815	0.000135029	-2.81406e-10	-0.692924	0.00042936	-2.81406e-10	-0.694838
233310728	rs790046	1.38794e-18	-2.14367	-0.780761	1.53528e-05	-2.10211	-0.765002	5.99461e-05	-2.03944	-0.62425
233311289	rs2573237	1.7663e-18	-1.90098	-0.782375	2.32956e-05	-1.6606	-0.789547	6.86109e-05	-1.77098	-0.757704
233311454	rs56758454	2.07057e-18	-1.58826	-0.936168	1.26062e-05	-2.13721	-0.927004	4.68074e-05	-2.04452	-0.866576
233311489	rs790049	1.58526e-18	-1.95716	-0.834336	4.85217e-05	-0.900295	-0.816103	0.000115417	-1.26085	-0.747739
233311495	rs6757881	1.90237e-18	-1.92324	-0.68591	1.67892e-05	-2.1042	-0.673473	5.56197e-05	-2.14487	-0.593725
233311639	rs13010651	2.2341e-18	-2.06745	-0.380964	2.72381e-05	-1.92862	-0.365169	8.05366e-05	-2.09241	-0.276007
233311686	rs145489700	6.90864e-18	-2.81406e-10	-1.31947	7.2108e-05	-2.81406e-10	-1.32025	0.000229179	-2.81406e-10	-1.32263
233311687	rs147666285	6.89882e-18	-2.81406e-10	-1.3209	7.20074e-05	-2.81406e-10	-1.32164	0.000228879	-2.81406e-10	-1.32394
233311776	rs57258596	9.74278e-19	-1.98071	-1.29759	9.27619e-06	-2.07386	-1.2971	2.90579e-05	-2.10161	-1.28623
233311812	rs149840710	1.31078e-17	-2.81406e-10	-0.679035	0.000135467	-2.81406e-10	-0.689684	0.000424465	-2.81406e-10	-0.706303
233311824	rs7568055	1.28445e-18	-1.68158	-1.32033	9.04363e-06	-2.07726	-1.31909	2.85694e-05	-2.08398	-1.32082
233311898	rs2853408	3.1548e-18	-1.60185	-0.501467	1.97501e-05	-2.12484	-0.490408	6.68194e-05	-2.09154	-0.463599
233311919	rs13408133	1.9784e-18	-2.1335	-0.436454	2.647e-05	-1.91517	-0.407228	8.3869e-05	-1.94914	-0.378735
233311929	rs34527161	1.40075e-18	-2.14378	-0.771455	1.65749e-05	-2.01059	-0.779924	4.63691e-05	-2.11835	-0.802154
233311935	rs116231978	7.84195e-18	-2.81406e-10	-1.19276	8.252e-05	-2.81406e-10	-1.18537	0.0002667	-2.81406e-10	-1.17101
233312025	rs60494454	1.7143e-18	-2.06882	-0.644423	1.78431e-05	-2.08081	-0.635985	5.70245e-05	-2.14456	-0.569097
233312044	rs2853409	3.49406e-18	-0.662283	-1.3389	4.78122e-05	-0.392452	-1.33868	0.000135752	-0.509339	-1.33696
233312106	rs117839125	6.97196e-18	-2.81406e-10	-1.31035	7.28934e-05	-2.81406e-10	-1.30941	0.000232883	-2.81406e-10	-1.3066
233312173	rs34689607	4.23335e-18	-1.80925	-2.48588e-10	3.738e-05	-1.97728	-2.48588e-10	0.0001093	-2.06304	-2.48588e-10
233312375	rs146616009	3.99076e-18	-1.86826	-2.48588e-10	5.28695e-05	-1.63058	-2.48588e-10	0.000128522	-1.90104	-2.48588e-10
233312451	rs1713296	5.22853e-18	-1.95149	0.353373	4.54424e-05	-2.13946	0.357497	0.000177964	-2.06897	0.493417
233313146	rs55956507	1.26762e-18	-2.04506	-0.97004	1.21451e-05	-2.14257	-0.958919	3.91573e-05	-2.14379	-0.94576
233313161	rs10179764	3.44529e-18	-1.92129	-0.0939478	2.93001e-05	-2.14231	-0.0785104	0.000116084	-2.09716	0.094339
233313185	rs6708137	1.40007e-18	-2.11398	-0.801743	2.3428e-05	-1.65798	-0.786502	6.85157e-05	-1.79439	-0.735678
233313258	rs145397185	7.37983e-18	-1.2535	-2.48588e-10	9.46198e-05	-1.04854	-2.48588e-10	0.000270516	-1.1568	-2.48588e-10
233313268	rs1190413	2.84608e-18	-1.67865	-0.527647	1.86027e-05	-2.14192	-0.533185	7.11859e-05	-2.05468	-0.437156
233313354	rs1190414	9.32754e-19	-2.07552	-1.24634	9.1038e-06	-2.14155	-1.24817	3.03591e-05	-2.10078	-1.24325
233313738	rs1190417	3.30592e-18	-2.13126	0.0747309	4.4485e-05	-1.89004	0.0867819	0.000133357	-2.05561	0.191506
233314591	rs1190422	2.95896e-18	-2.14248	-0.0249302	4.25712e-05	-1.8333	-0.0139315	0.000124929	-2.01782	0.08843
233314662	rs1190423	1.08365e-18	-2.14504	-1.02687	1.14063e-05	-2.14402	-1.02023	3.7491e-05	-2.12079	-1.01224
233314997	rs1190424	2.66971e-18	-2.14234	-0.127939	3.75544e-05	-1.85524	-0.117379	0.000110534	-2.0328	-0.0190142
233315040	rs10933396	2.58587e-18	-2.14433	-0.157853	3.73833e-05	-1.82973	-0.147455	0.000109349	-2.01671	-0.0458834
233315044	rs74715405	3.19137e-18	-2.0918	-2.48588e-10	3.18629e-05	-2.13697	-2.48588e-10	0.000104077	-2.112	-2.48588e-10
233315167	rs150831687	1.03861e-17	-2.81406e-10	-0.911782	0.000109381	-2.81406e-10	-0.903575	0.000356509	-2.81406e-10	-0.880773
233315308	rs1190425	2.65691e-18	-2.14433	-0.130751	3.84161e-05	-1.82973	-0.120203	0.000111997	-2.01671	-0.0219492
233315444	rs3906715	2.03156e-18	-2.1081	-0.435346	3.30607e-05	-1.67324	-0.426825	0.000100038	-1.79048	-0.361103
233315463	rs11893605	8.90344e-19	-2.08685	-1.28154	8.88466e-06	-2.13098	-1.28311	2.96794e-05	-2.08786	-1.27882
233315842	rs1190426	3.18863e-18	-2.09266	-2.48588e-10	3.18521e-05	-2.13731	-2.48588e-10	0.000104007	-2.11268	-2.48588e-10
233315878	rs112836482	8.83809e-19	-2.09114	-1.28462	8.8393e-06	-2.13306	-1.28614	2.94605e-05	-2.09211	-1.28197
233316179	rs60218633	8.81064e-19	-2.09527	-1.2836	8.83119e-06	-2.13498	-1.28514	2.93709e-05	-2.0962	-1.28093
233316815	rs148203156	7.39346e-18	-2.03693	0.785281	7.13937e-05	-2.13077	0.800569	0.000243885	-2.13405	0.873616
233316861	rs554975415	6.86522e-18	-2.81406e-10	-1.32578	7.18172e-05	-2.81406e-10	-1.32429	0.000230087	-2.81406e-10	-1.31867
233317190	rs2853368	4.64509e-18	-2.1086	0.392167	5.15791e-05	-2.05967	0.404376	0.000178082	-2.09429	0.519395
233317380	rs2573238	1.59092e-18	-1.70247	-1.08546	2.03974e-05	-1.49719	-1.08581	6.46486e-05	-1.51357	-1.0746
233317395	rs186137350	7.68487e-18	-2.81406e-10	-1.21299	8.06266e-05	-2.81406e-10	-1.20858	0.000260496	-2.81406e-10	-1.19455
233317587	rs138780582	7.4794e-18	-2.81406e-10	-1.24009	7.81552e-05	-2.81406e-10	-1.23971	0.000252281	-2.81406e-10	-1.22659
233317648	rs6738379	2.16103e-18	-2.14147	-0.340194	3.76037e-05	-1.64375	-0.327556	0.000113097	-1.78089	-0.247991
233317933	rs2741268	1.82421e-18	-1.53807	-1.11303	2.41439e-05	-1.30102	-1.11336	7.62976e-05	-1.31972	-1.10277
233317934	rs118037227	1.20493e-17	-2.81406e-10	-0.76324	0.000124226	-2.81406e-10	-0.776311	0.000399529	-2.81406e-10	-0.766848
233318028	rs60482662	1.9494e-18	-2.14017	-0.444556	3.24196e-05	-1.6842	-0.435447	9.85774e-05	-1.79463	-0.371667
233318224	rs3762521	1.92775e-18	-2.1439	-0.451988	3.15805e-05	-1.70337	-0.442502	9.4201e-05	-1.833	-0.378703
233318803	rs3762520	4.23446e-18	-2.01659	0.207604	4.09265e-05	-2.10729	0.220654	0.000138753	-2.10755	0.283118
233319499	rs72482105	9.08623e-19	-2.06957	-1.2785	9.39423e-06	-2.07821	-1.2801	3.19984e-05	-2.0156	-1.27585
233319502	rs2853411	1.57093e-18	-1.6455	-1.15507	2.03755e-05	-1.42863	-1.15545	6.4366e-05	-1.44586	-1.14669
233319512	rs147000866	1.54627e-17	-2.81406e-10	-0.513813	0.00016302	-2.81406e-10	-0.504539	0.000538346	-2.81406e-10	-0.468632
233319681	rs62192256	2.45558e-18	-1.94516	-0.408724	2.28362e-05	-2.06393	-0.406136	7.37941e-05	-2.0692	-0.386657
233319705	rs72482106	9.31557e-19	-2.0333	-1.28984	9.2003e-06	-2.08789	-1.29128	3.16744e-05	-2.01419	-1.28744
233319911	rs1213008	3.1389e-18	-2.10837	-2.48588e-10	3.25033e-05	-2.11707	-2.48588e-10	0.000105078	-2.10243	-2.48588e-10
233319977	rs6721457	1.11168e-17	-2.81406e-10	-0.843788	0.000115106	-2.81406e-10	-0.852553	0.000372603	-2.81406e-10	-0.836619
233320885	rs3762519	9.28048e-19	-2.03975	-1.28717	9.16724e-06	-2.09413	-1.28865	3.15382e-05	-2.02123	-1.2847
233320993	rs142283983	1.52142e-17	-2.81406e-10	-0.530017	0.000160385	-2.81406e-10	-0.520834	0.00052946	-2.81406e-10	-0.485275
233321261	rs113267808	2.01787e-17	-0.247616	-2.48588e-10	0.000457062	0.52641	-2.48588e-10	0.00127131	0.390673	-2.48588e-10
233321641	rs61732032	9.21278e-19	-2.03682	-1.29742	9.0937e-06	-2.09208	-1.29875	3.13081e-05	-2.01806	-1.2952
233321836	rs2272422	9.27433e-19	-2.03682	-1.29076	9.15353e-06	-2.09208	-1.29219	3.15224e-05	-2.01806	-1.28838
233321982	rs149371572	1.57069e-17	-2.81406e-10	-0.498145	0.000165609	-2.81406e-10	-0.488783	0.000547077	-2.81406e-10	-0.452544
233322424	rs2246004	1.9267e-18	-1.65196	-0.944479	1.78011e-05	-1.77389	-0.945263	6.93705e-05	-1.59895	-0.918717
233322875	rs2272421	2.67192e-18	-1.91883	-0.350616	2.26924e-05	-2.14218	-0.334196	8.97744e-05	-2.08201	-0.177824
233322958	rs41265121	9.89241e-19	-2.04844	-1.21463	9.68005e-06	-2.11337	-1.21497	3.35287e-05	-2.04199	-1.20274
233323177	rs2003780	3.07852e-18	-2.14529	0.0174912	3.84252e-05	-1.96935	0.0196554	0.000119999	-2.09173	0.122081
233323205	rs2741269	1.90646e-18	-1.63717	-0.969826	1.75804e-05	-1.76104	-0.970584	6.86377e-05	-1.5834	-0.944889
233323525	rs2678480	1.5218e-18	-1.65265	-1.1797	1.49349e-05	-1.71473	-1.17998	5.11586e-05	-1.65115	-1.17105
233324032	rs114650033	1.09412e-17	-2.81406e-10	-0.859708	0.000113118	-2.81406e-10	-0.869978	0.000365336	-2.81406e-10	-0.856316
233324209	rs2573215	2.70103e-18	-1.79787	-0.460745	2.40569e-05	-1.94966	-0.468325	8.87359e-05	-1.84824	-0.423227
233324491	rs2678481	1.43129e-18	-1.71617	-1.1775	1.64749e-05	-1.61879	-1.17778	5.26824e-05	-1.62406	-1.1688
233324531	rs113958279	3.57927e-18	-1.97709	-2.48588e-10	3.37054e-05	-2.08075	-2.48588e-10	0.000106705	-2.08706	-2.48588e-10
233324924	rs790052	3.31657e-18	-2.05332	-2.48588e-10	3.54464e-05	-2.03039	-2.48588e-10	0.000116823	-1.99648	-2.48588e-10
233325004	rs2573214	1.70418e-18	-1.7368	-0.982359	1.5932e-05	-1.84698	-0.983104	6.0998e-05	-1.68845	-0.957841
233325176	rs188568456	1.69982e-17	-2.81406e-10	-0.419136	0.000179301	-2.81406e-10	-0.409347	0.000593277	-2.81406e-10	-0.371472
233325228	rs60003378	6.76909e-18	-2.81406e-10	-1.33988	7.07276e-05	-2.81406e-10	-1.33957	0.000225487	-2.81406e-10	-1.33887
233325663	rs73995639	8.70279e-19	-2.0764	-1.31479	8.70438e-06	-2.11846	-1.31612	2.94329e-05	-2.06129	-1.31373
233326058	rs55671081	8.68385e-19	-2.074	-1.31936	8.68118e-06	-2.11696	-1.32029	2.93908e-05	-2.05865	-1.3178
233326254	rs2678482	1.82338e-18	-1.75007	-0.901485	1.70747e-05	-1.85829	-0.902519	6.54054e-05	-1.70248	-0.874045
233326446	rs11693163	3.31593e-18	-1.91256	-0.140945	2.9576e-05	-2.08283	-0.128621	0.000101972	-2.06694	-0.0654903
233326744	rs2573213	1.39271e-18	-1.73827	-1.18272	1.59924e-05	-1.6433	-1.183	5.11384e-05	-1.64844	-1.17416
233327208	rs4521030	1.00744e-18	-1.92028	-1.32455	1.53458e-05	-1.54444	-1.32312	4.20451e-05	-1.70008	-1.31831
233327253	rs77610057	3.73248e-18	-1.93517	-2.48588e-10	5.95681e-05	-1.51129	-2.48588e-10	0.000186487	-1.52877	-2.48588e-10
233327639	rs73995640	9.24098e-19	-2.07871	-1.25247	9.32846e-06	-2.11103	-1.25431	3.18446e-05	-2.04688	-1.24939
233327891	rs13036228	1.10763e-18	-2.13254	-1.01748	1.83817e-05	-1.67695	-1.0101	5.00571e-05	-1.86429	-0.979683
233328289	rs2678483	3.06174e-18	-2.14523	0.0119691	3.8074e-05	-1.9767	0.0178181	0.000118636	-2.10116	0.120088
233328430	rs2697770	1.41058e-18	-1.73827	-1.16997	1.61974e-05	-1.6433	-1.17026	5.18119e-05	-1.64844	-1.16107
233328529	rs2697771	1.41556e-18	-1.73475	-1.16997	1.62609e-05	-1.63938	-1.17026	5.20141e-05	-1.64455	-1.16107
233328589	rs185232399	1.14814e-17	-2.81406e-10	-0.811515	0.000118998	-2.81406e-10	-0.8193	0.00038488	-2.81406e-10	-0.804202
233328590	rs190521336	1.17213e-17	-2.81406e-10	-0.790835	0.000121466	-2.81406e-10	-0.798772	0.000392978	-2.81406e-10	-0.783381
233328616	rs142199069	1.68872e-17	-2.81406e-10	-0.425689	0.000178123	-2.81406e-10	-0.415934	0.000589304	-2.81406e-10	-0.378192
233328630	rs2678484	1.9897e-18	-1.72502	-0.839239	1.857e-05	-1.83689	-0.839966	7.15671e-05	-1.676	-0.8105
233329065	rs56179202	1.03558e-18	-1.89435	-1.32294	1.64571e-05	-1.47596	-1.32169	4.47589e-05	-1.63866	-1.31718
233329585	rs60103224	3.08087e-18	-1.82585	-0.301186	2.68026e-05	-2.0202	-0.289713	9.27049e-05	-1.99684	-0.230872
233330092	rs114451699	1.19376e-17	-2.81406e-10	-0.772555	0.000123691	-2.81406e-10	-0.780623	0.000400276	-2.81406e-10	-0.764978
233330218	rs138790138	1.18123e-17	-2.81406e-10	-0.783107	0.000122402	-2.81406e-10	-0.7911	0.000396047	-2.81406e-10	-0.775601
233330525	rs2573220	3.28089e-18	-2.06413	-2.48588e-10	3.50191e-05	-2.04252	-2.48588e-10	0.000115216	-2.01032	-2.48588e-10
233330536	rs115014700	9.19952e-19	-2.08064	-1.25504	9.21167e-06	-2.12109	-1.25685	3.11605e-05	-2.06598	-1.252
233330829	rs6722706	1.02101e-18	-2.07595	-1.1555	1.01686e-05	-2.1295	-1.1496	3.27009e-05	-2.14394	-1.12579
233330886	rs2697772	1.98029e-18	-1.72502	-0.84398	1.84823e-05	-1.83689	-0.844703	7.12191e-05	-1.676	-0.815376
233331042	rs77133485	9.2904e-19	-2.07081	-1.25504	9.26851e-06	-2.11494	-1.25685	3.15004e-05	-2.05513	-1.252
233331211	rs62192259	3.34607e-18	-2.04446	-2.48588e-10	3.41094e-05	-2.06884	-2.48588e-10	0.000108679	-2.06873	-2.48588e-10
233331507	rs2741271	1.464e-18	-2.03399	-0.837085	1.38754e-05	-2.13822	-0.830074	4.89686e-05	-2.0894	-0.776549
233331594	rs4973042	1.02115e-18	-2.07202	-1.1593	1.01135e-05	-2.1313	-1.15324	3.25716e-05	-2.14443	-1.12926
233331634	rs2678485	1.90762e-18	-1.73858	-0.867814	1.78392e-05	-1.84849	-0.86852	6.85054e-05	-1.69033	-0.839895
233331750	rs34699962	1.02529e-18	-2.06797	-1.1593	1.00965e-05	-2.13299	-1.15324	3.25591e-05	-2.14482	-1.12926
233331886	rs117548436	1.86299e-17	-2.81406e-10	-0.327478	0.000197677	-2.81406e-10	-0.311775	0.000641409	-2.81406e-10	-0.293466
233331925	rs11694174	2.77912e-18	-1.84807	-0.38204	2.4372e-05	-2.03396	-0.371021	8.39985e-05	-2.01186	-0.314471
233332163	rs56159081	5.83272e-18	-1.48876	-2.48588e-10	3.67039e-05	-1.99553	-2.48588e-10	0.000124806	-1.93038	-2.48588e-10
233332395	rs11677842	2.70286e-18	-1.86389	-0.394046	2.45922e-05	-2.01288	-0.383096	8.34526e-05	-2.00596	-0.326894
233333138	rs149673008	1.63101e-17	-2.81406e-10	-0.460462	0.000172878	-2.81406e-10	-0.445822	0.000560255	-2.81406e-10	-0.428742
233333399	rs180727501	9.66327e-18	-2.81406e-10	-0.983914	0.000101755	-2.81406e-10	-0.975844	0.000318496	-2.81406e-10	-0.993524
233333457	rs560541936	1.69783e-17	-2.81406e-10	-0.420308	0.00017909	-2.81406e-10	-0.410524	0.000592565	-2.81406e-10	-0.372673
233334207	rs2678487	1.44416e-18	-1.72013	-1.16458	1.66159e-05	-1.62318	-1.16487	5.31526e-05	-1.62842	-1.15554
233334562	rs2853416	1.20481e-17	-1.69115	0.927812	8.75463e-05	-2.06829	0.94205	0.000361114	-1.973	1.10505
233335101	rs140626116	1.83827e-17	-2.81406e-10	-0.340835	0.000193983	-2.81406e-10	-0.330638	0.000642857	-2.81406e-10	-0.291211
233335141	rs2741275	1.58507e-18	-1.7022	-1.08942	1.52856e-05	-1.77974	-1.09175	5.74563e-05	-1.62907	-1.07704
233335269	rs57902510	2.42458e-18	-1.89816	-0.468428	2.2297e-05	-2.03604	-0.457915	7.54496e-05	-2.02975	-0.403922
233335485	rs115127032	1.61211e-17	-2.81406e-10	-0.472115	0.000167858	-2.81406e-10	-0.475293	0.000555296	-2.81406e-10	-0.437632
233335519	rs79999858	8.67864e-18	-2.81406e-10	-1.09138	8.98756e-05	-2.81406e-10	-1.09998	0.000282913	-2.81406e-10	-1.11199
233335576	rs62193762	1.07075e-18	-2.07072	-1.11317	1.05121e-05	-2.13951	-1.10638	3.41998e-05	-2.14526	-1.07966
233335682	rs35395702	1.07473e-18	-2.07072	-1.10946	1.05517e-05	-2.13951	-1.10262	3.43358e-05	-2.14526	-1.07569
233336080	rs56152230	2.39784e-18	-1.91378	-0.463899	2.22522e-05	-2.04261	-0.453359	7.51619e-05	-2.03826	-0.399229
233336459	rs114383262	3.13388e-18	-2.10997	-2.48588e-10	4.415e-05	-1.81082	-2.48588e-10	0.000141847	-1.80238	-2.48588e-10
233337240	rs6747297	1.07047e-18	-2.07469	-1.10946	1.05641e-05	-2.13833	-1.10262	3.43415e-05	-2.14509	-1.07569
233337414	rs56283912	8.7652e-19	-2.0764	-1.30765	8.76864e-06	-2.11846	-1.30877	2.96687e-05	-2.06129	-1.30575
233337455	rs12618336	1.0588e-18	-2.0823	-1.11281	1.0563e-05	-2.13565	-1.1054	3.42551e-05	-2.14443	-1.07887
233337956	rs73995647	8.72443e-19	-2.08106	-1.30765	8.74342e-06	-2.12134	-1.30877	2.95161e-05	-2.06645	-1.30575
233338110	rs73995649	8.71081e-19	-2.08106	-1.30921	8.73001e-06	-2.12134	-1.3103	2.94687e-05	-2.06645	-1.30736
233338201	rs58558164	8.72909e-19	-2.07875	-1.30942	8.74056e-06	-2.11992	-1.31051	2.95376e-05	-2.06389	-1.30758
233338498	rs73995650	8.70238e-19	-2.07875	-1.31249	8.71431e-06	-2.11992	-1.31352	2.94446e-05	-2.06389	-1.31074
233338722	rs73995651	8.69609e-19	-2.07875	-1.31321	8.70812e-06	-2.11992	-1.31423	2.94226e-05	-2.06389	-1.31148
233338773	rs73995652	8.55178e-19	-2.09201	-1.31669	8.61014e-06	-2.12783	-1.31764	2.88882e-05	-2.07863	-1.31507
233338824	rs73995653	8.24201e-19	-2.14346	-1.30213	9.3395e-06	-2.06082	-1.30334	2.79964e-05	-2.12497	-1.30008
233339029	rs116587648	5.13676e-18	-1.61582	-2.48588e-10	0.000135902	-0.686474	-2.48588e-10	0.000535989	-0.47302	-2.48588e-10
233339284	rs151023557	1.73349e-17	-2.81406e-10	-0.399523	0.000182871	-2.81406e-10	-0.38963	0.000605329	-2.81406e-10	-0.35136
233339293	rs62193765	2.08958e-18	-1.93351	-0.581776	1.94404e-05	-2.05909	-0.571968	6.55043e-05	-2.05349	-0.521531
233339320	rs115918933	3.57612e-18	-1.97797	-2.48588e-10	5.52016e-05	-1.58742	-2.48588e-10	0.000173005	-1.60381	-2.48588e-10
233339467	rs2853417	1.67446e-18	-1.7413	-0.995454	1.73309e-05	-1.75246	-0.993464	5.91385e-05	-1.70528	-0.971972
233339548	rs2853418	1.66791e-18	-1.7523	-0.988374	1.72661e-05	-1.7633	-0.986364	5.88926e-05	-1.71676	-0.964656
233339669	rs16829149	1.23927e-17	-2.81406e-10	-0.735138	0.000128373	-2.81406e-10	-0.743469	0.000415639	-2.81406e-10	-0.727317
233339849	rs2741276	2.34498e-18	-1.96227	-0.437697	2.35848e-05	-1.99758	-0.440224	7.71681e-05	-2.0118	-0.399348
233339914	rs147085024	1.07016e-17	-2.81406e-10	-0.881853	0.000112558	-2.81406e-10	-0.874938	0.000368369	-2.81406e-10	-0.848047
233340465	rs2853419	1.28891e-17	-1.69115	0.995286	9.35997e-05	-2.06829	1.00891	0.000386455	-1.973	1.17288
233340715	rs12616972	1.42593e-18	-1.97405	-0.923368	1.26437e-05	-2.14532	-0.915938	4.29801e-05	-2.12297	-0.873428
233341097	rs16829151	8.82628e-19	-2.06194	-1.31516	8.83126e-06	-2.10397	-1.31614	3.02586e-05	-2.03386	-1.31349
233341366	rs13030738	1.61938e-18	-1.87854	-0.891662	1.31977e-05	-2.1344	-0.883969	4.61632e-05	-2.08491	-0.840034
233341606	rs2741277	1.49075e-17	-1.67259	1.1222	0.000105805	-2.07524	1.13843	0.000438435	-1.98228	1.30836
233341733	rs2853422	1.48958e-17	-1.6959	1.14474	0.000106439	-2.09188	1.16104	0.000436342	-2.01044	1.33173
233342148	rs56245891	9.12578e-19	-2.02044	-1.32328	9.38872e-06	-2.03503	-1.32387	3.30164e-05	-1.93875	-1.32138
233342327	rs145947565	1.0328e-17	-2.81406e-10	-0.917386	0.000108599	-2.81406e-10	-0.910743	0.000355044	-2.81406e-10	-0.884892
233342437	rs74604672	6.95693e-18	-2.81406e-10	-1.31251	7.26694e-05	-2.81406e-10	-1.31249	0.000230758	-2.81406e-10	-1.31576
233342618	rs2853424	1.63574e-18	-1.77066	-0.989494	1.69428e-05	-1.7814	-0.98717	5.76626e-05	-1.73594	-0.966585
233342865	rs145257486	1.01083e-17	-2.81406e-10	-0.938886	0.000106271	-2.81406e-10	-0.932414	0.000347207	-2.81406e-10	-0.907213
233342985	rs117517502	1.29503e-17	-2.81406e-10	-0.69113	0.000134169	-2.81406e-10	-0.699308	0.000433885	-2.81406e-10	-0.684353
233343228	rs2853425	2.77249e-18	-1.87438	-0.358123	2.28016e-05	-2.12942	-0.342162	8.0993e-05	-2.1033	-0.259472
233343274	rs12468549	1.15386e-18	-2.07188	-1.03725	1.14816e-05	-2.12719	-1.03047	3.72104e-05	-2.14157	-0.998978
233343781	rs189022732	9.60711e-18	-2.81406e-10	-0.989743	0.000100959	-2.81406e-10	-0.983693	0.00032932	-2.81406e-10	-0.960104
233343798	rs2697774	8.5205e-18	-2.81406e-10	-1.10977	9.01879e-05	-2.81406e-10	-1.09651	0.000288286	-2.81406e-10	-1.09318
233344320	rs2853427	1.59548e-18	-1.77001	-1.01506	1.83013e-05	-1.67862	-1.01282	5.91791e-05	-1.68357	-0.99299
233344728	rs2741278	9.95279e-19	-2.08975	-1.16723	1.00733e-05	-2.12538	-1.16314	3.24246e-05	-2.14058	-1.13763
233344991	rs2741279	3.05176e-18	-1.12377	-1.01275	2.16005e-05	-1.52129	-1.0044	9.196e-05	-1.28646	-0.949315
233345861	rs61731716	5.31395e-18	-1.58191	-2.48588e-10	5.42296e-05	-1.60518	-2.48588e-10	0.000156116	-1.70653	-2.48588e-10
233345950	rs6713332	3.2358e-18	-2.07797	-2.48588e-10	3.77977e-05	-1.96616	-2.48588e-10	0.000146673	-1.76893	-2.48588e-10
233346027	rs746379	1.9326e-18	-2.06379	-0.529588	1.90235e-05	-2.13697	-0.515762	6.83981e-05	-2.08278	-0.449012
233346047	rs58166918	2.63303e-18	-0.961714	-1.3224	1.54963e-05	-1.53578	-1.32203	6.4394e-05	-1.28564	-1.30647
233346074	rs10201913	7.19702e-18	-2.01794	0.73936	8.69646e-05	-1.85211	0.719202	0.000252848	-1.93075	0.706411
233346455	rs68130818	1.83598e-18	-1.91867	-0.725996	1.52266e-05	-2.14326	-0.732111	4.96469e-05	-2.14121	-0.710992
233346498	rs142492002	1.61269e-17	-2.81406e-10	-0.471758	0.000167406	-2.81406e-10	-0.477985	0.000547889	-2.81406e-10	-0.45106
233346569	rs76290356	3.93905e-18	-1.88131	-2.48588e-10	3.41571e-05	-2.06744	-2.48588e-10	0.000102394	-2.12831	-2.48588e-10
233346646	rs79711064	3.12813e-18	-2.11181	-2.48588e-10	3.16688e-05	-2.14308	-2.48588e-10	0.00010071	-2.14489	-2.48588e-10
233346851	rs1190430	3.18191e-18	-1.82066	-0.274108	2.568e-05	-2.09243	-0.260265	9.65084e-05	-2.03038	-0.157123
233346865	rs909431	1.02935e-18	-2.08084	-1.14247	1.26235e-05	-1.9256	-1.13725	3.675e-05	-2.04277	-1.11022
233347919	rs6750085	5.77704e-18	-1.23289	-0.265467	2.68218e-05	-2.05805	-0.251145	0.000116605	-1.86898	-0.129368
233348005	rs2742077	1.45941e-18	-1.67905	-1.19517	1.76146e-05	-1.53238	-1.1973	5.87695e-05	-1.49097	-1.19254
233348552	rs73007663	1.08148e-18	-1.85795	-1.31597	8.48915e-06	-2.14458	-1.31504	2.71128e-05	-2.14311	-1.31402
233348647	rs2241755	1.21127e-18	-1.72014	-1.34044	8.5799e-06	-2.10854	-1.34045	3.02691e-05	-2.00655	-1.34046
233348851	rs41265123	3.27977e-18	-2.06447	-2.48588e-10	3.30736e-05	-2.09967	-2.48588e-10	0.000115666	-2.00643	-2.48588e-10
233349588	rs1529874	3.02511e-18	-2.1453	-2.48588e-10	3.18341e-05	-2.13787	-2.48588e-10	0.000100759	-2.1444	-2.48588e-10
233349610	rs76735188	8.93546e-19	-2.12496	-1.23984	9.07993e-06	-2.1437	-1.24864	2.88515e-05	-2.14035	-1.25462
233350000	rs2573246	2.1984e-18	-1.14614	-1.31837	1.46288e-05	-1.59844	-1.31698	5.90099e-05	-1.36906	-1.31037
233350287	rs79325947	1.02995e-18	-2.07732	-1.14542	1.49148e-05	-1.74156	-1.1545	4.24318e-05	-1.84635	-1.16288
233350548	rs113660447	1.16979e-18	-1.75496	-1.34046	8.39494e-06	-2.13031	-1.34047	2.89333e-05	-2.0517	-1.34044
233350938	rs144928688	3.88798e-18	-1.89436	-2.48588e-10	5.39624e-05	-1.61012	-2.48588e-10	0.00017907	-1.56936	-2.48588e-10
233351644	rs182413840	3.38239e-18	-2.03366	-2.48588e-10	3.73219e-05	-1.97883	-2.48588e-10	0.000114354	-2.01784	-2.48588e-10
233351736	rs116043760	1.1134e-18	-2.04591	-1.09892	1.64506e-05	-1.68901	-1.10903	4.65761e-05	-1.79765	-1.1184
233351779	rs2741282	1.52889e-18	-1.63573	-1.19198	1.77115e-05	-1.53005	-1.19414	5.63769e-05	-1.53575	-1.18933
233352028	rs116325059	1.2289e-18	-2.00507	-1.04106	1.89264e-05	-1.60552	-1.05233	5.29856e-05	-1.72432	-1.06279
233352301	rs192923053	3.62108e-17	-2.81406e-10	0.337112	0.000369591	-2.81406e-10	0.313987	0.00114518	-2.81406e-10	0.286181
233352330	rs138506831	3.24658e-18	-2.07464	-2.48588e-10	3.15984e-05	-2.1453	-2.48588e-10	0.000101497	-2.13711	-2.48588e-10
233352391	rs2742076	1.30129e-17	-0.816012	0.129705	5.02107e-05	-1.83285	0.150668	0.00024975	-1.52582	0.289142
233352677	rs13000690	1.0837e-17	-0.93305	0.0637744	4.30642e-05	-1.91979	0.0840733	0.000216977	-1.6029	0.225559
233352763	rs2742073	1.07189e-18	-2.0673	-1.11552	1.19008e-05	-2.01158	-1.11023	3.59986e-05	-2.09146	-1.08219
233353193	rs149545721	9.43627e-18	-2.81406e-10	-1.00769	9.84191e-05	-2.81406e-10	-1.00917	0.000297914	-2.81406e-10	-1.06033
233353537	rs114699448	3.14688e-18	-2.10583	-2.48588e-10	3.8581e-05	-1.94565	-2.48588e-10	0.000123167	-1.94359	-2.48588e-10
233353568	rs2742072	2.62511e-18	-1.48611	-0.801019	1.47229e-05	-2.12075	-0.788258	5.72017e-05	-1.99285	-0.717701
233353904	rs1190468	1.34963e-18	-1.62053	-1.33188	8.76042e-06	-2.09598	-1.33219	3.12355e-05	-1.9808	-1.33478
233353978	rs200476560	1.65348e-17	-2.81406e-10	-0.446776	0.00017595	-2.81406e-10	-0.428211	0.000563531	-2.81406e-10	-0.422911
233354290	rs1881493	7.81208e-18	-2.81406e-10	-1.19657	8.2228e-05	-2.81406e-10	-1.18891	0.000262232	-2.81406e-10	-1.1879
233354373	rs188358197	7.78909e-18	-2.81406e-10	-1.19952	8.16304e-05	-2.81406e-10	-1.19621	0.00026398	-2.81406e-10	-1.18126
233354754	rs2741284	1.0876e-18	-2.14515	-1.02313	1.14404e-05	-2.1448	-1.01646	3.82474e-05	-2.13108	-0.981977
233355092	rs2741285	1.14541e-18	-2.14115	-0.975328	1.2095e-05	-2.13643	-0.969186	3.97347e-05	-2.14215	-0.932757
233355110	rs77697666	7.67249e-18	-2.81406e-10	-1.2146	8.07081e-05	-2.81406e-10	-1.20757	0.00025747	-2.81406e-10	-1.20623
233355232	rs56039853	1.74326e-18	-2.09379	-0.602706	3.21484e-05	-1.51789	-0.610155	0.000104468	-1.51308	-0.595168
233355415	rs117383631	8.10756e-18	-2.81406e-10	-1.15945	8.5428e-05	-2.81406e-10	-1.15074	0.000272631	-2.81406e-10	-1.14902
233355424	rs113479395	3.04515e-18	-2.1387	-2.48588e-10	3.19041e-05	-2.13568	-2.48588e-10	0.000101065	-2.14137	-2.48588e-10
233355438	rs10202160	1.18445e-18	-2.10541	-0.977563	1.64666e-05	-1.80567	-0.99141	4.80597e-05	-1.88195	-1.00274
233355621	rs10204715	1.15138e-18	-2.12525	-0.986032	1.55055e-05	-1.85658	-1.00063	4.54037e-05	-1.92831	-1.01323
233355668	rs1190467	2.25869e-18	-1.1964	-1.24106	1.8316e-05	-1.44411	-1.24653	7.05833e-05	-1.24223	-1.25811
233355866	rs59968229	2.01581e-18	-1.84511	-0.706121	2.65128e-05	-1.6221	-0.698685	6.85556e-05	-1.87706	-0.652423
233356107	rs57435971	3.0875e-18	-2.12488	-2.48588e-10	3.94332e-05	-1.9238	-2.48588e-10	0.000118705	-1.98049	-2.48588e-10
233356480	rs12622622	1.37849e-18	-2.12198	-0.809279	2.23735e-05	-1.67296	-0.817574	7.19297e-05	-1.67276	-0.808686
233356681	rs6722876	1.76465e-18	-2.11307	-0.571226	1.90064e-05	-2.09787	-0.555762	6.57823e-05	-2.09064	-0.480146
233356770	rs6707539	1.34015e-18	-1.9128	-1.04666	2.25961e-05	-1.42193	-1.05871	6.32106e-05	-1.54358	-1.06708
233356817	rs6707802	1.35918e-18	-1.91675	-1.02861	2.23229e-05	-1.45177	-1.04103	6.29401e-05	-1.56528	-1.04967
233356838	rs1190466	1.61492e-18	-2.12488	-0.648083	1.68654e-05	-2.13228	-0.640867	5.65341e-05	-2.14253	-0.579756
233356989	rs6723231	1.15587e-18	-1.99844	-1.10895	1.03893e-05	-2.1404	-1.11724	3.40978e-05	-2.12669	-1.10121
233357038	rs2741286	1.02389e-18	-2.03438	-1.19426	1.10642e-05	-1.99808	-1.19662	3.58459e-05	-1.98394	-1.19396
233357324	rs4973532	4.81006e-18	-0.357096	-1.32444	0.000206661	1.05781	-1.32514	0.00070236	1.12747	-1.33016
233357370	rs1190465	1.95496e-18	-1.9809	-0.600981	1.80399e-05	-2.10963	-0.59619	5.72494e-05	-2.12318	-0.586537
233357798	rs13036012	6.33322e-18	-1.38296	-0.0234799	3.93983e-05	-1.90756	-0.0171289	0.000161807	-1.79374	0.123007
233358020	rs12986974	2.29636e-18	-1.18592	-1.235	1.10446e-05	-1.96654	-1.22993	3.94274e-05	-1.86537	-1.2173
233358049	rs4973533	3.24829e-18	-1.44458	-0.629536	1.968e-05	-1.99083	-0.627979	7.42608e-05	-1.89433	-0.555222
233358661	rs2573226	1.01617e-18	-1.99115	-1.24506	1.0405e-05	-2.00818	-1.24795	3.59189e-05	-1.93114	-1.24473
233358857	rs55900939	9.20405e-19	-2.14461	-1.19057	1.39256e-05	-1.77445	-1.19024	4.39717e-05	-1.79105	-1.18254
233359921	rs75060625	2.22122e-17	-2.81406e-10	-0.151606	0.000229611	-2.81406e-10	-0.162025	0.000721865	-2.81406e-10	-0.175295
233360051	rs1190463	2.94078e-18	-0.952741	-1.22083	1.86272e-05	-1.45195	-1.22183	5.5428e-05	-1.51385	-1.2282
233360483	rs7571362	1.88885e-18	-1.4538	-1.16248	1.45554e-05	-1.76721	-1.15324	4.84685e-05	-1.7399	-1.13632
233360507	rs2697806	3.06699e-18	-1.0368	-1.09474	1.52962e-05	-1.77466	-1.09614	5.36946e-05	-1.67014	-1.10368
233360904	rs189408796	1.39524e-17	-0.616596	-2.48588e-10	0.000664017	0.899897	-2.48588e-10	0.00170079	0.681714	-2.48588e-10
233360982	rs4973534	1.57487e-18	-1.61401	-1.18406	1.26488e-05	-1.8858	-1.17505	4.06904e-05	-1.89151	-1.15963
233361314	rs2853439	1.03533e-18	-2.02911	-1.18841	1.06217e-05	-2.04383	-1.19168	3.63293e-05	-1.97636	-1.18814
233361877	rs114452614	3.82279e-18	-1.91127	-2.48588e-10	4.14286e-05	-1.87444	-2.48588e-10	0.000150818	-1.74106	-2.48588e-10
233361905	rs115102757	8.88803e-18	-1.06754	-2.48588e-10	0.000127911	-0.747079	-2.48588e-10	0.00037007	-0.843441	-2.48588e-10
233361935	rs1529873	2.77562e-18	-0.897745	-1.33363	1.32852e-05	-1.67843	-1.33333	5.08e-05	-1.49426	-1.33498
233362267	rs1190462	2.79085e-18	-0.93962	-1.28628	1.76247e-05	-1.44194	-1.28717	5.2553e-05	-1.50429	-1.29102
233362975	rs78567302	2.03418e-18	-1.3111	-1.23106	1.50951e-05	-1.65995	-1.2241	5.01619e-05	-1.62906	-1.21281
233363431	rs1529872	1.20981e-18	-2.11822	-0.943558	1.32165e-05	-2.07527	-0.94167	4.29295e-05	-2.08166	-0.915913
233364274	rs4973535	1.63291e-18	-1.49146	-1.27042	2.43638e-05	-1.14199	-1.26332	8.32817e-05	-1.08867	-1.24623
233364357	rs75631506	3.0366e-18	-2.14151	-2.48588e-10	3.18162e-05	-2.13843	-2.48588e-10	0.000101182	-2.14021	-2.48588e-10
233364484	rs62193767	3.98456e-18	-1.86982	-2.48588e-10	3.92357e-05	-1.92882	-2.48588e-10	0.00013792	-1.83046	-2.48588e-10
233364950	rs1190461	3.04306e-18	-2.13938	-2.48588e-10	3.16109e-05	-2.14491	-2.48588e-10	0.000100859	-2.14341	-2.48588e-10
233364964	rs79157492	3.51951e-17	-2.81406e-10	0.308662	0.000381781	-2.81406e-10	0.346437	0.00118612	-2.81406e-10	0.321308
233366740	rs1190460	1.35394e-18	-1.89511	-1.05412	1.14941e-05	-2.11112	-1.04546	3.63749e-05	-2.11925	-1.04401
233366833	rs191255208	6.79626e-18	-2.81406e-10	-1.33587	7.0884e-05	-2.81406e-10	-1.33737	0.000225589	-2.81406e-10	-1.33842
233367485	rs754901	8.81724e-18	-0.721763	-0.353774	6.6483e-05	-1.05519	-0.346274	0.000221017	-1.06938	-0.289513
233368178	rs56006977	9.30052e-18	-1.02218	-2.48588e-10	5.91578e-05	-1.5182	-2.48588e-10	0.000182035	-1.55293	-2.48588e-10
233368342	rs754902	3.93977e-18	-1.7536	-0.127524	5.98982e-05	-1.38718	-0.118588	0.00019348	-1.42169	-0.070271
233368690	rs6735034	9.59585e-19	-2.06565	-1.22785	9.76629e-06	-2.08655	-1.23292	3.25562e-05	-2.03459	-1.23957
233369418	rs1469824	6.12661e-18	-1.43093	-0.00867041	5.43431e-05	-1.60775	0.0046617	0.000184678	-1.59356	0.0550394
233369420	rs1729227	1.50463e-17	-1.66426	1.12315	0.000107742	-2.06377	1.14511	0.000435237	-2.09413	1.41289
233369541	rs1656406	3.71238e-18	-1.85847	-0.0821013	3.75867e-05	-1.90314	-0.0686222	0.000128105	-1.88643	-0.0178511
233369617	rs1729228	6.56899e-18	-1.39854	0.0286516	5.73509e-05	-1.59287	0.0436501	0.000194667	-1.58314	0.097301
233369785	rs1729229	8.97374e-18	-1.42837	0.37043	8.1224e-05	-1.60725	0.406055	0.000282734	-1.59987	0.487245
233369800	rs1729230	9.40901e-18	-1.40196	0.391384	8.48148e-05	-1.58434	0.426402	0.000294962	-1.5768	0.506516
233370025	rs77570411	1.26795e-17	-2.81406e-10	-0.712258	0.000135576	-2.81406e-10	-0.688877	0.000435977	-2.81406e-10	-0.679544
233370632	rs1729231	1.41503e-17	-1.95554	1.35303	0.000129623	-2.14447	1.41069	0.000467403	-2.14531	1.53537
233371123	rs1469823	3.41489e-18	-2.0241	-2.48588e-10	3.27078e-05	-2.1108	-2.48588e-10	0.000102062	-2.13156	-2.48588e-10
233371296	rs2741288	3.21942e-18	-1.05096	-1.03208	8.80842e-05	-0.0993971	-1.02072	0.000294551	-0.0568747	-1.01481
233371394	rs74682688	7.08857e-18	-2.81406e-10	-1.29376	7.4387e-05	-2.81406e-10	-1.28913	0.000235932	-2.81406e-10	-1.29359
233371439	rs1435669	3.38974e-18	-2.03149	-2.48588e-10	3.41231e-05	-2.06843	-2.48588e-10	0.000105316	-2.10017	-2.48588e-10
233371589	rs56254799	1.72487e-18	-1.37892	-1.32818	1.10337e-05	-1.87191	-1.32555	3.39267e-05	-1.90567	-1.32726
233371652	rs138265071	3.19264e-18	-2.0914	-2.48588e-10	4.4155e-05	-1.8107	-2.48588e-10	0.00013481	-1.85326	-2.48588e-10
233372203	rs73007685	6.97209e-18	-2.81406e-10	-1.31033	7.27798e-05	-2.81406e-10	-1.31097	0.000232812	-2.81406e-10	-1.3069
233372276	rs139847715	3.04308e-18	-2.13937	-2.48588e-10	3.19446e-05	-2.13441	-2.48588e-10	0.000101673	-2.13537	-2.48588e-10
233372355	rs1881496	6.81714e-18	-2.81406e-10	-1.33281	7.11851e-05	-2.81406e-10	-1.33313	0.000227262	-2.81406e-10	-1.33103
233372400	rs1881495	6.78569e-18	-2.81406e-10	-1.33743	7.08651e-05	-2.81406e-10	-1.33763	0.000226072	-2.81406e-10	-1.33628
233372766	rs1881494	1.07588e-17	-1.75829	0.881769	7.96178e-05	-2.12587	0.904695	0.000352267	-2.13515	1.2424
233372850	rs2573223	1.57318e-18	-1.99977	-0.79938	2.68403e-05	-1.5228	-0.785705	8.50356e-05	-1.53675	-0.777318
233373726	rs2880708	4.87223e-18	-1.97711	0.308421	5.26905e-05	-1.97325	0.33927	0.000177139	-2.07561	0.495412
233374096	rs10933397	3.30109e-18	-2.12062	0.0626282	3.50162e-05	-2.1335	0.0909044	0.000127526	-2.14456	0.23574
233374211	rs79231604	9.29777e-19	-2.12545	-1.19961	9.66374e-06	-2.13222	-1.19781	3.03166e-05	-2.14468	-1.20076
233374309	rs56067289	6.77485e-18	-2.81406e-10	-1.33903	7.07565e-05	-2.81406e-10	-1.33917	0.000225637	-2.81406e-10	-1.3382
233374516	rs2573222	6.58295e-18	-2.11645	0.748691	8.55112e-05	-1.91314	0.763379	0.000404021	-1.80789	1.05223
233374597	rs11694874	3.82135e-18	-2.01064	0.0989954	3.67793e-05	-2.12895	0.135476	0.000128507	-2.14529	0.244139
233374702	rs75286569	9.76328e-19	-1.95136	-1.32484	1.35e-05	-1.66997	-1.32574	4.09784e-05	-1.72102	-1.32307
233374783	rs2853441	6.37641e-18	-2.08369	0.684048	8.46185e-05	-1.85876	0.698506	0.000405756	-1.73439	0.983011
233374845	rs2741289	6.96394e-18	-2.12615	0.814654	8.24968e-05	-2.01522	0.829571	0.00038854	-1.91752	1.12278
233374983	rs2141422	6.6801e-18	-2.12441	0.771301	8.28803e-05	-1.96708	0.786067	0.000388922	-1.87017	1.07642
233375312	rs1190458	2.19513e-17	-0.163419	-2.48588e-10	0.000110479	-0.893585	-2.48588e-10	0.000663987	-0.25887	-2.48588e-10
233375335	rs77535675	9.10739e-19	-2.12289	-1.22286	9.54302e-06	-2.12039	-1.22221	2.97611e-05	-2.14018	-1.22375
233375468	rs2741290	5.8976e-18	-2.11523	0.637534	7.41351e-05	-1.94435	0.651826	0.00034396	-1.84977	0.933161
233375771	rs2697805	1.45761e-18	-1.93177	-0.94368	2.12515e-05	-1.61014	-0.931844	6.41155e-05	-1.67786	-0.918587
233375784	rs2117770	5.89547e-18	-2.12441	0.646352	7.31129e-05	-1.96708	0.660675	0.000340214	-1.87017	0.942614
233375977	rs115279622	9.99274e-19	-2.00468	-1.24829	9.0304e-06	-2.14463	-1.25319	2.94287e-05	-2.12652	-1.24864
233376062	rs73007693	5.24074e-18	-1.59578	-2.48588e-10	4.52165e-05	-1.78695	-2.48588e-10	0.000137262	-1.83524	-2.48588e-10
233376715	rs79468746	1.5743e-17	-2.81406e-10	-0.495851	0.000171809	-2.81406e-10	-0.452028	0.000557248	-2.81406e-10	-0.434123
233377401	rs2117769	1.30038e-18	-2.0001	-0.989488	1.5823e-05	-1.85791	-0.979036	4.68918e-05	-1.93019	-0.979101
233377518	rs73007694	9.72302e-18	-0.977749	-2.48588e-10	7.61497e-05	-1.26571	-2.48588e-10	0.000224702	-1.34236	-2.48588e-10
233377582	rs1190457	3.81434e-18	-0.968768	-0.94471	1.87393e-05	-1.727	-0.940788	6.24416e-05	-1.75974	-0.863158
233378172	rs13003587	4.28398e-18	-2.14349	0.346124	4.66737e-05	-2.1361	0.38087	0.00017863	-2.09094	0.519129
233378176	rs13029540	4.00042e-18	-2.14276	0.276914	4.36196e-05	-2.13454	0.311636	0.000167073	-2.08724	0.448543
233378884	rs73007699	9.13014e-18	-1.04066	-2.48588e-10	7.2111e-05	-1.3202	-2.48588e-10	0.000213311	-1.39438	-2.48588e-10
233379338	rs116273821	9.57911e-19	-2.14302	-1.15222	9.99978e-06	-2.14466	-1.15119	3.19886e-05	-2.14249	-1.14926
233379543	rs2853442	1.72808e-18	-1.90501	-0.800227	2.54154e-05	-1.56889	-0.794163	0.000105445	-1.389	-0.709937
233379587	rs73007701	8.04493e-18	-1.1672	-2.48588e-10	5.87719e-05	-1.52475	-2.48588e-10	0.000174634	-1.59444	-2.48588e-10
233379933	rs2853443	9.50419e-18	-2.14436	1.14384	0.000107925	-2.08879	1.17181	0.00049504	-2.04264	1.49015
233379941	rs1656404	9.4672e-18	-2.14436	1.13994	0.000107502	-2.08879	1.16789	0.000492983	-2.04264	1.48598
233380020	rs2697804	3.19686e-18	-1.29154	-0.798537	3.55576e-05	-1.24409	-0.783164	0.000106453	-1.31307	-0.776365
233380062	rs78401431	9.35905e-19	-2.14502	-1.17346	9.82455e-06	-2.14083	-1.17269	3.11156e-05	-2.14489	-1.17454
233380718	rs55779203	9.81868e-19	-1.97865	-1.2919	1.47561e-05	-1.61341	-1.29334	4.51474e-05	-1.65883	-1.28837
233380999	rs2741292	2.68781e-18	-1.4455	-0.818014	3.23087e-05	-1.31949	-0.803587	9.63579e-05	-1.39175	-0.797314
233381104	rs62193793	3.92394e-18	-1.88515	-2.48588e-10	3.42629e-05	-2.06435	-2.48588e-10	0.000113118	-2.0287	-2.48588e-10
233381175	rs2697802	3.48728e-18	-1.17473	-0.828394	3.66839e-05	-1.18262	-0.813448	0.000109638	-1.25311	-0.806836
233381402	rs115267243	3.31062e-18	-2.05511	-2.48588e-10	5.37671e-05	-1.61375	-2.48588e-10	0.000157505	-1.69768	-2.48588e-10
233381606	rs17360319	4.11819e-18	-1.83683	-2.48588e-10	3.5231e-05	-2.03648	-2.48588e-10	0.000116917	-1.99567	-2.48588e-10
233382123	rs2697801	2.59533e-18	-1.40651	-0.892021	2.91846e-05	-1.34674	-0.878027	8.74256e-05	-1.41451	-0.871832
233382515	rs55914015	3.31215e-18	-0.715082	-1.33957	1.63544e-05	-1.46409	-1.33982	5.36785e-05	-1.43503	-1.33909
233382519	rs114591386	2.74295e-17	0.0593747	-2.48588e-10	0.000230878	-0.156519	-2.48588e-10	0.000689054	-0.221814	-2.48588e-10
233383108	rs62193794	3.81909e-18	-1.91223	-2.48588e-10	3.43434e-05	-2.062	-2.48588e-10	0.000113022	-2.02955	-2.48588e-10
233383263	rs4973045	9.70937e-19	-2.00004	-1.2817	1.4338e-05	-1.6522	-1.28329	4.39657e-05	-1.6959	-1.27783
233383416	rs2697800	3.37193e-18	-0.780387	-1.25637	2.98683e-05	-0.952164	-1.24945	9.96219e-05	-0.90981	-1.24594
233383444	rs56011339	1.11871e-17	-0.837486	-2.48588e-10	8.60535e-05	-1.14344	-2.48588e-10	0.000252592	-1.22536	-2.48588e-10
233383642	rs78203747	4.30738e-18	-1.79192	-2.48588e-10	3.55276e-05	-2.0281	-2.48588e-10	0.000123088	-1.94424	-2.48588e-10
233383711	rs2573212	3.02337e-18	-0.984418	-1.16145	3.02689e-05	-1.03568	-1.15261	9.92032e-05	-1.01091	-1.14906
233384133	rs2741293	3.95212e-18	-0.787215	-1.09078	4.14801e-05	-0.794608	-1.07859	0.000137032	-0.761769	-1.07515
233384161	rs2573211	4.06487e-18	-0.755533	-1.09433	4.26561e-05	-0.763012	-1.08223	0.000140967	-0.729794	-1.07881
233384693	rs76431789	6.82619e-18	-2.81406e-10	-1.33148	7.13394e-05	-2.81406e-10	-1.33096	0.000226789	-2.81406e-10	-1.33311
233384776	rs9679173	1.63243e-18	-1.43722	-1.32495	1.16096e-05	-1.82405	-1.32253	3.86543e-05	-1.78356	-1.31891
233385025	rs2573210	8.78555e-18	-2.02175	0.942611	0.000144287	-1.58301	0.95641	0.000750985	-1.37825	1.24251
233385202	rs2741294	2.68193e-18	-1.00291	-1.26279	3.24699e-05	-0.861469	-1.25663	0.00010313	-0.861499	-1.25964
233385321	rs2697778	7.19244e-18	-2.81406e-10	-1.27922	7.47618e-05	-2.81406e-10	-1.2841	0.000236671	-2.81406e-10	-1.29046
233385396	rs1550094	2.08135e-17	-0.816629	0.599986	0.000359707	-0.31738	0.60426	0.00220143	0.0986058	0.841125
233385432	rs116445642	8.03611e-19	-2.13081	-1.34008	8.31428e-06	-2.14035	-1.34008	2.7139e-05	-2.11676	-1.3394
233385968	rs62193795	2.03757e-18	-1.20002	-1.34046	1.44601e-05	-1.58658	-1.34044	5.04725e-05	-1.49557	-1.34013
233386148	rs77311538	9.3642e-17	-2.81406e-10	1.28723	0.0010394	-2.81406e-10	1.34798	0.00334284	-2.81406e-10	1.35744
233386229	rs2853444	5.64654e-17	-2.14479	2.92617	0.000711125	-2.00167	2.9701	0.00394494	-1.93093	3.45399
233386328	rs2741295	4.8238e-18	-0.452894	-1.22579	3.66561e-05	-0.778694	-1.21814	0.00012245	-0.732412	-1.21702
233386432	rs11902035	4.05481e-18	-0.757632	-1.09471	2.03306e-05	-1.49546	-1.09083	7.54066e-05	-1.34552	-1.08872
233386583	rs2853445	1.43009e-18	-1.91807	-0.976443	1.48026e-05	-1.94085	-0.962762	5.24195e-05	-1.81788	-0.979973
233387379	rs115599535	9.11011e-19	-2.00915	-1.3363	1.21345e-05	-1.76574	-1.33662	3.69685e-05	-1.80879	-1.33828
233387635	rs733603	2.23039e-16	-2.09228	4.24738	0.00420806	-1.54326	4.28961	0.0264872	-1.39423	4.82152
233388311	rs733602	1.30605e-17	-1.67659	0.993931	0.000169001	-1.50272	1.03421	0.000626374	-1.46658	1.14939
233388686	rs79792358	9.13089e-19	-2.00477	-1.33839	9.34238e-06	-2.0253	-1.33855	3.25255e-05	-1.93763	-1.33748
233388813	rs2741299	1.50399e-16	-2.1145	3.87554	0.0026052	-1.64812	3.91497	0.0156046	-1.53888	4.43707
233389167	rs58091792	1.47542e-17	-1.66397	1.10326	0.00019601	-1.46605	1.14581	0.000703022	-1.46099	1.25925
233389326	rs2853446	8.45422e-17	0.897374	0.287631	0.00112771	1.13752	0.292014	0.00449577	1.27253	0.38123
233389918	rs2853447	7.7489e-18	-1.60728	0.402587	0.000145406	-1.02359	0.404703	0.000706891	-0.728672	0.532414
233390199	rs61744404	4.92017e-18	-1.6589	-2.48588e-10	4.32765e-05	-1.8308	-2.48588e-10	0.000147381	-1.76411	-2.48588e-10
233390807	rs2278479	9.22639e-19	-2.03664	-1.29613	1.31952e-05	-1.72186	-1.2967	4.016e-05	-1.76228	-1.30198
233390937	rs2245601	7.66875e-17	0.705724	0.381769	0.000853762	0.766197	0.385045	0.00341536	0.896984	0.481919
233391303	rs77084550	6.80273e-18	-2.81406e-10	-1.33492	7.10617e-05	-2.81406e-10	-1.33486	0.000226259	-2.81406e-10	-1.33545
233391306	rs55921262	3.0691e-18	-2.13086	-2.48588e-10	3.44947e-05	-2.0576	-2.48588e-10	0.000107144	-2.08295	-2.48588e-10
233391463	rs2278478	1.80574e-17	-1.56144	1.20275	0.000236179	-1.37947	1.24565	0.00085218	-1.37672	1.36739
233391753	rs12464247	2.40601e-17	-1.56987	1.49818	0.000303649	-1.42317	1.54063	0.00126033	-1.30082	1.68282
233391881	rs4973536	1.3254e-17	-1.7756	1.10766	0.00014493	-1.77118	1.14902	0.000600245	-1.67205	1.31226
233391965	rs4973537	1.31287e-17	-1.7851	1.10766	0.000143551	-1.78074	1.14902	0.000593821	-1.68281	1.31226
233392268	rs62193797	5.49104e-18	-1.54913	-2.48588e-10	4.5661e-05	-1.77717	-2.48588e-10	0.000163589	-1.65978	-2.48588e-10
233392449	rs3762529	1.21043e-17	-1.78216	1.02348	0.000130979	-1.7875	1.06412	0.000540763	-1.68875	1.2246
233393798	rs138432684	3.24144e-18	-2.07623	-2.48588e-10	4.1961e-05	-1.86167	-2.48588e-10	0.000155946	-1.70762	-2.48588e-10
233395029	rs12463989	1.62904e-17	-1.73932	1.27765	0.00017458	-1.75907	1.32305	0.000725688	-1.66829	1.49828
233395297	rs3791729	3.05811e-17	-1.50369	1.67183	0.000357812	-1.43128	1.71288	0.00147277	-1.33088	1.86865
233396025	rs41265125	6.03095e-18	-1.45534	-2.48588e-10	4.9541e-05	-1.69561	-2.48588e-10	0.000178652	-1.57169	-2.48588e-10
233396375	rs3762528	8.74865e-19	-2.07966	-1.30627	8.74226e-06	-2.12401	-1.30623	2.9155e-05	-2.08311	-1.3014
233396619	rs115215242	8.89481e-19	-2.07396	-1.29541	8.86281e-06	-2.12071	-1.29583	2.96205e-05	-2.07755	-1.29112
233397156	rs12478077	2.03516e-17	-1.58846	1.34937	0.00026083	-1.42193	1.38739	0.000942229	-1.42036	1.51147
233397525	rs12466358	2.69112e-17	-1.61597	1.65626	0.000383434	-1.34476	1.69552	0.00143289	-1.3169	1.82721
233397794	rs3791728	8.49353e-19	-2.07699	-1.33854	8.32108e-06	-2.14097	-1.33865	2.69302e-05	-2.12611	-1.33778
233397884	rs3791727	8.31929e-19	-2.10512	-1.33113	8.37231e-06	-2.14178	-1.3317	2.6501e-05	-2.14472	-1.33523
233397968	rs2853457	1.46846e-18	-1.97736	-0.89067	1.31898e-05	-2.14144	-0.877534	4.1939e-05	-2.14293	-0.877989
233398215	rs3828246	2.78064e-17	-1.58438	1.6574	0.000406074	-1.29032	1.69844	0.00150827	-1.26789	1.82947
233398523	rs11696054	8.24467e-19	-2.14254	-1.30273	8.90819e-06	-2.1068	-1.30464	2.78385e-05	-2.11897	-1.31175
233400074	rs2767	2.10742e-17	-1.62526	1.42106	0.000226802	-1.64374	1.46941	0.00095893	-1.54332	1.652
233400171	rs114315112	1.42825e-17	-0.593213	-2.48588e-10	0.000179025	-0.410885	-2.48588e-10	0.000485184	-0.572605	-2.48588e-10
233400446	rs4973046	8.72012e-19	-2.05137	-1.33783	8.39396e-06	-2.13299	-1.33791	2.73514e-05	-2.11157	-1.3368
233400569	rs2343841	8.0071e-19	-2.1449	-1.32961	8.69012e-06	-2.10553	-1.33069	2.72103e-05	-2.11923	-1.33431
233400907	rs1004175	2.06536e-17	-1.63656	1.4122	0.000222463	-1.65484	1.46119	0.000936836	-1.55548	1.64085
233401047	rs115132742	8.54476e-18	-1.10693	-2.48588e-10	0.000157708	-0.537665	-2.48588e-10	0.000552387	-0.442885	-2.48588e-10
233401859	rs6725786	8.14953e-19	-2.14024	-1.31663	9.66448e-06	-2.01443	-1.31552	2.96006e-05	-2.06129	-1.30805
233402037	rs12465851	2.32657e-17	-1.6475	1.54224	0.000329092	-1.38365	1.58158	0.00122302	-1.35647	1.70841
233402108	rs12477724	2.37175e-17	-1.61699	1.53096	0.000337722	-1.34601	1.56983	0.00125359	-1.31818	1.69481
233402365	rs6741278	3.38827e-17	-1.69989	1.97055	0.000422994	-1.58071	2.02966	0.0017461	-1.51724	2.22525
233402507	rs13026409	2.10491e-17	-1.63743	1.43204	0.000297148	-1.37121	1.46703	0.00109383	-1.34381	1.58412
233404294	rs11674608	1.765e-17	-1.58	1.19848	0.000189937	-1.59927	1.24755	0.00079759	-1.49469	1.41915
233404310	rs11674613	7.99047e-19	-2.14527	-1.33131	8.84122e-06	-2.08668	-1.33231	2.76492e-05	-2.10196	-1.33558
233404590	rs12996322	1.96855e-17	-1.54818	1.27582	0.000234051	-1.45591	1.31304	0.000948081	-1.35365	1.45096
233405650	rs67583510	2.10513e-17	-1.39244	1.18715	0.000308401	-1.09225	1.22524	0.00114894	-1.05401	1.34347
233405702	rs76523029	8.01081e-19	-2.1423	-1.33174	8.65424e-06	-2.10765	-1.33271	2.71554e-05	-2.11967	-1.33589
233405749	rs72991918	8.16659e-18	-2.81406e-10	-1.15219	8.54641e-05	-2.81406e-10	-1.15031	0.000271863	-2.81406e-10	-1.15184
233405830	rs13003665	2.90669e-17	-0.941669	1.05902	0.000350052	-0.834837	1.09451	0.00143297	-0.709425	1.2198
233406178	rs2289080	8.06269e-19	-2.14449	-1.32309	8.82069e-06	-2.09678	-1.32453	2.76032e-05	-2.11058	-1.32862
233406791	rs1190434	8.47646e-19	-2.0815	-1.33604	1.07427e-05	-1.89006	-1.33412	3.22405e-05	-1.95235	-1.33156
233406998	rs1881492	1.69573e-18	-1.9575	-0.766632	3.42493e-05	-1.29442	-0.770329	0.000123534	-1.2205	-0.72012
233407120	rs2853462	3.7491e-18	-1.06421	-0.866523	3.10732e-05	-1.31163	-0.850433	0.000107468	-1.23108	-0.848855
233407411	rs6761667	4.49817e-18	-2.14493	0.396357	6.25355e-05	-1.88596	0.423286	0.000231991	-1.83554	0.52511
233407516	rs2697782	1.76312e-18	-1.99991	-0.685246	1.76257e-05	-2.06275	-0.666298	5.71562e-05	-2.07435	-0.636994
233408239	rs2573206	4.64134e-18	-1.96916	0.251915	8.66249e-05	-1.40929	0.272466	0.000386107	-1.32687	0.525848
233408283	rs13018423	2.55782e-17	-1.47291	1.4624	0.000473377	-0.93938	1.50086	0.0016236	-0.979601	1.61487
233408325	rs75369104	7.10732e-18	-2.81406e-10	-1.29112	7.46668e-05	-2.81406e-10	-1.28537	0.000239058	-2.81406e-10	-1.28043
233408458	rs73995686	7.95365e-19	-2.14126	-1.33994	8.56098e-06	-2.11097	-1.34022	2.69578e-05	-2.1224	-1.34046
233408514	rs72991926	2.05185e-18	-1.50005	-1.03345	1.44469e-05	-1.89715	-1.03079	4.24287e-05	-1.96923	-1.04008
233409013	rs2250451	4.05692e-18	-0.956766	-0.895056	3.3164e-05	-1.21697	-0.879975	0.000115155	-1.13208	-0.878781
233409729	rs117196251	8.11893e-19	-2.136	-1.32463	8.58755e-06	-2.12207	-1.32603	2.69898e-05	-2.13127	-1.33041
233409953	rs142273229	2.09762e-18	-1.494	-1.01744	1.50511e-05	-1.87225	-1.01471	4.40758e-05	-1.94698	-1.02424
233410098	rs729941	2.08782e-18	-1.50442	-1.01171	1.50365e-05	-1.87898	-1.00895	4.40733e-05	-1.95271	-1.01856
233410294	rs2099489	2.07242e-18	-1.50608	-1.01744	1.48063e-05	-1.88865	-1.01471	4.35695e-05	-1.95854	-1.02424
233410503	rs11690038	8.13266e-19	-2.13423	-1.32471	8.56462e-06	-2.12467	-1.3261	2.69341e-05	-2.13327	-1.33047
233410903	rs59295139	8.16067e-19	-2.1356	-1.31991	8.62112e-06	-2.1227	-1.3215	2.70803e-05	-2.13175	-1.32658
233410922	rs72991937	3.98629e-18	-0.806335	-1.06305	2.29874e-05	-1.40295	-1.06052	6.26489e-05	-1.55024	-1.06935
233410994	rs72991939	1.30972e-18	-1.74629	-1.23614	1.02706e-05	-2.03454	-1.23459	3.10007e-05	-2.08314	-1.23999
233411222	rs72991944	2.08633e-18	-1.494	-1.02284	1.49697e-05	-1.87225	-1.02013	4.38409e-05	-1.94698	-1.02958
233411382	rs74539497	2.11057e-18	-1.48244	-1.02284	1.50824e-05	-1.86475	-1.02013	4.41223e-05	-1.94059	-1.02958
233411532	rs11688448	2.07584e-18	-1.494	-1.02788	1.48941e-05	-1.87225	-1.02519	4.36228e-05	-1.94698	-1.03457
233411708	rs35832336	1.61801e-17	-1.53871	1.07024	0.000304117	-0.986921	1.10592	0.00103824	-1.02364	1.21179
233412820	rs4973539	2.00959e-18	-1.50442	-1.0499	1.44604e-05	-1.87898	-1.04802	4.23634e-05	-1.95271	-1.05813
233413648	rs72991949	1.89e-18	-1.525	-1.09067	1.37042e-05	-1.89219	-1.08852	4.0286e-05	-1.96392	-1.09721
233413771	rs6752614	1.68603e-18	-2.14134	-0.588525	2.11037e-05	-1.9809	-0.568057	7.94843e-05	-1.9104	-0.471177
233413825	rs11681785	8.3699e-19	-2.11983	-1.31036	8.57443e-06	-2.13733	-1.31229	2.70131e-05	-2.14225	-1.31857
233413915	rs11692919	8.15583e-19	-2.12924	-1.32686	8.49772e-06	-2.13039	-1.32823	2.67699e-05	-2.13753	-1.33233
233414341	rs4973540	1.85025e-18	-2.13343	-0.503498	2.49484e-05	-1.89471	-0.486886	9.23788e-05	-1.82109	-0.410144
233414660	rs4973541	1.79209e-18	-1.5082	-1.16067	1.26343e-05	-1.90273	-1.15926	3.72296e-05	-1.97415	-1.16588
233414721	rs11683262	1.7233e-18	-1.54525	-1.16275	1.25785e-05	-1.90507	-1.16135	3.71293e-05	-1.9748	-1.16793
233414832	rs11689217	1.72769e-18	-1.55697	-1.14849	1.26689e-05	-1.91246	-1.1468	3.74396e-05	-1.98102	-1.15339
233415520	rs2272423	8.47211e-19	-2.10043	-1.31762	8.45762e-06	-2.14394	-1.3194	2.67601e-05	-2.14531	-1.32492
233415682	rs143293892	3.10445e-18	-2.11941	-2.48588e-10	3.27447e-05	-2.10967	-2.48588e-10	0.000101218	-2.13985	-2.48588e-10
233415978	rs11899983	3.09434e-18	-1.85333	-0.269345	4.80167e-05	-1.48253	-0.244333	0.000188215	-1.34942	-0.170129
233416068	rs12617942	1.38029e-18	-2.14498	-0.784969	1.54933e-05	-2.06091	-0.797098	4.87313e-05	-2.08379	-0.787026
233416112	rs62191567	1.80503e-17	-0.359082	-2.48588e-10	6.55943e-05	-1.41492	-2.48588e-10	0.000275692	-1.13785	-2.48588e-10
233416195	rs62191568	1.42745e-17	-0.59377	-2.48588e-10	6.23191e-05	-1.46614	-2.48588e-10	0.000264094	-1.18083	-2.48588e-10
233416410	rs16829229	8.56096e-18	-2.81406e-10	-1.10503	8.98271e-05	-2.81406e-10	-1.10052	0.000284218	-2.81406e-10	-1.10739
233417312	rs1190453	1.53282e-17	0.817185	-1.33974	0.000140782	0.688608	-1.33981	0.000719924	1.161	-1.33899
233417316	rs72993914	7.52068e-18	-2.81406e-10	-1.23459	7.86089e-05	-2.81406e-10	-1.23393	0.00024595	-2.81406e-10	-1.252
233417552	rs1190452	1.46567e-17	0.772872	-1.34022	0.000131238	0.618866	-1.34026	0.0006717	1.09241	-1.33973
233417972	rs10498262	7.19379e-18	-2.81406e-10	-1.27903	7.51802e-05	-2.81406e-10	-1.27852	0.000236282	-2.81406e-10	-1.29211
233418061	rs2049722	9.76977e-19	-1.98123	-1.29431	8.80429e-06	-2.12882	-1.29435	2.85557e-05	-2.1199	-1.28537
233418176	rs150972908	7.40422e-18	-2.81406e-10	-1.2502	7.71101e-05	-2.81406e-10	-1.25318	0.000240225	-2.81406e-10	-1.27556
233418288	rs1190451	1.7756e-17	0.9384	-1.31392	0.000117715	0.484019	-1.31416	0.000643909	1.02582	-1.3154
233418302	rs1190450	1.7756e-17	0.9384	-1.31392	0.000117715	0.484019	-1.31416	0.000643909	1.02582	-1.3154
233418641	rs3791725	6.87838e-18	-2.81406e-10	-1.32386	7.19457e-05	-2.81406e-10	-1.3225	0.000228874	-2.81406e-10	-1.32396
233418920	rs1190449	3.80893e-18	-1.15527	-0.759625	3.26401e-05	-1.36158	-0.751285	0.000150243	-1.04048	-0.704402
233419046	rs719791	7.22306e-18	-2.81406e-10	-1.27497	7.54874e-05	-2.81406e-10	-1.27444	0.000237136	-2.81406e-10	-1.2885
233419084	rs1190448	1.68417e-17	0.887887	-1.31627	0.00011209	0.437391	-1.3165	0.000610358	0.974597	-1.31768
233419396	rs1201451	1.94697e-17	0.991877	-1.27526	0.000128544	0.533416	-1.27555	0.000706107	1.08005	-1.27742
233419567	rs75048655	6.79933e-18	-2.81406e-10	-1.33542	7.1035e-05	-2.81406e-10	-1.33524	0.000226083	-2.81406e-10	-1.33623
233419843	rs3791723	7.23669e-18	-2.81406e-10	-1.27308	7.56303e-05	-2.81406e-10	-1.27255	0.000237535	-2.81406e-10	-1.28682
233419972	rs1307667	1.29606e-17	0.648339	-1.33867	0.000116435	0.497701	-1.33878	0.000590354	0.961166	-1.33758
233420052	rs1190447	1.73996e-17	0.913093	-1.30889	0.000115574	0.460654	-1.30915	0.000630673	1.00016	-1.31051
233420421	rs16829259	6.8242e-18	-2.81406e-10	-1.33177	7.12989e-05	-2.81406e-10	-1.33153	0.000226851	-2.81406e-10	-1.33284
233420478	rs62191569	3.50402e-18	-1.99833	-2.48588e-10	3.56162e-05	-2.02561	-2.48588e-10	0.000119279	-1.97567	-2.48588e-10
233420675	rs12471097	7.48717e-18	-2.81406e-10	-1.23906	7.79598e-05	-2.81406e-10	-1.24222	0.000242517	-2.81406e-10	-1.26606
233420683	rs1190446	5.71317e-18	-0.524687	-0.984785	0.00011225	0.107548	-0.985228	0.00052114	0.460964	-0.962079
233420827	rs1190445	1.2975e-17	0.648339	-1.33756	0.000116561	0.497701	-1.3377	0.000591162	0.961166	-1.33621
233421679	rs1190444	6.00319e-18	-0.524687	-0.935267	0.000117916	0.107548	-0.935985	0.000548478	0.460964	-0.91095
233421724	rs142776099	7.65321e-18	-2.81406e-10	-1.21712	7.96626e-05	-2.81406e-10	-1.22061	0.000247155	-2.81406e-10	-1.24712
233421879	rs1190443	6.72849e-18	-0.420148	-0.925747	9.14023e-05	-0.156874	-0.926265	0.000446881	0.270412	-0.925254
233422205	rs1190442	7.31629e-18	-0.345186	-0.916957	9.99306e-05	-0.0764538	-0.91748	0.000492575	0.358971	-0.916459
233422237	rs1190441	6.16767e-18	-0.412203	-1.02072	0.000108215	0.107715	-1.02201	0.000517954	0.491409	-0.998656
233422274	rs1190440	6.99075e-18	-0.40019	-0.907469	9.5103e-05	-0.135451	-0.907998	0.000466001	0.294019	-0.906965
233422390	rs1190439	7.11944e-18	-0.381948	-0.907469	9.69828e-05	-0.115878	-0.907998	0.000476156	0.315577	-0.906965
233423259	rs1190438	7.2547e-18	-0.381948	-0.888648	9.88242e-05	-0.115878	-0.889189	0.000485208	0.315577	-0.888133
233424526	rs77360230	6.93667e-18	-2.81406e-10	-1.31542	7.25775e-05	-2.81406e-10	-1.31375	0.000230808	-2.81406e-10	-1.31555
233424891	rs1729245	1.60969e-17	0.807809	-1.28143	0.000104909	0.336385	-1.28171	0.000568848	0.869957	-1.28348
233424954	rs2950878	7.36838e-18	-0.420148	-0.8349	0.000100089	-0.156874	-0.835472	0.000489405	0.270412	-0.834356
233425224	rs3021411	7.38203e-18	-0.438194	-0.815003	0.00010014	-0.176252	-0.815587	0.000488692	0.249049	-0.814449
233425485	rs3108614	7.57582e-18	-0.438194	-0.78909	0.000102768	-0.176252	-0.789688	0.000501528	0.249049	-0.788522
233425541	rs1071997	7.71377e-18	-0.420148	-0.78909	0.000104778	-0.156874	-0.789688	0.000512358	0.270412	-0.788522
233425738	rs2077929	7.49868e-18	-0.438194	-0.799325	0.000101722	-0.176252	-0.799917	0.000496419	0.249049	-0.798762
233425867	rs2077930	7.40295e-18	-0.456147	-0.79422	0.000100289	-0.195537	-0.794815	0.00048846	0.227778	-0.793654
233425877	rs2077975	7.40295e-18	-0.456147	-0.79422	0.000100289	-0.195537	-0.794815	0.00048846	0.227778	-0.793654
233426077	rs12694906	1.15305e-18	-2.00734	-1.1025	1.07696e-05	-2.11951	-1.10218	3.46287e-05	-2.11468	-1.09777
233426419	rs41329144	6.89304e-18	-2.81406e-10	-1.32173	7.21051e-05	-2.81406e-10	-1.32029	0.00022936	-2.81406e-10	-1.32184
233426526	rs1656402	7.96693e-18	-0.42018	-0.756767	0.000108215	-0.156908	-0.757382	0.000529178	0.270375	-0.756182
233426601	rs1656401	7.7263e-18	-0.456147	-0.751469	0.000104667	-0.195537	-0.752087	0.000509806	0.227778	-0.750882
233426816	rs1729246	7.49914e-18	-0.480691	-0.756767	0.000100328	-0.232584	-0.757382	0.000484238	0.181625	-0.756182
233426857	rs2697780	7.54943e-18	-0.474007	-0.756767	0.000102135	-0.214728	-0.757382	0.000496484	0.206601	-0.756182
233427015	rs2573217	7.54943e-18	-0.474007	-0.756767	0.000102135	-0.214728	-0.757382	0.000496484	0.206601	-0.756182
233427056	rs139617421	6.77223e-18	-2.81406e-10	-1.33942	7.07449e-05	-2.81406e-10	-1.33933	0.000225285	-2.81406e-10	-1.33977
233427057	rs2573216	7.63003e-18	-0.474007	-0.746148	0.000103225	-0.214728	-0.746768	0.000501787	0.206601	-0.745558
233427780	rs62191570	3.40077e-18	-2.02824	-2.48588e-10	3.24951e-05	-2.11732	-2.48588e-10	0.000104401	-2.1089	-2.48588e-10
233427783	rs1656400	7.67092e-18	-0.474007	-0.740803	0.000103778	-0.214728	-0.741426	0.000504478	0.206601	-0.740211
233427803	rs1656399	7.22335e-18	-0.52878	-0.746148	9.73206e-05	-0.273631	-0.746768	0.00047018	0.14154	-0.745558
233427852	rs1656398	5.12575e-18	-0.928934	-0.689035	6.01086e-05	-0.813789	-0.688469	0.000264926	-0.488925	-0.688757
233428147	rs1550099	7.14092e-18	-0.476961	-0.809444	0.000130772	0.0889301	-0.813887	0.000616927	0.476169	-0.808552
233428242	rs1550098	1.07499e-18	-1.99165	-1.18829	9.96209e-06	-2.11248	-1.18714	3.2057e-05	-2.10706	-1.18256
233428275	rs1550097	7.77065e-18	-0.466995	-0.734897	9.80386e-05	-0.277526	-0.735523	0.000475897	0.14237	-0.734301
233428385	rs1550096	1.66865e-17	0.832423	-1.27007	0.000108526	0.358954	-1.27037	0.000589722	0.894829	-1.27231
233428448	rs1550095	7.5759e-18	-0.49777	-0.729503	0.000104643	-0.217723	-0.730132	0.000505149	0.196624	-0.728905
233428518	rs1729251	7.49566e-18	-0.491773	-0.746148	0.000101272	-0.233827	-0.746768	0.000491318	0.185516	-0.745558
233428582	rs1729252	7.53583e-18	-0.491773	-0.740803	0.000101815	-0.233827	-0.741426	0.000493952	0.185516	-0.740211
233428740	rs1729253	7.6421e-18	-0.511209	-0.707364	0.000103124	-0.254728	-0.70775	0.000499391	0.16243	-0.706174
233428809	rs1729254	7.49566e-18	-0.491773	-0.746148	0.000101272	-0.233827	-0.746768	0.000491318	0.185516	-0.745558
233428927	rs1656397	7.03744e-18	-0.511209	-0.789792	9.49783e-05	-0.254728	-0.790033	0.000460029	0.16243	-0.788273
233429196	rs1729255	6.91992e-18	-0.593405	-0.724436	0.000133761	0.0263937	-0.728746	0.000603201	0.373619	-0.728502
233429254	rs1656395	7.35139e-18	-0.511209	-0.746148	9.91778e-05	-0.254728	-0.746768	0.000480105	0.16243	-0.745558
233429424	rs1729256	1.57546e-17	0.780849	-1.27597	0.000102907	0.311676	-1.27626	0.000556539	0.842714	-1.27811
233429451	rs1729257	7.19755e-18	-0.559229	-0.719276	0.000139993	0.0667889	-0.723604	0.000633262	0.41711	-0.723359
233429700	rs3108615	7.35139e-18	-0.511209	-0.746148	9.91778e-05	-0.254728	-0.746768	0.000480105	0.16243	-0.745558
233429772	rs3791715	6.77039e-18	-2.81406e-10	-1.33969	7.07248e-05	-2.81406e-10	-1.33961	0.000225236	-2.81406e-10	-1.33999
233429776	rs3791714	6.97016e-18	-2.81406e-10	-1.31061	7.2939e-05	-2.81406e-10	-1.30879	0.00023192	-2.81406e-10	-1.31074
233429810	rs3111399	8.29641e-18	-0.480649	-0.655773	9.52032e-05	-0.386222	-0.656174	0.000479722	0.0706095	-0.654535
233431131	rs184828116	6.93659e-18	-2.81406e-10	-1.31544	7.25175e-05	-2.81406e-10	-1.31458	0.000231868	-2.81406e-10	-1.31097
233431496	rs75277007	6.76505e-18	-2.81406e-10	-1.34048	7.0664e-05	-2.81406e-10	-1.34047	0.000225133	-2.81406e-10	-1.34044
233432633	rs3791712	1.30921e-18	-1.94486	-1.03796	1.16959e-05	-2.10156	-1.03761	3.79624e-05	-2.0879	-1.03264
233432883	rs3791711	1.28622e-18	-1.9376	-1.06295	1.14464e-05	-2.09813	-1.0626	3.71627e-05	-2.08398	-1.05784
233433437	rs116444102	3.11053e-18	-2.11745	-2.48588e-10	3.25334e-05	-2.11614	-2.48588e-10	0.000102237	-2.12984	-2.48588e-10
233434758	rs75766007	6.76878e-18	-2.81406e-10	-1.33992	7.07072e-05	-2.81406e-10	-1.33986	0.000225195	-2.81406e-10	-1.34017
233434945	rs79139432	3.11545e-18	-2.11587	-2.48588e-10	3.17481e-05	-2.14058	-2.48588e-10	0.000103134	-2.12111	-2.48588e-10
233435104	rs1190456	6.15639e-18	-0.709136	-0.725618	0.00013135	0.00938124	-0.729925	0.000554574	0.290748	-0.729681
233435153	rs1190455	6.61589e-18	-0.654058	-0.708714	9.7669e-05	-0.307727	-0.709099	0.00044432	0.0469372	-0.707525
233435325	rs1190454	6.55967e-18	-0.629346	-0.741959	9.80354e-05	-0.270871	-0.74221	0.000445889	0.0833109	-0.740375
233435535	rs4973544	6.17128e-18	-0.725907	-0.706433	0.000131162	-0.011172	-0.710806	0.00055306	0.268891	-0.710558
233435855	rs72993983	6.86451e-18	-2.81406e-10	-1.32588	7.17946e-05	-2.81406e-10	-1.3246	0.000228414	-2.81406e-10	-1.32597
233436032	rs117862965	7.026e-18	-2.81406e-10	-1.30263	7.34919e-05	-2.81406e-10	-1.30123	0.000235544	-2.81406e-10	-1.29523
233437045	rs6761056	6.93718e-18	-0.526155	-0.789195	9.34859e-05	-0.270806	-0.789793	0.000451768	0.144663	-0.788627
233437268	rs13394993	1.56904e-17	0.77479	-1.27398	0.000105359	0.333151	-1.27419	0.000567111	0.859406	-1.27598
233437917	rs6749955	7.12138e-18	-0.509876	-0.779269	9.61417e-05	-0.253294	-0.779293	0.000465612	0.164014	-0.777795
233438268	rs6721592	1.35358e-17	-0.689704	0.042794	0.000221662	-0.231702	0.0344438	0.00103867	0.139559	0.049005
233438772	rs13401648	3.25901e-18	-2.07082	-2.48588e-10	4.42655e-05	-1.80821	-2.48588e-10	0.00015365	-1.72246	-2.48588e-10
233438786	rs2293338	1.64257e-17	0.826208	-1.27961	0.000109854	0.380539	-1.2798	0.000594176	0.91156	-1.28152
233439851	rs10185980	1.6621e-17	0.826208	-1.26779	0.000111136	0.380539	-1.26819	0.000600818	0.91156	-1.2704
233439870	rs16829286	7.57687e-18	-2.81406e-10	-1.22715	7.93823e-05	-2.81406e-10	-1.22414	0.0002517	-2.81406e-10	-1.2289
233440216	rs11689872	1.28742e-18	-1.97737	-1.02223	1.1967e-05	-2.09346	-1.0228	3.88968e-05	-2.07727	-1.01895
233440296	rs12617363	1.87895e-17	0.944092	-1.26304	0.000128051	0.51728	-1.26326	0.000697201	1.05514	-1.2652
233440544	rs10933398	6.50497e-18	-0.638986	-0.740693	0.00012202	-0.0492792	-0.744946	0.00055097	0.299252	-0.744705
233440756	rs62191571	1.45823e-17	0.745262	-1.3177	0.000139163	0.655798	-1.31856	0.000717759	1.13782	-1.31882
233440770	rs193038299	6.87987e-18	-2.81406e-10	-1.32365	7.20248e-05	-2.81406e-10	-1.3214	0.000229262	-2.81406e-10	-1.32227
233440829	rs111441905	1.93104e-18	-1.62261	-0.971574	1.99419e-05	-1.63031	-0.975276	7.56311e-05	-1.46044	-0.97083
233440924	rs7571154	1.59619e-17	0.827617	-1.30966	0.000161366	0.795457	-1.31019	0.000833121	1.27831	-1.31027
233440952	rs7585327	2.58344e-18	-0.991343	-1.31178	4.7242e-05	-0.428457	-1.31467	0.000181983	-0.23017	-1.32305
233441139	rs79595023	3.11155e-18	-2.11713	-2.48588e-10	4.61617e-05	-1.76626	-2.48588e-10	0.000159858	-1.68285	-2.48588e-10
233441344	rs72993999	6.94449e-18	-2.81406e-10	-1.3143	7.26318e-05	-2.81406e-10	-1.31301	0.000230864	-2.81406e-10	-1.3153
233441420	rs7571716	1.78931e-17	0.882383	-1.25021	0.000108186	0.335982	-1.25054	0.0006128	0.913486	-1.25258
233441702	rs74453786	3.93962e-17	0.421423	-2.48588e-10	0.000200937	-0.295418	-2.48588e-10	0.00095319	0.102681	-2.48588e-10
233441736	rs79309596	6.8173e-18	-2.81406e-10	-1.33278	7.11987e-05	-2.81406e-10	-1.33294	0.000227098	-2.81406e-10	-1.33175
233441856	rs140398537	3.09081e-18	-2.12381	-2.48588e-10	3.16263e-05	-2.14442	-2.48588e-10	0.000100668	-2.14531	-2.48588e-10
233442004	rs115092197	1.5338e-17	-0.521912	-2.48588e-10	0.000255845	-0.0538365	-2.48588e-10	0.00068604	-0.226198	-2.48588e-10
233442016	rs13393692	1.56566e-17	0.800013	-1.30137	0.000104918	0.356354	-1.30158	0.000566614	0.885466	-1.30292
233442091	rs13393800	1.73809e-17	0.849064	-1.24594	0.000116014	0.401576	-1.24627	0.000628911	0.935221	-1.24836
233445954	rs140148638	6.28904e-18	-1.41344	-2.48588e-10	8.49199e-05	-1.1567	-2.48588e-10	0.000337637	-0.935161	-2.48588e-10
233446568	rs17296210	8.2691e-19	-2.11515	-1.32716	9.98301e-06	-1.97182	-1.3257	3.11542e-05	-2.00125	-1.31694
233446725	rs1568830	3.04719e-18	-2.13803	-2.48588e-10	5.70165e-05	-1.55507	-2.48588e-10	0.000194727	-1.48553	-2.48588e-10
233446821	rs6437068	1.03039e-18	-2.04485	-1.17745	9.98343e-06	-2.11996	-1.17752	3.19208e-05	-2.11906	-1.17482
233448697	rs114886783	3.20343e-18	-2.08802	-2.48588e-10	3.61512e-05	-2.0107	-2.48588e-10	0.000128585	-1.90054	-2.48588e-10
233449140	rs138176704	4.14104e-18	-1.8313	-2.48588e-10	4.19586e-05	-1.86173	-2.48588e-10	0.000153084	-1.72615	-2.48588e-10
233449650	rs6711722	8.3302e-18	-0.396685	-0.735673	0.000141754	0.0953619	-0.73968	0.000663068	0.480773	-0.741028
233450919	rs2276560	8.70466e-18	-0.320031	-0.768356	0.000131634	0.0544793	-0.772863	0.00063434	0.466198	-0.770746
233450937	rs3439	9.30115e-19	-2.14041	-1.18429	9.69714e-06	-2.14206	-1.18452	3.08767e-05	-2.14326	-1.18387
233451006	rs3440	9.04932e-19	-2.14316	-1.20898	9.49546e-06	-2.13879	-1.20881	3.02067e-05	-2.14056	-1.20851
233451163	rs2276559	6.8532e-18	-0.132858	-1.19467	5.47104e-05	-0.401431	-1.19492	0.000277396	0.0664445	-1.19813
233451949	rs10203110	8.51372e-18	-2.81406e-10	-1.11057	8.92273e-05	-2.81406e-10	-1.10722	0.000283532	-2.81406e-10	-1.10981
233452202	rs72995924	6.93879e-18	-2.81406e-10	-1.31512	7.25194e-05	-2.81406e-10	-1.31456	0.000230856	-2.81406e-10	-1.31534
233452344	rs7607107	8.46764e-18	-0.432226	-0.683768	0.000143407	0.0551054	-0.687825	0.000672002	0.437176	-0.684047
233452617	rs138465441	3.79713e-18	-1.918	-2.48588e-10	3.162e-05	-2.14462	-2.48588e-10	0.000102725	-2.12508	-2.48588e-10
233452785	rs144509869	6.80871e-18	-2.81406e-10	-1.33404	7.11256e-05	-2.81406e-10	-1.33396	0.000226676	-2.81406e-10	-1.33361
233453063	rs11676436	8.92622e-18	-0.344873	-0.71838	0.000105096	-0.221973	-0.721562	0.000525977	0.229259	-0.721135
233453065	rs11676437	9.36236e-18	-0.380184	-0.635364	0.000110107	-0.258476	-0.638485	0.000549014	0.18868	-0.63769
233453705	rs2880817	9.33533e-18	-0.398626	-0.619813	0.000109718	-0.277545	-0.622956	0.000546499	0.167467	-0.621067
233453934	rs13005856	8.31883e-19	-2.09893	-1.33738	9.31998e-06	-2.02972	-1.33653	2.91097e-05	-2.05467	-1.3314
233454044	rs10173736	7.6464e-18	-0.524261	-0.69375	0.000100101	-0.296097	-0.69613	0.000481708	0.119335	-0.699129
233454132	rs140336420	7.12552e-18	-2.81406e-10	-1.28856	7.46545e-05	-2.81406e-10	-1.28554	0.000237659	-2.81406e-10	-1.2863
233454592	rs2344309	1.13399e-18	-2.08736	-1.03914	1.12644e-05	-2.13773	-1.03903	3.61595e-05	-2.13454	-1.03465
233454628	rs148486360	3.02803e-18	-2.14433	-2.48588e-10	3.52086e-05	-2.03712	-2.48588e-10	0.000106402	-2.08991	-2.48588e-10
233454836	rs188306026	7.06697e-18	-2.81406e-10	-1.29681	7.38128e-05	-2.81406e-10	-1.29688	0.000235185	-2.81406e-10	-1.29676
233454861	rs181180633	6.76779e-18	-2.81406e-10	-1.34007	7.07141e-05	-2.81406e-10	-1.33976	0.000225267	-2.81406e-10	-1.33985
233455077	rs6756235	1.08426e-18	-2.0863	-1.08504	1.07368e-05	-2.1399	-1.08483	3.44674e-05	-2.13656	-1.08056
233455100	rs6756244	3.02507e-18	-2.14531	-2.48588e-10	5.02289e-05	-1.68182	-2.48588e-10	0.00017023	-1.61998	-2.48588e-10
233456084	rs2037681	9.57255e-19	-2.09798	-1.19795	9.59112e-06	-2.14007	-1.1975	3.07317e-05	-2.13706	-1.19478
233456109	rs192313323	9.05878e-18	-2.81406e-10	-1.04851	9.48933e-05	-2.81406e-10	-1.04566	0.00030681	-2.81406e-10	-1.03091
233456253	rs7568950	1.01819e-18	-2.03584	-1.19838	9.70268e-06	-2.12832	-1.19769	3.13048e-05	-2.1186	-1.19476
233456262	rs60029373	1.10457e-17	0.346706	-1.19691	7.38298e-05	-0.0992968	-1.19735	0.000403874	0.44463	-1.20066
233456391	rs139288887	8.3016e-18	-2.81406e-10	-1.1358	8.6483e-05	-2.81406e-10	-1.13846	0.000278522	-2.81406e-10	-1.12764
233456473	rs72995996	9.22584e-18	-2.81406e-10	-1.03024	9.64654e-05	-2.81406e-10	-1.02923	0.000307999	-2.81406e-10	-1.02704
233456647	rs6437069	4.90325e-18	-0.659524	-1.00282	6.62219e-05	-0.401419	-1.00398	0.000300129	-0.0470135	-1.00591
233457089	rs72996000	9.88585e-18	-2.81406e-10	-0.961141	0.000103416	-2.81406e-10	-0.959647	0.000330425	-2.81406e-10	-0.956754
233457102	rs78866422	6.80875e-18	-2.81406e-10	-1.33404	7.11446e-05	-2.81406e-10	-1.3337	0.000226767	-2.81406e-10	-1.33321
233457171	rs6706993	9.09124e-18	-2.81406e-10	-1.04493	9.50557e-05	-2.81406e-10	-1.04395	0.000303482	-2.81406e-10	-1.04181
233457249	rs6707015	9.79583e-18	-2.81406e-10	-0.970289	0.000102473	-2.81406e-10	-0.968814	0.000327399	-2.81406e-10	-0.965955
233457485	rs6707338	1.16287e-17	-2.81406e-10	-0.79877	0.000121684	-2.81406e-10	-0.796986	0.000389009	-2.81406e-10	-0.79353
233457603	rs6707260	9.85154e-18	-2.81406e-10	-0.964618	0.000103057	-2.81406e-10	-0.963131	0.000329271	-2.81406e-10	-0.960251
233457691	rs6710411	9.83349e-18	-2.81406e-10	-0.966452	0.000102867	-2.81406e-10	-0.964969	0.000328665	-2.81406e-10	-0.962096
233457831	rs868746	4.94681e-18	-0.78104	-0.872463	9.41557e-05	-0.180442	-0.873018	0.000439192	0.173556	-0.845752
233457865	rs145996746	8.372e-18	-2.81406e-10	-1.12735	8.72117e-05	-2.81406e-10	-1.13007	0.00028093	-2.81406e-10	-1.11903
233457958	rs72997709	9.85441e-18	-2.81406e-10	-0.964326	0.000103087	-2.81406e-10	-0.962839	0.000329368	-2.81406e-10	-0.959957
233458066	rs72997710	9.77924e-18	-2.81406e-10	-0.971984	0.000102299	-2.81406e-10	-0.970512	0.000326841	-2.81406e-10	-0.96766
233458170	rs78742268	7.17526e-18	-2.81406e-10	-1.28161	7.50879e-05	-2.81406e-10	-1.27975	0.000239157	-2.81406e-10	-1.28001
233458372	rs72997712	9.94933e-18	-2.81406e-10	-0.95474	0.000104082	-2.81406e-10	-0.953234	0.000332559	-2.81406e-10	-0.950316
233458453	rs883803	7.92248e-18	-0.490091	-0.69245	0.000109266	-0.212473	-0.692154	0.000582012	0.300821	-0.691463
233458679	rs940666	4.28802e-18	-0.68372	-1.1127	8.29968e-05	-0.0642135	-1.11539	0.000407472	0.370013	-1.11717
233458707	rs72997717	9.78223e-18	-2.81406e-10	-0.971678	0.00010233	-2.81406e-10	-0.970205	0.000326941	-2.81406e-10	-0.967352
233458917	rs3942583	9.03873e-18	-2.81406e-10	-1.05073	9.45058e-05	-2.81406e-10	-1.04975	0.00030172	-2.81406e-10	-1.04763
233459088	rs1467325	8.93026e-19	-2.1414	-1.22398	9.73343e-06	-2.09875	-1.2241	3.10903e-05	-2.09751	-1.22272
233459116	rs72997721	1.65249e-17	-0.44738	-2.48588e-10	4.65171e-05	-1.75859	-2.48588e-10	0.000176916	-1.58146	-2.48588e-10
233459406	rs114626845	3.69249e-18	-1.94594	-2.48588e-10	3.82372e-05	-1.9546	-2.48588e-10	0.000128582	-1.90057	-2.48588e-10
233459507	rs148537777	6.76517e-18	-2.81406e-10	-1.34046	7.0672e-05	-2.81406e-10	-1.34036	0.000225144	-2.81406e-10	-1.34039
233459663	rs4468805	4.99207e-18	-0.513429	-1.13097	4.45344e-05	-0.670853	-1.13129	0.000228274	-0.192307	-1.13428
233459738	rs4555341	5.19228e-18	-0.480113	-1.12496	3.95449e-05	-0.79671	-1.12426	0.000202095	-0.323146	-1.12525
233459862	rs10193553	5.49279e-18	-0.444514	-1.10429	4.16871e-05	-0.764654	-1.10357	0.000214138	-0.285915	-1.1046
233460159	rs72997723	8.75305e-18	-2.81406e-10	-1.08284	9.18393e-05	-2.81406e-10	-1.07837	0.000293532	-2.81406e-10	-1.07515
233460973	rs35373917	9.18115e-19	-2.13168	-1.206	9.98782e-06	-2.09188	-1.20517	3.23245e-05	-2.07793	-1.20338
233461098	rs116237130	6.9868e-18	-2.81406e-10	-1.30822	7.31179e-05	-2.81406e-10	-1.30634	0.000237394	-2.81406e-10	-1.28741
233461200	rs72997726	8.87562e-18	-2.81406e-10	-1.06894	9.27836e-05	-2.81406e-10	-1.06814	0.000296588	-2.81406e-10	-1.06479
233461777	rs72997727	7.6828e-18	-2.81406e-10	-1.21326	8.03249e-05	-2.81406e-10	-1.21233	0.000256318	-2.81406e-10	-1.21071
233461919	rs72997728	8.14127e-18	-2.81406e-10	-1.1553	8.51175e-05	-2.81406e-10	-1.15438	0.000272014	-2.81406e-10	-1.15128
233461978	rs72997730	8.0861e-18	-2.81406e-10	-1.1621	8.44799e-05	-2.81406e-10	-1.1619	0.00026968	-2.81406e-10	-1.1599
233462095	rs10206657	1.28891e-17	0.322677	-1.01854	8.94719e-05	-0.0855805	-1.0189	0.000544575	0.565544	-1.02267
233462202	rs117376301	7.43102e-18	-2.81406e-10	-1.24658	7.73857e-05	-2.81406e-10	-1.24961	0.000247323	-2.81406e-10	-1.24644
233462273	rs9808024	1.17777e-17	0.0600408	-0.846078	9.49879e-05	-0.200052	-0.844609	0.000519184	0.345013	-0.849889
233462768	rs34795224	9.39044e-19	-1.98403	-1.33111	1.20029e-05	-1.78081	-1.33245	3.72384e-05	-1.80283	-1.33697
233462901	rs186345141	6.92261e-18	-2.81406e-10	-1.31745	7.2426e-05	-2.81406e-10	-1.31584	0.000230606	-2.81406e-10	-1.31642
233463532	rs13431689	3.01482e-18	-0.923947	-1.22476	3.80373e-05	-0.730329	-1.22951	0.000131379	-0.655793	-1.22326
233464039	rs117968099	7.00992e-18	-2.81406e-10	-1.30492	7.3055e-05	-2.81406e-10	-1.3072	0.000232559	-2.81406e-10	-1.30799
233464317	rs144882191	1.00728e-17	-0.942409	-2.48588e-10	0.000309993	0.13814	-2.48588e-10	0.00105515	0.204303	-2.48588e-10
233465281	rs13387575	9.53816e-19	-1.98095	-1.31858	1.69514e-05	-1.45091	-1.31715	4.21865e-05	-1.70157	-1.31346
233465847	rs6437070	7.79981e-18	0.000171264	-1.19832	0.000110432	0.304588	-1.1986	0.000255828	-0.0109663	-1.20166
233465996	rs112882421	4.50426e-18	-1.74722	-2.48588e-10	5.60031e-05	-1.573	-2.48588e-10	0.000163673	-1.65926	-2.48588e-10
233466422	rs113721487	4.95665e-18	-1.65151	-2.48588e-10	5.96206e-05	-1.51041	-2.48588e-10	0.00018717	-1.52512	-2.48588e-10
233467049	rs115299435	3.27874e-18	-2.06479	-2.48588e-10	3.31914e-05	-2.09612	-2.48588e-10	0.000104801	-2.10507	-2.48588e-10
233467110	rs58284091	3.61335e-18	-0.725731	-1.24188	1.71923e-05	-1.51205	-1.2419	6.5752e-05	-1.32002	-1.25122
233467671	rs113700979	5.37233e-17	-2.81406e-10	0.731602	0.000563425	-2.81406e-10	0.735624	0.00196642	-2.81406e-10	0.826837
233468114	rs9712037	6.50433e-17	-2.81406e-10	0.922807	0.000687384	-2.81406e-10	0.934484	0.00233769	-2.81406e-10	0.999786
233468156	rs13398331	7.77662e-18	-0.0436847	-1.15744	7.14389e-05	-0.174726	-1.15484	0.000218676	-0.210918	-1.15863
233468308	rs4146412	8.14313e-18	-0.00230757	-1.15276	0.000137786	0.477661	-1.15037	0.000316621	0.152575	-1.152
233468454	rs77526780	7.07516e-18	-2.81406e-10	-1.29566	7.39965e-05	-2.81406e-10	-1.29439	0.000235451	-2.81406e-10	-1.29563
233469405	rs150384616	7.11371e-18	-2.81406e-10	-1.29022	7.40771e-05	-2.81406e-10	-1.2933	0.00023667	-2.81406e-10	-1.29047
233469466	rs76202132	1.52015e-18	-1.63656	-1.19688	1.01944e-05	-2.07958	-1.19699	3.85943e-05	-1.90073	-1.2033
233470021	rs11893268	6.72312e-17	-2.81406e-10	0.955892	0.00070734	-2.81406e-10	0.963101	0.00249438	-2.81406e-10	1.06466
233470843	rs7571133	1.76678e-17	-0.192791	-0.187712	0.000134108	-0.511263	-0.188501	0.000469238	-0.450314	-0.15571
233470931	rs10171498	2.18956e-18	-1.15441	-1.31413	3.42269e-05	-0.753219	-1.31218	8.22387e-05	-1.03806	-1.30944
233471239	rs2140772	2.10921e-17	-0.0584179	-0.144928	0.000138005	-0.524555	-0.146563	0.000504639	-0.417353	-0.115937
233471707	rs73093532	5.15913e-17	-2.81406e-10	0.691107	0.000541044	-2.81406e-10	0.69509	0.00188664	-2.81406e-10	0.785417
233472542	rs117872829	6.92008e-17	-2.81406e-10	0.984766	0.000725918	-2.81406e-10	0.989027	0.00254713	-2.81406e-10	1.08559
233472575	rs11678936	2.19061e-18	-1.13081	-1.33725	2.80067e-05	-0.929418	-1.33655	7.35295e-05	-1.12396	-1.33549
233472590	rs140886320	7.78192e-18	-2.81406e-10	-1.20044	8.0514e-05	-2.81406e-10	-1.20998	0.000256183	-2.81406e-10	-1.21124
233473012	rs7578946	5.09625e-17	-2.81406e-10	0.678845	0.000534443	-2.81406e-10	0.682816	0.00186312	-2.81406e-10	0.772874
233473915	rs73093536	4.77788e-17	-2.81406e-10	0.614336	0.000501023	-2.81406e-10	0.618243	0.00174411	-2.81406e-10	0.706867
233473967	rs112641665	5.56749e-17	-2.81406e-10	0.767284	0.000583913	-2.81406e-10	0.771341	0.0020395	-2.81406e-10	0.863327
233474020	rs34958546	1.62483e-17	-0.204513	-0.259744	0.000103272	-0.699899	-0.261146	0.000390678	-0.549823	-0.239427
233474456	rs79735520	1.43144e-18	-1.66453	-1.22903	9.99933e-06	-2.06682	-1.22908	3.80949e-05	-1.87999	-1.23706
233474535	rs78953707	9.69732e-19	-1.99308	-1.2899	8.96009e-06	-2.11608	-1.28955	3.05205e-05	-2.04958	-1.28915
233474897	rs10184826	3.03661e-18	-2.14151	-2.48588e-10	3.64769e-05	-2.00173	-2.48588e-10	0.000106029	-2.09342	-2.48588e-10
233474986	rs73995810	4.97237e-17	-2.81406e-10	0.654236	0.000521439	-2.81406e-10	0.658182	0.0018168	-2.81406e-10	0.747696
233475382	rs111620279	3.25207e-18	-2.07295	-2.48588e-10	3.16147e-05	-2.14479	-2.48588e-10	0.000102327	-2.12896	-2.48588e-10
233475657	rs78459348	1.61174e-18	-1.69089	-1.08404	1.23423e-05	-2.00001	-1.08537	4.45797e-05	-1.85207	-1.10779
233475778	rs62191594	1.94586e-18	-1.28104	-1.3055	2.4519e-05	-1.09446	-1.3045	6.5407e-05	-1.27472	-1.30179
233475857	rs13012942	1.45241e-17	-0.305766	-0.270672	9.27556e-05	-0.795969	-0.272473	0.000365103	-0.610019	-0.246934
233477349	rs76043095	8.19985e-19	-2.12633	-1.32438	8.44005e-06	-2.14132	-1.32411	2.69307e-05	-2.14027	-1.3236
233477932	rs111269685	1.14772e-18	-1.7756	-1.33886	8.76104e-06	-2.08932	-1.33877	3.02472e-05	-2.00912	-1.33861
233478083	rs75410203	8.15595e-19	-2.12846	-1.32762	8.42146e-06	-2.14025	-1.32738	2.68127e-05	-2.14133	-1.32693
233478140	rs189617797	7.02053e-18	-2.81406e-10	-1.30341	7.29795e-05	-2.81406e-10	-1.30823	0.000232357	-2.81406e-10	-1.30886
233478443	rs138490218	6.78437e-18	-2.81406e-10	-1.33762	7.09322e-05	-2.81406e-10	-1.33669	0.000226037	-2.81406e-10	-1.33644
233478467	rs62191602	1.85146e-18	-1.32792	-1.30835	1.84107e-05	-1.38067	-1.30481	6.3012e-05	-1.31153	-1.30227
233478555	rs571476057	7.29835e-18	-2.81406e-10	-1.2646	7.55706e-05	-2.81406e-10	-1.27334	0.000239996	-2.81406e-10	-1.27651
233478687	rs111064518	2.27798e-18	-1.90038	-0.528581	2.78687e-05	-1.75694	-0.513963	8.75071e-05	-1.80052	-0.484892
233479640	rs10166451	2.12104e-18	-1.94464	-0.555701	2.44874e-05	-1.85892	-0.541328	7.64496e-05	-1.90776	-0.512739
233479643	rs10201323	1.89251e-18	-1.29046	-1.32388	1.80712e-05	-1.3822	-1.32189	5.51462e-05	-1.42343	-1.32371
233480584	rs145645676	7.1222e-18	-1.28903	-2.48588e-10	5.46198e-05	-1.59801	-2.48588e-10	0.000173292	-1.60216	-2.48588e-10
233481251	rs4973546	2.30152e-18	-2.06781	-0.350868	2.38834e-05	-2.08212	-0.34311	8.11013e-05	-2.10532	-0.256117
233481546	rs79411920	6.96083e-18	-2.81406e-10	-1.31195	7.28548e-05	-2.81406e-10	-1.30994	0.000231521	-2.81406e-10	-1.31246
233481689	rs111709726	1.43309e-18	-1.56385	-1.32856	9.92724e-06	-1.97428	-1.32885	3.69878e-05	-1.81332	-1.33323
233481876	rs13410380	3.23346e-18	-1.59531	-0.483383	2.66259e-05	-1.84661	-0.469912	9.20037e-05	-1.7988	-0.436506
233481978	rs13423701	3.27574e-18	-1.57525	-0.49045	2.68319e-05	-1.83178	-0.477035	9.28075e-05	-1.78284	-0.443765
233482038	rs10203111	3.77243e-18	-0.586762	-1.33776	2.63296e-05	-0.990256	-1.33746	9.57309e-05	-0.856692	-1.3389
233482060	rs10166842	5.74066e-18	-1.6034	0.0987313	6.00538e-05	-1.61684	0.113671	0.000220622	-1.57856	0.217875
233482125	rs10203216	5.68981e-18	-1.56282	0.0492527	6.04078e-05	-1.5617	0.0644037	0.000222644	-1.51673	0.16517
233482178	rs34021419	3.27128e-18	-1.52458	-0.54249	2.63963e-05	-1.79392	-0.531264	9.12944e-05	-1.74221	-0.500831
233482186	rs113591438	1.37821e-18	-1.59438	-1.33708	9.68422e-06	-1.99065	-1.33726	3.5942e-05	-1.83628	-1.33894
233482306	rs10191109	1.98549e-18	-1.2585	-1.30789	1.92862e-05	-1.33389	-1.30513	5.92259e-05	-1.36812	-1.30765
233482319	rs10191115	5.92357e-18	-1.5292	0.0558948	6.28939e-05	-1.52804	0.0710818	0.000232152	-1.48182	0.172083
233482553	rs183444312	6.76532e-18	-2.81406e-10	-1.34044	7.06669e-05	-2.81406e-10	-1.34043	0.000225141	-2.81406e-10	-1.34041
233482649	rs184600934	6.9699e-18	-2.81406e-10	-1.31065	7.24904e-05	-2.81406e-10	-1.31496	0.000230816	-2.81406e-10	-1.31551
233482891	rs145637826	6.72694e-18	-1.34613	-2.48588e-10	4.85694e-05	-1.71542	-2.48588e-10	0.000178468	-1.57272	-2.48588e-10
233483127	rs10933399	3.86722e-18	-0.560288	-1.33942	2.79396e-05	-0.929114	-1.33925	0.000102238	-0.789729	-1.3401
233483218	rs62191608	2.80525e-18	-1.64387	-0.576886	2.3376e-05	-1.8821	-0.564599	8.03549e-05	-1.83711	-0.533572
233483260	rs11693701	2.06672e-18	-1.28793	-1.23835	2.00329e-05	-1.36203	-1.239	6.1318e-05	-1.39566	-1.2454
233483306	rs10206732	3.86346e-18	-0.560288	-1.34039	2.79091e-05	-0.929114	-1.34034	0.000102201	-0.789729	-1.34046
233483672	rs13417300	2.72067e-18	-1.64387	-0.607501	2.26656e-05	-1.8821	-0.595461	7.78648e-05	-1.83711	-0.565052
233483759	rs10197060	5.58656e-18	-1.53771	0.00582951	5.79609e-05	-1.55938	0.0207425	0.000212342	-1.51889	0.119958
233484101	rs34384799	3.03275e-18	-2.14277	-2.48588e-10	3.42727e-05	-2.06406	-2.48588e-10	0.000102455	-2.12771	-2.48588e-10
233484154	rs10173752	4.38546e-18	-0.435893	-1.33806	3.12104e-05	-0.819858	-1.3378	0.00011483	-0.674513	-1.33917
233484296	rs78303320	1.39876e-18	-1.59426	-1.32241	1.16138e-05	-1.82521	-1.321	4.39999e-05	-1.64732	-1.32563
233484826	rs142143937	6.76835e-18	-2.81406e-10	-1.33999	7.06697e-05	-2.81406e-10	-1.34039	0.000225137	-2.81406e-10	-1.34042
233484910	rs55823115	2.06842e-18	-1.18575	-1.33972	2.75147e-05	-0.943836	-1.33985	7.23374e-05	-1.13564	-1.34016
233485696	rs7607256	1.02813e-18	-2.00554	-1.21897	1.15868e-05	-1.93645	-1.21209	3.51695e-05	-1.98438	-1.21257
233485860	rs4973048	6.77784e-18	-2.81406e-10	-1.33859	7.08338e-05	-2.81406e-10	-1.33807	0.00022551	-2.81406e-10	-1.33877
233486120	rs6717991	3.02603e-18	-2.14499	-2.48588e-10	3.93914e-05	-1.92486	-2.48588e-10	0.000112478	-2.03437	-2.48588e-10
233486311	rs35006349	2.66709e-18	-1.61484	-0.65642	2.20358e-05	-1.86095	-0.644788	7.57532e-05	-1.81426	-0.615393
233486388	rs35798031	3.17762e-18	-1.53633	-0.559784	2.45153e-05	-1.85115	-0.547964	8.6376e-05	-1.78049	-0.51793
233486779	rs58808550	3.04406e-18	-1.56509	-0.573965	2.48201e-05	-1.82423	-0.562522	8.56407e-05	-1.77473	-0.532247
233486817	rs59200588	3.01328e-18	-1.57525	-0.573965	2.46334e-05	-1.83178	-0.562522	8.49485e-05	-1.78284	-0.532247
233486823	rs59035839	3.03365e-18	-1.57525	-0.567225	2.48013e-05	-1.83178	-0.555732	8.55385e-05	-1.78284	-0.525326
233486828	rs117941059	7.01706e-18	-2.81406e-10	-1.3039	7.29459e-05	-2.81406e-10	-1.30869	0.000232251	-2.81406e-10	-1.30931
233487125	rs2344363	2.7944e-18	-1.58109	-0.643537	2.34529e-05	-1.81045	-0.63297	8.10345e-05	-1.75771	-0.604548
233487135	rs2344364	2.76275e-18	-1.57088	-0.665137	2.3139e-05	-1.80257	-0.65432	8.01072e-05	-1.74924	-0.624525
233487325	rs2344365	2.51816e-18	-1.6661	-0.662618	2.09815e-05	-1.90257	-0.652196	7.16381e-05	-1.86135	-0.624158
233487327	rs1404606	1.38349e-18	-1.67219	-1.25545	1.48654e-05	-1.64741	-1.25196	4.34076e-05	-1.73932	-1.24718
233487381	rs17362605	1.362e-18	-1.64199	-1.3013	1.16545e-05	-1.83879	-1.30393	3.71777e-05	-1.83578	-1.30565
233487473	rs12694909	2.51954e-18	-1.64301	-0.685159	2.09475e-05	-1.88148	-0.674911	7.17623e-05	-1.83644	-0.647335
233487723	rs10460437	7.03776e-18	-2.81406e-10	-1.30096	7.31467e-05	-2.81406e-10	-1.30594	0.000232885	-2.81406e-10	-1.30659
233487879	rs34563978	2.5039e-18	-1.64301	-0.691384	2.08165e-05	-1.88148	-0.681185	7.13043e-05	-1.83644	-0.653738
233488105	rs12479105	2.54322e-18	-1.62123	-0.697579	2.02889e-05	-1.90091	-0.687429	6.95352e-05	-1.85519	-0.66011
233488244	rs62191632	2.48844e-18	-1.64301	-0.697579	2.06869e-05	-1.88148	-0.687429	7.08514e-05	-1.83644	-0.66011
233488263	rs73105431	2.45802e-18	-1.64301	-0.709878	2.0432e-05	-1.88148	-0.699825	6.99605e-05	-1.83644	-0.672764
233488298	rs62191633	1.98688e-18	-1.25604	-1.30964	2.4671e-05	-1.08408	-1.3087	6.60037e-05	-1.26127	-1.30615
233488577	rs4524114	5.16807e-18	-1.60975	-2.48588e-10	3.70891e-05	-1.98509	-2.48588e-10	0.000118049	-1.98603	-2.48588e-10
233488831	rs12468277	6.77931e-18	-2.81406e-10	-1.33837	7.0823e-05	-2.81406e-10	-1.33823	0.000225583	-2.81406e-10	-1.33845
233488862	rs76784189	4.39448e-17	-2.81406e-10	0.530688	0.000459425	-2.81406e-10	0.531566	0.00159133	-2.81406e-10	0.615195
233488969	rs73995827	6.82562e-18	-2.81406e-10	-1.33156	7.13651e-05	-2.81406e-10	-1.3306	0.000227004	-2.81406e-10	-1.33217
233489343	rs871687	1.20183e-18	-1.79236	-1.27604	1.25759e-05	-1.79386	-1.27276	3.80857e-05	-1.85038	-1.26691
233489456	rs76159143	3.97582e-17	-2.81406e-10	0.430571	0.000415646	-2.81406e-10	0.431425	0.00143647	-2.81406e-10	0.51281
233489529	rs871688	2.73433e-18	-1.85766	-0.3887	2.67364e-05	-1.92773	-0.384656	8.7162e-05	-1.95586	-0.333505
233489731	rs12469410	2.46248e-18	-1.56021	-0.790869	2.05481e-05	-1.79416	-0.781481	7.08094e-05	-1.74096	-0.756185
233489736	rs12465169	2.46153e-18	-1.54981	-0.801653	2.04904e-05	-1.78609	-0.792357	7.06347e-05	-1.73231	-0.767306
233490129	rs78208368	3.87928e-17	-2.81406e-10	0.405988	0.000405551	-2.81406e-10	0.406836	0.00140079	-2.81406e-10	0.487662
233490355	rs4997379	2.43838e-18	-1.68186	-0.679054	2.05411e-05	-1.9078	-0.668183	7.02616e-05	-1.86535	-0.639558
233490451	rs2344369	2.56822e-18	-1.63567	-0.673368	2.13604e-05	-1.87442	-0.66245	7.32753e-05	-1.82921	-0.633705
233490537	rs62191634	3.44136e-18	-2.01638	-2.48588e-10	3.27691e-05	-2.10892	-2.48588e-10	0.000102062	-2.13155	-2.48588e-10
233490916	rs114063296	6.79106e-18	-2.81406e-10	-1.33664	7.08336e-05	-2.81406e-10	-1.33808	0.000225628	-2.81406e-10	-1.33825
233490932	rs138142196	3.20163e-18	-2.08859	-2.48588e-10	3.16008e-05	-2.14523	-2.48588e-10	0.000100696	-2.14503	-2.48588e-10
233490999	rs2091250	1.31268e-18	-1.72748	-1.25269	1.20744e-05	-1.85955	-1.24777	4.03423e-05	-1.81524	-1.24449
233491307	rs78689171	3.05336e-18	-2.136	-2.48588e-10	3.34549e-05	-2.08821	-2.48588e-10	0.000101425	-2.13782	-2.48588e-10
233491377	rs1477	2.50285e-18	-1.65384	-0.680974	2.09191e-05	-1.88763	-0.670118	7.16731e-05	-1.84348	-0.641535
233492416	rs35613670	3.04485e-18	-2.13879	-2.48588e-10	3.37158e-05	-2.08044	-2.48588e-10	0.000101727	-2.13484	-2.48588e-10
233492810	rs113861287	1.06481e-18	-1.85338	-1.33607	8.67749e-06	-2.10181	-1.33587	3.05401e-05	-2.00051	-1.33759
233493380	rs79385064	3.9341e-18	-1.88256	-2.48588e-10	3.45704e-05	-2.05541	-2.48588e-10	0.000118618	-1.98122	-2.48588e-10
233493553	rs150122149	3.95525e-18	-1.8772	-2.48588e-10	3.85501e-05	-1.94645	-2.48588e-10	0.000127246	-1.91101	-2.48588e-10
233493693	rs13003774	3.64142e-18	-1.95987	-2.48588e-10	8.95453e-05	-1.10367	-2.48588e-10	0.000172367	-1.60751	-2.48588e-10
233493739	rs13003805	3.03231e-18	-2.14292	-2.48588e-10	3.43019e-05	-2.06321	-2.48588e-10	0.000102495	-2.12731	-2.48588e-10
233493743	rs76948518	1.1379e-18	-1.7857	-1.33736	8.91466e-06	-2.07352	-1.33719	3.20316e-05	-1.9518	-1.33861
233493938	rs66476711	3.03353e-18	-2.14252	-2.48588e-10	3.42247e-05	-2.06546	-2.48588e-10	0.000102388	-2.12836	-2.48588e-10
233494347	rs7565261	2.40248e-18	-1.75045	-0.625294	2.01228e-05	-1.9817	-0.614854	6.83699e-05	-1.94628	-0.585918
233494792	rs12987358	3.03436e-18	-2.14224	-2.48588e-10	3.48757e-05	-2.04662	-2.48588e-10	0.000103516	-2.11741	-2.48588e-10
233495366	rs72999770	3.03961e-18	-2.14052	-2.48588e-10	0.000123449	-0.782585	-2.48588e-10	0.000360076	-0.870818	-2.48588e-10
233495568	rs13420870	2.77977e-18	-1.74851	-0.481368	2.11628e-05	-2.07623	-0.46993	7.34951e-05	-2.02165	-0.438262
233495846	rs186553567	3.75385e-17	-2.81406e-10	0.373121	0.000392435	-2.81406e-10	0.373961	0.00135447	-2.81406e-10	0.454031
233495852	rs189723626	3.75385e-17	-2.81406e-10	0.373121	0.000392435	-2.81406e-10	0.373961	0.00135447	-2.81406e-10	0.454031
233495886	rs11691950	1.70966e-18	-1.40711	-1.30884	2.16346e-05	-1.21559	-1.30852	5.88152e-05	-1.37798	-1.30475
233495974	rs35991886	3.08379e-18	-1.6763	-0.449784	2.18788e-05	-2.07476	-0.438138	7.72852e-05	-2.00373	-0.405903
233496048	rs113556502	1.06117e-18	-1.86733	-1.32555	8.72458e-06	-2.10709	-1.32517	3.052e-05	-2.01028	-1.32847
233496477	rs13019086	3.03924e-18	-2.14064	-2.48588e-10	3.32835e-05	-2.09335	-2.48588e-10	0.00010139	-2.13815	-2.48588e-10
233496975	rs11902420	8.02784e-19	-2.13681	-1.3351	8.64724e-06	-2.10674	-1.33443	2.66021e-05	-2.14069	-1.33545
233497097	rs16829366	7.0074e-18	-2.81406e-10	-1.30528	7.33281e-05	-2.81406e-10	-1.30347	0.000232901	-2.81406e-10	-1.30652
233497127	rs13427580	1.57219e-18	-1.48107	-1.31871	2.11818e-05	-1.22683	-1.31844	5.60135e-05	-1.41625	-1.31529
233497638	rs75852608	5.05077e-17	-2.81406e-10	0.669879	0.000529399	-2.81406e-10	0.673333	0.00184051	-2.81406e-10	0.760667
233497907	rs71421653	3.08341e-18	-2.12621	-2.48588e-10	3.33353e-05	-2.09179	-2.48588e-10	0.000101384	-2.13822	-2.48588e-10
233497962	rs112089070	1.20945e-18	-1.74882	-1.31325	9.11788e-06	-2.07593	-1.31224	3.41426e-05	-1.91281	-1.31377
233498340	rs62191635	1.10915e-17	-0.846071	-2.48588e-10	0.000121245	-0.800598	-2.48588e-10	0.000376811	-0.825389	-2.48588e-10
233498399	rs66590980	3.05979e-18	-2.1339	-2.48588e-10	3.38563e-05	-2.07629	-2.48588e-10	0.000102022	-2.13195	-2.48588e-10
233498431	rs200118999	3.10266e-18	-2.11999	-2.48588e-10	3.62762e-05	-2.00725	-2.48588e-10	0.000108757	-2.06802	-2.48588e-10
233498506	rs112941683	1.2386e-18	-1.72581	-1.31246	9.42239e-06	-2.04389	-1.31143	3.64868e-05	-1.8472	-1.31298
233498669	rs2276557	1.36592e-18	-1.74497	-1.19545	1.0405e-05	-2.06559	-1.19053	3.50947e-05	-2.01004	-1.18905
233498790	rs1107504	8.20357e-19	-2.13681	-1.31345	8.84378e-06	-2.10674	-1.31195	2.71726e-05	-2.14069	-1.31423
233498938	rs1107505	8.13874e-19	-2.14011	-1.31809	8.87496e-06	-2.09846	-1.31672	2.71337e-05	-2.13756	-1.3188
233499790	rs4378795	2.66124e-18	-1.00517	-1.26828	1.81176e-05	-1.43208	-1.26945	6.28159e-05	-1.3481	-1.26882
233500325	rs10933400	2.84394e-18	-0.917255	-1.2898	2.10182e-05	-1.26669	-1.28633	7.55301e-05	-1.14571	-1.28689
233500431	rs181797428	2.79187e-17	0.0770495	-2.48588e-10	7.97026e-05	-1.22011	-2.48588e-10	0.000298682	-1.05775	-2.48588e-10
233501526	rs139067983	3.85808e-18	-1.90207	-2.48588e-10	4.18207e-05	-1.86502	-2.48588e-10	0.000145916	-1.7741	-2.48588e-10
233501664	rs73995831	8.88759e-18	-2.81406e-10	-1.06759	9.37049e-05	-2.81406e-10	-1.05826	0.000298899	-2.81406e-10	-1.05703
233501867	rs78728347	3.63052e-18	-1.96287	-2.48588e-10	3.1691e-05	-2.14238	-2.48588e-10	0.000107676	-2.078	-2.48588e-10
233502199	rs144363025	9.49652e-18	-1.00132	-2.48588e-10	0.000120235	-0.808963	-2.48588e-10	0.000500887	-0.540754	-2.48588e-10
233502344	rs75399765	9.92611e-18	-2.81406e-10	-0.957077	0.000104973	-2.81406e-10	-0.944709	0.00033393	-2.81406e-10	-0.946203
233502664	rs77399214	2.40424e-17	-0.0724263	-2.48588e-10	7.24415e-05	-1.31563	-2.48588e-10	0.000269238	-1.16154	-2.48588e-10
233502984	rs13029754	1.98522e-18	-2.11406	-0.452458	2.80549e-05	-1.84109	-0.42316	8.22068e-05	-1.96589	-0.382
233503540	rs112688559	3.18759e-18	-2.09298	-2.48588e-10	3.33547e-05	-2.09121	-2.48588e-10	0.000105771	-2.09586	-2.48588e-10
233503566	rs960142	3.33574e-18	-2.04755	-2.48588e-10	3.25394e-05	-2.11596	-2.48588e-10	0.00010723	-2.08216	-2.48588e-10
233503678	rs113305302	3.26909e-18	-2.00457	-0.0631673	2.99496e-05	-2.14426	-0.0546356	0.000109121	-2.08739	0.022715
233503989	rs10165093	1.92905e-18	-1.95507	-0.640144	1.86043e-05	-2.02464	-0.650378	6.09107e-05	-2.04822	-0.599509
233504346	rs10177892	1.65592e-18	-1.84554	-0.902354	1.3994e-05	-2.05211	-0.907673	4.66084e-05	-2.04172	-0.873633
233505277	rs6752086	1.66221e-18	-1.82773	-0.916368	1.39448e-05	-2.04207	-0.921232	4.65099e-05	-2.03115	-0.886321
233505522	rs4528745	4.62448e-18	-1.72088	-2.48588e-10	7.21384e-05	-1.31982	-2.48588e-10	0.000212963	-1.39601	-2.48588e-10
233505886	rs148166264	6.8998e-18	-2.81406e-10	-1.32075	7.2052e-05	-2.81406e-10	-1.32102	0.000229351	-2.81406e-10	-1.32188
233505908	rs4488653	1.65247e-18	-1.85425	-0.895725	1.40239e-05	-2.05694	-0.900707	4.67751e-05	-2.04681	-0.864968
233506046	rs79025277	7.38688e-18	-2.81406e-10	-1.25254	7.68927e-05	-2.81406e-10	-1.256	0.000244725	-2.81406e-10	-1.257
233506299	rs6741190	1.61621e-18	-1.88044	-0.891716	1.38848e-05	-2.0711	-0.896515	4.61369e-05	-2.06179	-0.863725
233506668	rs76462407	7.43278e-18	-2.81406e-10	-1.24635	7.73704e-05	-2.81406e-10	-1.24981	0.000245677	-2.81406e-10	-1.25311
233506702	rs10933401	2.54465e-18	-0.993578	-1.32468	1.21811e-05	-1.77339	-1.32514	4.49269e-05	-1.63386	-1.31823
233507261	rs12467052	1.45905e-18	-1.92217	-0.952288	1.3035e-05	-2.07402	-0.956751	4.27816e-05	-2.0748	-0.926225
233507683	rs55761442	7.48423e-18	-2.81406e-10	-1.23945	7.78962e-05	-2.81406e-10	-1.24303	0.000247317	-2.81406e-10	-1.24646
233508141	rs147891036	7.98635e-18	-1.17451	-2.48588e-10	6.09563e-05	-1.48825	-2.48588e-10	0.000210466	-1.40781	-2.48588e-10
233508677	rs4072149	2.97389e-18	-0.824812	-1.33756	1.35477e-05	-1.65443	-1.33776	4.98181e-05	-1.51427	-1.33448
233508816	rs4072148	1.60439e-17	-2.81406e-10	-0.47692	0.000171581	-2.81406e-10	-0.453353	0.000546992	-2.81406e-10	-0.452699
233509128	rs75376326	6.98346e-18	-2.81406e-10	-1.3087	7.30937e-05	-2.81406e-10	-1.30667	0.000232091	-2.81406e-10	-1.31001
233509234	rs6710991	1.34775e-17	-0.651227	-2.48588e-10	6.02227e-05	-1.50036	-2.48588e-10	0.00017485	-1.59321	-2.48588e-10
233509285	rs112445216	2.96487e-17	-1.1955	1.33267	0.000152918	-1.90641	1.3379	0.000628481	-1.67229	1.35846
233509761	rs7604422	3.24457e-18	-0.743813	-1.33145	1.11683e-05	-1.85332	-1.33201	4.33782e-05	-1.66091	-1.32627
233509791	rs7604500	3.43551e-18	-0.687313	-1.33077	1.14712e-05	-1.82722	-1.33135	4.4892e-05	-1.62746	-1.32541
233509851	rs11689178	3.77857e-18	-0.591838	-1.33106	1.26089e-05	-1.73245	-1.33155	4.96319e-05	-1.52642	-1.32608
233509852	rs77164147	7.61135e-18	-2.81406e-10	-1.22261	7.91963e-05	-2.81406e-10	-1.22648	0.000251373	-2.81406e-10	-1.23019
233510011	rs11683367	3.17794e-18	-0.762402	-1.33361	1.1052e-05	-1.86177	-1.33403	4.27789e-05	-1.67181	-1.32928
233510070	rs77287560	7.53947e-18	-2.81406e-10	-1.23209	7.8461e-05	-2.81406e-10	-1.23581	0.000249078	-2.81406e-10	-1.23937
233510472	rs75913127	6.81705e-18	-2.81406e-10	-1.33282	7.10622e-05	-2.81406e-10	-1.33485	0.000226134	-2.81406e-10	-1.33601
233510622	rs10193825	1.34466e-18	-2.00295	-0.953157	1.30434e-05	-2.07215	-0.95798	4.28318e-05	-2.07266	-0.927195
233510906	rs17362914	4.37232e-18	-1.77695	-2.48588e-10	6.63767e-05	-1.40306	-2.48588e-10	0.000197327	-1.47227	-2.48588e-10
233510979	rs17297115	1.25446e-18	-1.70337	-1.32217	2.01095e-05	-1.27324	-1.32398	5.90494e-05	-1.359	-1.31976
233511139	rs184792143	7.29801e-18	-2.81406e-10	-1.26464	7.66073e-05	-2.81406e-10	-1.25972	0.000243692	-2.81406e-10	-1.26123
233511427	rs115903037	4.47417e-18	-1.75392	-2.48588e-10	3.20817e-05	-2.13012	-2.48588e-10	0.000106365	-2.09025	-2.48588e-10
233512126	rs12694910	1.65265e-18	-1.86436	-0.885505	1.47929e-05	-2.01419	-0.890072	4.83132e-05	-2.02137	-0.858057
233512589	rs181103544	7.70104e-18	-2.81406e-10	-1.21089	8.01619e-05	-2.81406e-10	-1.21436	0.000254341	-2.81406e-10	-1.21846
233512692	rs150194945	7.2124e-18	-2.81406e-10	-1.27644	7.5418e-05	-2.81406e-10	-1.27536	0.000241134	-2.81406e-10	-1.27178
233513175	rs2140773	2.74639e-18	-0.911817	-1.33014	1.02128e-05	-1.94411	-1.33065	3.78572e-05	-1.7982	-1.32512
233513559	rs79295824	7.34898e-18	-2.81406e-10	-1.25768	7.71591e-05	-2.81406e-10	-1.25254	0.000245431	-2.81406e-10	-1.25412
233513966	rs4973049	3.03164e-18	-2.14314	-2.48588e-10	3.48254e-05	-2.04806	-2.48588e-10	0.000105801	-2.09557	-2.48588e-10
233514309	rs16829373	5.04895e-18	-1.15661	-0.476454	2.56236e-05	-1.88671	-0.468186	0.000105915	-1.64473	-0.449767
233514636	rs4973548	2.96772e-18	-0.846587	-1.31786	1.0612e-05	-1.91774	-1.31868	3.92592e-05	-1.77524	-1.3117
233514638	rs4973050	2.86961e-18	-0.883601	-1.31447	1.04854e-05	-1.93308	-1.31534	3.86432e-05	-1.79488	-1.30789
233515441	rs11683187	3.25706e-18	-2.07142	-2.48588e-10	3.73186e-05	-1.97892	-2.48588e-10	0.000111626	-2.04198	-2.48588e-10
233515747	rs16829377	8.43968e-19	-2.13286	-1.28903	8.99201e-06	-2.11171	-1.29036	2.80271e-05	-2.13112	-1.29284
233515815	rs189103070	7.29255e-18	-2.81406e-10	-1.26539	7.65481e-05	-2.81406e-10	-1.26049	0.000243506	-2.81406e-10	-1.26199
233515954	rs73995853	2.34034e-17	-1.08566	0.98629	0.000114078	-1.84982	0.988293	0.00049287	-1.59389	1.037
233516297	rs10187744	1.97665e-18	-1.85023	-0.720616	1.88694e-05	-1.93343	-0.727442	6.13913e-05	-1.95285	-0.687016
233517180	rs79529279	1.27691e-17	-2.81406e-10	-0.705216	0.000132656	-2.81406e-10	-0.710648	0.000431015	-2.81406e-10	-0.69099
233517235	rs142271493	8.06444e-18	-2.81406e-10	-1.16478	8.43237e-05	-2.81406e-10	-1.16375	0.00027001	-2.81406e-10	-1.15867
233517701	rs4973550	4.4317e-18	-0.580834	-1.18263	1.33887e-05	-1.81649	-1.18751	5.55155e-05	-1.57059	-1.16988
233517772	rs7561728	2.0123e-18	-1.75469	-0.798277	1.84894e-05	-1.87916	-0.802053	6.04083e-05	-1.88777	-0.768241
233517786	rs34472888	3.0254e-18	-2.1452	-2.48588e-10	4.01367e-05	-1.90612	-2.48588e-10	0.000115726	-2.0059	-2.48588e-10
233518198	rs4973551	3.02612e-18	-2.14497	-2.48588e-10	3.98245e-05	-1.91393	-2.48588e-10	0.00011504	-2.01185	-2.48588e-10
233518692	rs147136761	6.9531e-18	-2.81406e-10	-1.31306	7.27802e-05	-2.81406e-10	-1.31097	0.000231035	-2.81406e-10	-1.31456
233518734	rs62191639	2.09666e-18	-1.69819	-0.813717	1.5503e-05	-2.03926	-0.818114	5.21383e-05	-2.01832	-0.784915
233519085	rs113740209	8.10427e-18	-2.81406e-10	-1.15985	8.42816e-05	-2.81406e-10	-1.16425	0.000270698	-2.81406e-10	-1.15613
233519167	rs111286152	8.02518e-19	-2.14527	-1.32698	1.16475e-05	-1.81859	-1.32473	3.30091e-05	-1.93432	-1.32603
233519406	rs112193542	8.22362e-18	-2.81406e-10	-1.14524	8.69321e-05	-2.81406e-10	-1.13328	0.000275862	-2.81406e-10	-1.13723
233520254	rs13395911	6.75666e-18	-0.266886	-1.07483	1.43744e-05	-1.85196	-1.081	6.00006e-05	-1.60173	-1.06104
233520379	rs13396021	2.39898e-18	-1.66754	-0.70966	1.64522e-05	-2.08268	-0.715271	5.54489e-05	-2.06428	-0.677394
233520579	rs146096867	1.53471e-18	-1.99035	-0.833548	7.02998e-05	-0.509872	-0.835769	0.000180737	-0.750807	-0.809285
233520696	rs13008587	3.02722e-18	-2.1446	-2.48588e-10	3.95199e-05	-1.92161	-2.48588e-10	0.000114373	-2.01767	-2.48588e-10
233520942	rs12694911	2.20266e-18	-1.67867	-0.783906	1.52194e-05	-2.08667	-0.789176	5.11487e-05	-2.06882	-0.753575
233521627	rs4973552	3.02531e-18	-2.14523	-2.48588e-10	4.09347e-05	-1.88643	-2.48588e-10	0.00011749	-1.99078	-2.48588e-10
233521636	rs78493875	8.85662e-18	-2.81406e-10	-1.07108	9.31119e-05	-2.81406e-10	-1.06461	0.000293325	-2.81406e-10	-1.07585
233521964	rs76515239	6.7865e-18	-2.81406e-10	-1.33731	7.09569e-05	-2.81406e-10	-1.33634	0.00022591	-2.81406e-10	-1.337
233522030	rs35293211	3.02558e-18	-2.14514	-2.48588e-10	4.11034e-05	-1.88232	-2.48588e-10	0.000117864	-1.9876	-2.48588e-10
233522177	rs6705572	5.66983e-18	-1.51709	-2.48588e-10	0.000113076	-0.870351	-2.48588e-10	0.000306692	-1.03129	-2.48588e-10
233523075	rs12328052	1.9097e-18	-1.4909	-1.1144	2.21489e-05	-1.38259	-1.11804	6.91484e-05	-1.41279	-1.10809
233523309	rs114091489	6.96554e-18	-2.81406e-10	-1.31127	7.29637e-05	-2.81406e-10	-1.30845	0.000232015	-2.81406e-10	-1.31033
233523484	rs73995854	1.7568e-17	-0.614683	0.228515	5.71683e-05	-1.78808	0.23567	0.000270743	-1.40139	0.24543
233523497	rs149546461	8.72912e-18	-2.81406e-10	-1.08558	9.1303e-05	-2.81406e-10	-1.08423	0.000293417	-2.81406e-10	-1.07554
233523617	rs13416329	2.05317e-18	-1.42305	-1.10981	3.90305e-05	-0.816206	-1.11786	0.000111029	-0.942807	-1.10453
233524421	rs116553920	6.56077e-18	-1.37114	-2.48588e-10	3.71307e-05	-1.98397	-2.48588e-10	0.000118873	-1.97907	-2.48588e-10
233524945	rs56401627	8.80582e-19	-2.06279	-1.31663	8.49583e-06	-2.14112	-1.31771	2.6891e-05	-2.14516	-1.32018
233524997	rs139971969	3.02634e-18	-2.14489	-2.48588e-10	3.32645e-05	-2.09392	-2.48588e-10	0.000106096	-2.09279	-2.48588e-10
233525320	rs149859963	6.79852e-18	-2.81406e-10	-1.33554	7.0894e-05	-2.81406e-10	-1.33722	0.00022571	-2.81406e-10	-1.33788
233525794	rs117654102	1.1062e-17	-2.81406e-10	-0.848728	0.000116136	-2.81406e-10	-0.843647	0.000367141	-2.81406e-10	-0.851386
233526097	rs13424032	1.4341e-18	-1.63462	-1.25709	8.91691e-06	-2.14531	-1.26515	2.86797e-05	-2.13705	-1.2639
233526396	rs13398679	1.31881e-18	-1.87799	-1.09753	1.13494e-05	-2.07147	-1.09778	3.54467e-05	-2.10082	-1.08829
233526870	rs73001714	9.16125e-18	-1.03726	-2.48588e-10	4.00432e-05	-1.90845	-2.48588e-10	0.000132321	-1.8719	-2.48588e-10
233526887	rs146257116	6.87573e-18	-2.81406e-10	-1.32425	7.15591e-05	-2.81406e-10	-1.32789	0.000228155	-2.81406e-10	-1.32711
233527140	rs117391093	8.83709e-18	-2.81406e-10	-1.07329	9.27877e-05	-2.81406e-10	-1.0681	0.000295325	-2.81406e-10	-1.06906
233527224	rs10206785	2.05977e-18	-1.53337	-0.996286	1.50139e-05	-1.89763	-0.991804	4.4171e-05	-1.95814	-1.01093
233528239	rs115610051	2.16486e-18	-1.53196	-0.947931	1.33278e-05	-2.06281	-0.945748	4.11629e-05	-2.07111	-0.968485
233528356	rs10933402	1.11411e-18	-2.14308	-1.0011	1.33452e-05	-1.99756	-1.00969	4.14474e-05	-2.01762	-1.01509
233528378	rs74323402	7.52971e-18	-1.23339	-2.48588e-10	9.39412e-05	-1.05574	-2.48588e-10	0.000328602	-0.962286	-2.48588e-10
233528456	rs76146026	2.45307e-18	-1.60761	-0.747301	1.5876e-05	-2.08898	-0.744618	4.88475e-05	-2.0958	-0.772631
233528459	rs140191862	7.05745e-18	-2.81406e-10	-1.29816	7.33514e-05	-2.81406e-10	-1.30315	0.000234261	-2.81406e-10	-1.3007
233528515	rs12694912	9.99805e-19	-2.13777	-1.11467	1.14947e-05	-2.03513	-1.1214	3.6043e-05	-2.04748	-1.12494
233528587	rs4973554	3.08799e-18	-0.892978	-1.23175	2.26203e-05	-1.25489	-1.22468	9.83625e-05	-0.939731	-1.22874
233528958	rs10933403	9.2201e-19	-2.06238	-1.27107	9.30454e-06	-2.09241	-1.27549	3.02012e-05	-2.07647	-1.27278
233529168	rs78410622	4.86643e-18	-1.66989	-2.48588e-10	3.88777e-05	-1.93799	-2.48588e-10	0.000129793	-1.89119	-2.48588e-10
233529433	rs13384158	1.00538e-18	-2.12962	-1.11726	1.13403e-05	-2.0465	-1.12354	3.55174e-05	-2.06116	-1.12596
233529900	rs12694913	8.31579e-19	-2.11857	-1.31811	9.87256e-06	-1.98755	-1.3211	3.09136e-05	-2.00994	-1.316
233530134	rs141211169	6.9937e-18	-2.81406e-10	-1.30724	7.27313e-05	-2.81406e-10	-1.31164	0.000232213	-2.81406e-10	-1.30948
233530351	rs2016747	8.92628e-19	-2.11231	-1.25352	9.00855e-06	-2.14407	-1.25617	2.90692e-05	-2.1324	-1.25505
233530570	rs867838	8.11259e-19	-2.13886	-1.32256	9.1062e-06	-2.06389	-1.32556	2.86495e-05	-2.08076	-1.32123
233531234	rs10933404	1.24379e-18	-2.13402	-0.900058	1.38203e-05	-2.06242	-0.909857	4.3342e-05	-2.0764	-0.911613
233531552	rs76229300	2.4834e-18	-1.59403	-0.748584	1.67374e-05	-2.03497	-0.745793	5.01813e-05	-2.06954	-0.771956
233531564	rs75866454	2.49414e-18	-1.58972	-0.748584	1.77988e-05	-1.97349	-0.745793	5.27649e-05	-2.01933	-0.771956
233531720	rs145435417	6.8477e-18	-2.81406e-10	-1.32833	7.13415e-05	-2.81406e-10	-1.33093	0.000227571	-2.81406e-10	-1.32967
233532250	rs11681896	8.32455e-19	-2.10753	-1.32809	9.11219e-06	-2.05977	-1.32903	2.82753e-05	-2.08708	-1.32806
233532254	rs7589030	1.42794e-18	-1.91242	-0.983591	1.71672e-05	-1.77429	-0.981119	5.34967e-05	-1.80181	-0.975702
233532423	rs114662139	2.13479e-18	-1.52943	-0.964447	1.39399e-05	-2.00508	-0.958578	4.17339e-05	-2.04446	-0.981361
233532567	rs10206127	8.21766e-19	-2.14396	-1.30458	8.8568e-06	-2.11095	-1.30627	2.77084e-05	-2.12984	-1.30556
233532862	rs117270732	7.52775e-18	-2.81406e-10	-1.23365	7.80933e-05	-2.81406e-10	-1.24051	0.000247665	-2.81406e-10	-1.24506
233533202	rs7578760	1.2586e-18	-1.84699	-1.17525	9.96614e-06	-2.11957	-1.17965	3.12391e-05	-2.1451	-1.17036
233533329	rs75633500	7.87875e-18	-2.81406e-10	-1.18808	8.32509e-05	-2.81406e-10	-1.17655	0.000264016	-2.81406e-10	-1.18112
233533531	rs1969448	1.15426e-18	-2.09568	-1.01311	1.17711e-05	-2.11111	-1.02165	3.7187e-05	-2.11685	-1.02432
233534676	rs10933405	1.32557e-18	-2.13601	-0.834393	1.66403e-05	-1.94101	-0.845569	5.12615e-05	-1.96866	-0.851531
233535015	rs114195831	2.15611e-18	-1.62976	-0.854181	1.44651e-05	-2.07412	-0.852546	4.37479e-05	-2.10243	-0.87626
233535056	rs145533343	2.23869e-18	-1.58704	-0.859316	1.50247e-05	-2.03183	-0.856888	4.51623e-05	-2.06693	-0.879941
233535286	rs77962348	2.22975e-18	-1.58704	-0.863318	1.49645e-05	-2.03183	-0.8609	4.49859e-05	-2.06693	-0.883856
233535585	rs7586864	8.62685e-18	-2.81406e-10	-1.09737	8.90211e-05	-2.81406e-10	-1.10954	0.000285327	-2.81406e-10	-1.1035
233536623	rs115686027	2.07015e-18	-1.65407	-0.870555	1.41016e-05	-2.08297	-0.869151	4.27311e-05	-2.10923	-0.892974
233536926	rs11684420	1.44402e-18	-2.13626	-0.748554	2.0312e-05	-1.82671	-0.760485	6.04805e-05	-1.89101	-0.763807
233537125	rs11550699	1.39486e-18	-2.14021	-0.779245	2.02496e-05	-1.79942	-0.790861	6.01284e-05	-1.86656	-0.794093
233537477	rs13009166	1.28707e-18	-2.02388	-0.975992	1.18574e-05	-2.14475	-0.980706	3.91772e-05	-2.1118	-0.977243
233537714	rs17297626	3.3377e-18	-0.706495	-1.34047	2.39943e-05	-1.08017	-1.34043	0.000110594	-0.710789	-1.34047
233537813	rs16829399	3.50515e-18	-1.99801	-2.48588e-10	3.27916e-05	-2.10824	-2.48588e-10	0.000104283	-2.11002	-2.48588e-10
233538084	rs17297675	3.043e-18	-2.1394	-2.48588e-10	5.90582e-05	-1.51989	-2.48588e-10	0.000183348	-1.54575	-2.48588e-10
233538300	rs17297702	3.88553e-18	-0.554521	-1.34047	2.51451e-05	-1.03331	-1.34043	0.000121774	-0.614496	-1.34047
233538392	rs16829401	1.83397e-18	-1.69179	-0.953977	1.27924e-05	-2.09592	-0.953638	3.90029e-05	-2.1189	-0.974592
233538687	rs116410312	1.68228e-18	-1.60115	-1.13094	1.13898e-05	-2.03814	-1.12755	3.45081e-05	-2.07216	-1.14378
233538775	rs144808774	1.63726e-18	-1.61946	-1.13976	1.11986e-05	-2.04618	-1.13644	3.39891e-05	-2.07877	-1.15232
233538819	rs111829140	1.79774e-18	-1.40762	-1.25809	1.04368e-05	-1.9913	-1.26177	3.72752e-05	-1.89036	-1.24845
233538868	rs116272287	1.59246e-18	-1.6443	-1.14266	1.1048e-05	-2.0568	-1.13936	3.36021e-05	-2.08742	-1.15513
233539580	rs78590548	1.73837e-18	-1.71488	-0.98442	1.23169e-05	-2.10334	-0.984096	3.76634e-05	-2.12425	-1.0042
233539828	rs143994873	1.82421e-18	-1.65474	-0.996354	1.27038e-05	-2.06115	-0.995358	3.85338e-05	-2.09093	-1.01467
233540266	rs78938585	8.00265e-18	-2.81406e-10	-1.17247	8.27519e-05	-2.81406e-10	-1.18256	0.000264958	-2.81406e-10	-1.17756
233540374	rs61350459	1.80461e-18	-1.65474	-1.00716	1.25671e-05	-2.06115	-1.00618	3.81309e-05	-2.09093	-1.02518
233540813	rs150137586	1.78628e-18	-1.65474	-1.01737	1.24392e-05	-2.06115	-1.0164	3.77543e-05	-2.09093	-1.0351
233540863	rs138607696	7.99521e-18	-2.81406e-10	-1.1734	8.26772e-05	-2.81406e-10	-1.18347	0.000264715	-2.81406e-10	-1.17848
233540909	rs7570004	1.06198e-18	-1.92797	-1.26414	1.10054e-05	-1.93042	-1.2696	3.56996e-05	-1.91719	-1.2648
233541076	rs61613778	1.72531e-18	-1.68227	-1.02457	1.22127e-05	-2.07232	-1.02361	3.71588e-05	-2.09983	-1.0421
233541118	rs114669616	1.15689e-17	-0.803922	-2.48588e-10	3.68777e-05	-1.9908	-2.48588e-10	0.000213827	-1.39196	-2.48588e-10
233541211	rs138405868	7.86085e-18	-2.81406e-10	-1.19035	8.13311e-05	-2.81406e-10	-1.19988	0.000260336	-2.81406e-10	-1.19516
233541235	rs57490279	1.76063e-18	-1.65844	-1.02814	1.2287e-05	-2.06268	-1.02719	3.73154e-05	-2.09216	-1.04557
233541255	rs4973555	8.49473e-19	-2.13948	-1.2759	8.96912e-06	-2.12628	-1.27834	2.81107e-05	-2.14214	-1.27885
233541791	rs76999109	1.47808e-18	-1.69535	-1.16615	1.03583e-05	-2.0971	-1.16353	3.18249e-05	-2.11976	-1.17713
233542418	rs143988682	8.11732e-18	-2.81406e-10	-1.15825	8.39019e-05	-2.81406e-10	-1.16876	0.000268697	-2.81406e-10	-1.16355
233542481	rs60101330	1.69769e-18	-1.679	-1.04398	1.1996e-05	-2.07102	-1.04282	3.648e-05	-2.0988	-1.06157
233542508	rs61443084	1.69769e-18	-1.679	-1.04398	1.1996e-05	-2.07102	-1.04282	3.648e-05	-2.0988	-1.06157
233542862	rs57258878	1.61575e-18	-1.7185	-1.05394	1.16971e-05	-2.08626	-1.0528	3.57026e-05	-2.11068	-1.07123
233543128	rs76032109	1.67536e-18	-1.68227	-1.05394	1.18614e-05	-2.07232	-1.0528	3.6092e-05	-2.09983	-1.07123
233543223	rs142233894	8.08591e-18	-2.81406e-10	-1.16212	8.35868e-05	-2.81406e-10	-1.17252	0.000267673	-2.81406e-10	-1.16737
233543337	rs7604307	1.10111e-18	-2.13413	-1.0218	1.66066e-05	-1.76564	-1.02296	5.00625e-05	-1.80761	-1.03625
233543443	rs57777316	1.65308e-18	-1.68554	-1.06407	1.17265e-05	-2.07362	-1.06295	3.57032e-05	-2.10085	-1.08104
233543682	rs77513997	1.64736e-18	-1.69235	-1.06071	1.17345e-05	-2.07629	-1.05959	3.57442e-05	-2.10295	-1.07779
233543689	rs79998332	1.65994e-18	-1.679	-1.06647	1.17287e-05	-2.07102	-1.06535	3.56934e-05	-2.0988	-1.08337
233543889	rs13399460	5.73123e-18	-1.50631	-2.48588e-10	3.97323e-05	-1.91625	-2.48588e-10	0.000131283	-1.87978	-2.48588e-10
233543892	rs11681297	9.03939e-19	-2.01279	-1.34045	9.31172e-06	-2.02666	-1.34047	3.05539e-05	-1.99717	-1.34047
233544225	rs117657274	1.69465e-18	-1.67227	-1.05249	1.19262e-05	-2.06832	-1.05135	3.62575e-05	-2.09666	-1.06983
233544298	rs6731991	8.83375e-19	-2.03892	-1.33733	9.282e-06	-2.03228	-1.33805	3.0441e-05	-2.00362	-1.33772
233544422	rs369149982	7.34994e-17	-2.81406e-10	1.04503	0.000799605	-2.81406e-10	1.08571	0.00272803	-2.81406e-10	1.1542
233544462	rs74776078	1.80393e-18	-1.61067	-1.05161	1.16158e-05	-2.09559	-1.05046	3.59453e-05	-2.10617	-1.06897
233544962	rs12233217	1.8505e-18	-1.39076	-1.24603	2.16125e-05	-1.27559	-1.24955	0.000100024	-0.896346	-1.25538
233545009	rs12233030	1.76919e-18	-1.63776	-1.04396	1.22017e-05	-2.05403	-1.0428	3.69809e-05	-2.08518	-1.06155
233545172	rs12233103	1.78129e-18	-1.63436	-1.04055	1.22612e-05	-2.05259	-1.03938	3.71472e-05	-2.08401	-1.05824
233545461	rs145595993	7.16535e-18	-2.81406e-10	-1.28299	7.44094e-05	-2.81406e-10	-1.28883	0.000237741	-2.81406e-10	-1.28595
233545544	rs13028442	1.25805e-18	-2.05303	-0.969655	1.65218e-05	-1.81297	-0.980762	5.05262e-05	-1.85026	-0.984383
233545637	rs150800548	3.04077e-18	-2.14013	-2.48588e-10	3.94966e-05	-1.9222	-2.48588e-10	0.000141107	-1.80762	-2.48588e-10
233546564	rs3738905	1.67699e-18	-1.67716	-1.05809	1.13912e-05	-2.10782	-1.05775	3.49195e-05	-2.12799	-1.0761
233546580	rs3738906	1.81744e-18	-1.63679	-1.01803	1.22459e-05	-2.0764	-1.01682	3.72168e-05	-2.10399	-1.03638
233546985	rs7286	8.96701e-19	-2.11393	-1.24735	9.05086e-06	-2.14524	-1.25031	2.89667e-05	-2.14161	-1.24937
233547366	rs7287	2.62275e-18	-0.955983	-1.33204	1.91638e-05	-1.31526	-1.33013	8.60703e-05	-0.970252	-1.33172
233547639	rs115735486	3.95031e-18	-1.87845	-2.48588e-10	6.79046e-05	-1.38031	-2.48588e-10	0.000197447	-1.47166	-2.48588e-10
233547678	rs55938845	8.35835e-18	-2.81406e-10	-1.12898	8.6322e-05	-2.81406e-10	-1.14033	0.000276562	-2.81406e-10	-1.1347
233547707	rs138327768	6.82255e-18	-1.33201	-2.48588e-10	6.20071e-05	-1.47116	-2.48588e-10	0.000186339	-1.52957	-2.48588e-10
233548269	rs142164734	6.80978e-18	-1.33389	-2.48588e-10	6.19015e-05	-1.47287	-2.48588e-10	0.000186035	-1.5312	-2.48588e-10
233548515	rs113411269	2.57259e-18	-1.21848	-1.08885	1.08906e-05	-2.12426	-1.08624	5.37835e-05	-1.68927	-1.0829
233548603	rs73003607	2.05182e-18	-1.20155	-1.33197	1.77887e-05	-1.38579	-1.33405	8.6108e-05	-0.968316	-1.33322
233548750	rs13031505	1.13163e-18	-2.05996	-1.06862	2.00382e-05	-1.52437	-1.0764	6.05581e-05	-1.57479	-1.07874
233548812	rs2344567	1.61527e-18	-2.07054	-0.702201	1.5674e-05	-2.13876	-0.707646	5.04232e-05	-2.12539	-0.711287
233548877	rs145312082	3.04551e-18	-2.13858	-2.48588e-10	3.17385e-05	-2.14088	-2.48588e-10	0.000100967	-2.14234	-2.48588e-10
233549020	rs2138401	1.87775e-18	-2.11599	-0.506185	1.89416e-05	-2.14464	-0.512411	6.01245e-05	-2.14414	-0.516577
233549513	rs6752532	1.39427e-18	-1.5901	-1.32978	8.52177e-06	-2.12463	-1.33116	2.81105e-05	-2.09303	-1.32796
233550205	rs116804769	3.61925e-18	-0.65066	-1.31532	1.20198e-05	-1.79267	-1.31919	5.53875e-05	-1.42416	-1.31862
233550342	rs4973556	2.08494e-18	-1.70495	-0.812556	1.45455e-05	-2.10337	-0.817754	4.88274e-05	-2.08497	-0.783876
233550713	rs3738907	9.17903e-19	-2.08046	-1.25745	9.13675e-06	-2.14184	-1.24427	2.90633e-05	-2.14183	-1.24583
233550858	rs79194727	3.0392e-18	-2.14065	-2.48588e-10	3.41407e-05	-2.06792	-2.48588e-10	0.000109755	-2.05889	-2.48588e-10
233550961	rs6738529	3.798e-09	19.9913	-1.18583	2.54298e-05	-1.1272	-1.23529	9.38016e-05	-0.98024	-1.23571
233551530	rs7588513	4.23086e-09	20.2104	-1.29697	2.52778e-05	-1.05104	-1.31744	9.39518e-05	-0.896878	-1.31747
233551639	rs7561857	5.99524e-17	1.89152	-1.05022	2.94378e-05	-1.14047	-1.07567	7.19129e-05	-1.40949	-1.07219
233551815	rs57591212	1.05826e-17	-2.81406e-10	-0.893039	9.6417e-05	-2.81406e-10	-1.02973	0.000309564	-2.81406e-10	-1.02197
233551967	rs79555733	8.62484e-17	2.38835	-1.18337	2.30345e-05	-1.26541	-1.19601	5.84069e-05	-1.49114	-1.19856
233551991	rs73003616	1.14013e-16	2.64592	-1.16186	2.63909e-05	-1.14995	-1.17545	6.59205e-05	-1.3911	-1.17759
233552154	rs12989905	4.126e-09	20.0044	-1.11606	1.48917e-05	-1.80284	-1.09476	8.58622e-05	-1.20831	-1.09608
233552244	rs7565128	1.80719e-09	19.3974	-1.33456	1.07512e-05	-1.88331	-1.34009	5.59598e-05	-1.39225	-1.34025
233552664	rs77866552	9.39058e-18	-2.81406e-10	-1.01254	9.69693e-05	-2.81406e-10	-1.02402	0.000308383	-2.81406e-10	-1.02579
233552800	rs140744339	1.52563e-17	-2.81406e-10	-0.527254	0.000159648	-2.81406e-10	-0.525436	0.00053469	-2.81406e-10	-0.475445
233552860	rs62193268	2.11796e-13	9.57867	-0.567535	0.000121723	-0.201972	-0.594688	0.000298256	-0.483248	-0.575934
233553171	rs78165974	3.67913e-18	-1.94957	-2.48588e-10	0.000120284	-0.808552	-2.48588e-10	0.000104253	-2.11031	-2.48588e-10
233553255	rs181134881	3.14094e-18	-2.10772	-2.48588e-10	3.90411e-05	-1.9338	-2.48588e-10	0.000136902	-1.83787	-2.48588e-10
233553512	rs2010496	1.50196e-09	19.1544	-1.27662	1.11588e-05	-1.88418	-1.30201	6.07511e-05	-1.35321	-1.29714
233553567	rs1108252	1.73408e-13	10.1516	-1.34044	8.97428e-05	0.237941	-1.3394	0.000210207	-0.0700664	-1.33897
233554188	rs13003916	2.62822e-13	10.5674	-1.34038	8.29894e-06	-2.14516	-1.33712	3.32702e-05	-1.91429	-1.33818
233554196	rs116212486	3.54753e-18	-1.98599	-2.48588e-10	6.74282e-05	-1.38735	-2.48588e-10	0.000187593	-1.52286	-2.48588e-10
233554465	rs13416957	5.29191e-17	1.89599	-1.17947	2.76355e-05	-1.08799	-1.19132	6.7107e-05	-1.36245	-1.1884
233554499	rs11694989	1.83819e-09	19.2259	-1.14615	1.21374e-05	-1.90882	-1.19331	6.44696e-05	-1.40909	-1.18185
233554720	rs13010612	4.952e-18	-1.65246	-2.48588e-10	3.16258e-05	-2.14444	-2.48588e-10	0.000102397	-2.12828	-2.48588e-10
233554743	rs4973051	9.51868e-18	-2.81406e-10	-0.99899	8.8374e-05	-2.81406e-10	-1.11683	0.000283409	-2.81406e-10	-1.11024
233555241	rs4973052	9.69288e-18	-2.81406e-10	-0.980854	8.9703e-05	-2.81406e-10	-1.10191	0.000287911	-2.81406e-10	-1.09448
233555290	rs6754978	2.97038e-13	10.6763	-1.32697	8.49836e-06	-2.14361	-1.31492	3.51911e-05	-1.87895	-1.31738
233555953	rs11675479	8.47015e-09	20.8231	-1.21556	1.13211e-05	-1.91791	-1.25383	6.12776e-05	-1.39614	-1.24558
233556500	rs140078500	7.32614e-17	-2.81406e-10	1.04179	0.000828941	-2.81406e-10	1.12174	0.00288769	-2.81406e-10	1.21108
233557043	rs13024793	4.81457e-15	6.56118	-1.33403	1.14224e-05	-1.82401	-1.33882	2.64887e-05	-2.14253	-1.33789
233557073	rs7557607	6.77917e-15	6.87785	-1.30848	2.01797e-05	-1.30708	-1.28665	3.10494e-05	-2.02928	-1.29227
233557611	rs117870692	1.12237e-17	-2.81406e-10	-0.834215	0.00011054	-2.81406e-10	-0.893028	0.000349907	-2.81406e-10	-0.899466
233557646	rs4458205	1.69552e-15	5.42571	-1.24222	1.73855e-05	-1.48106	-1.26171	3.01395e-05	-2.1012	-1.2501
233557865	rs4441451	2.6971e-18	-0.923586	-1.33648	1.00542e-05	-1.95093	-1.33948	4.11211e-05	-1.70192	-1.3387
233557990	rs10209575	3.39168e-12	12.9753	-1.1907	4.99325e-05	-0.485451	-1.20229	0.000123976	-0.727654	-1.20939
233558319	rs10210051	1.88863e-16	1.98878	-2.48588e-10	5.04655e-05	-1.67712	-2.48588e-10	0.000153359	-1.72435	-2.48588e-10
233558346	rs4973557	8.63126e-19	-2.07861	-1.32083	8.84107e-06	-2.13509	-1.28391	2.78723e-05	-2.14329	-1.28621
233558411	rs74588080	1.0092e-18	-1.99863	-1.24445	1.76815e-05	-1.49244	-1.23345	5.4925e-05	-1.51668	-1.23448
233558465	rs35375923	2.82054e-18	-1.06207	-1.15325	1.27591e-05	-1.87595	-1.17621	5.46587e-05	-1.59527	-1.16076
233558763	rs7564554	1.89694e-12	12.3673	-1.16384	4.10524e-05	-0.701193	-1.18237	0.00010341	-0.929702	-1.18873
233558879	rs35853577	4.67716e-15	6.52931	-1.33111	2.18347e-05	-1.19834	-1.31657	3.16492e-05	-1.98229	-1.32013
233559312	rs10933406	0.0110789	34.8951	-1.20354	9.06809e-06	-2.14514	-1.2485	3.64549e-05	-1.92129	-1.23977
233559453	rs76436449	1.80631e-17	-2.81406e-10	-0.358375	0.000190021	-2.81406e-10	-0.351278	0.000643481	-2.81406e-10	-0.29024
233559615	rs12472839	1.92542e-15	5.64305	-1.3324	1.51888e-05	-1.53981	-1.33804	2.72894e-05	-2.11389	-1.33674
233559719	rs11885497	1.06253e-18	-1.96063	-1.23097	1.35157e-05	-1.7745	-1.22006	4.35009e-05	-1.7648	-1.21955
233559796	rs114048278	3.08768e-18	-2.12483	-2.48588e-10	4.5124e-05	-1.78899	-2.48588e-10	0.000165246	-1.6497	-2.48588e-10
233560026	rs11885646	1.08305e-18	-1.94687	-1.22559	1.47515e-05	-1.69264	-1.21443	4.73457e-05	-1.68575	-1.21391
233560303	rs62193269	0.0179147	35.3646	-1.19245	9.20742e-06	-2.13903	-1.23937	3.96359e-05	-1.84718	-1.23022
233560332	rs77535750	9.49162e-19	-2.08724	-1.21718	1.94087e-05	-1.42707	-1.20562	6.20946e-05	-1.42339	-1.20509
233560454	rs80020039	1.02389e-18	-1.96695	-1.26169	1.76663e-05	-1.47436	-1.25239	5.43613e-05	-1.50952	-1.25196
233560587	rs12997185	3.18071e-15	6.14638	-1.33377	1.24798e-05	-1.73557	-1.33873	2.64398e-05	-2.1447	-1.33756
233561728	rs75638431	2.97201e-18	-1.10555	-1.05746	1.3869e-05	-1.88214	-1.08662	6.00043e-05	-1.5967	-1.06602
233561743	rs1104764	0.0239075	35.6589	-1.19819	9.20412e-06	-2.13465	-1.24411	4.051e-05	-1.82041	-1.23517
233562197	rs4144797	0.0274432	35.907	-1.30831	8.99647e-06	-2.07489	-1.32669	4.17532e-05	-1.69647	-1.32889
233562210	rs4144796	1.06694e-14	7.35043	-1.32754	1.63517e-05	-1.49145	-1.31263	2.84157e-05	-2.09356	-1.31663
233562325	rs4144794	1.04758e-18	-1.94936	-1.2564	1.7184e-05	-1.50762	-1.24681	5.28895e-05	-1.54256	-1.24637
233562539	rs115387410	3.0509e-18	-2.13681	-2.48588e-10	4.8076e-05	-1.72563	-2.48588e-10	0.000177986	-1.57543	-2.48588e-10
233562731	rs4144795	0.0384108	36.2617	-1.32686	8.9531e-06	-2.06893	-1.33748	4.22057e-05	-1.67612	-1.33845
233563393	rs145061931	3.32566e-18	-2.05058	-2.48588e-10	3.2492e-05	-2.11742	-2.48588e-10	0.000108384	-2.07145	-2.48588e-10
233563572	rs76074281	1.18269e-18	-1.98553	-1.09892	1.80311e-05	-1.62901	-1.0773	5.8397e-05	-1.62165	-1.06822
233563840	rs12986696	3.02849e-18	-2.14418	-2.48588e-10	4.02361e-05	-1.90365	-2.48588e-10	0.000140241	-1.81377	-2.48588e-10
233565446	rs73107693	9.47791e-19	-2.00164	-1.30423	1.5555e-05	-1.55522	-1.29881	5.0106e-05	-1.54352	-1.29948
233566210	rs11688166	0.00952351	34.809	-1.26875	8.75696e-06	-2.13048	-1.29808	3.5912e-05	-1.87405	-1.30202
233566502	rs151156573	1.62933e-17	-2.81406e-10	-0.46149	0.000171337	-2.81406e-10	-0.454775	0.000578341	-2.81406e-10	-0.39697
233566645	rs76263248	1.51788e-17	-0.532348	-2.48588e-10	4.00488e-05	-1.90831	-2.48588e-10	0.000110959	-2.04797	-2.48588e-10
233566679	rs13007783	1.16801e-15	5.09362	-1.2828	1.92345e-05	-1.3415	-1.3002	3.011e-05	-2.05955	-1.29273
233566848	rs2012221	1.43535e-15	5.29434	-1.27742	1.81048e-05	-1.40655	-1.29568	2.96495e-05	-2.07987	-1.28781
233566914	rs2012423	0.00559449	34.2643	-1.256	8.71887e-06	-2.14233	-1.29059	3.28686e-05	-1.98076	-1.28386
233567114	rs983430	1.18729e-15	5.10569	-1.27851	1.85416e-05	-1.38179	-1.2966	2.98227e-05	-2.07305	-1.28881
233567342	rs11689851	0.00809407	34.6495	-1.27188	8.75481e-06	-2.12836	-1.30045	3.64006e-05	-1.85877	-1.30378
233567473	rs114254577	1.79119e-18	-2.10147	-0.567897	2.11346e-05	-1.98661	-0.560887	7.37541e-05	-1.85301	-0.603383
233567934	rs57986228	9.95481e-19	-2.03155	-1.22522	2.24602e-05	-1.27778	-1.20889	6.97064e-05	-1.31184	-1.201
233568793	rs6437071	2.14162e-15	5.72313	-1.30606	3.11438e-05	-0.837151	-1.32264	3.74101e-05	-1.81638	-1.31881
233568875	rs6747479	2.66807e-12	12.856	-1.31136	4.13747e-05	-0.557455	-1.31829	0.000103388	-0.800698	-1.31795
233569307	rs115065613	6.19732e-18	-1.42813	-2.48588e-10	0.00256921	2.25294	-2.48588e-10	0.00013152	-1.87798	-2.48588e-10
233569935	rs13029336	1.69621e-15	5.50163	-1.31773	3.30389e-05	-0.770017	-1.33071	3.86175e-05	-1.7756	-1.32782
233569951	rs12623408	1.07878e-18	-2.07856	-1.09786	9.5982e-06	-2.13353	-1.2033	3.05092e-05	-2.14268	-1.19642
233570170	rs145019391	3.23031e-18	-2.07967	-2.48588e-10	3.18698e-05	-2.13675	-2.48588e-10	0.000100673	-2.14525	-2.48588e-10
233570199	rs62193271	0.010098	34.8657	-1.26688	8.81133e-06	-2.12573	-1.29664	3.65765e-05	-1.85709	-1.30064
233570204	rs10427328	0.0152664	35.2738	-1.26157	8.6725e-06	-2.14341	-1.29484	3.5697e-05	-1.89366	-1.2884
233571033	rs6747645	7.72185e-16	4.62753	-1.23055	2.51134e-05	-1.11685	-1.25816	3.42322e-05	-1.97452	-1.24945
233571970	rs139891313	1.6457e-17	-2.81406e-10	-0.451498	0.000173065	-2.81406e-10	-0.444745	0.000584359	-2.81406e-10	-0.386618
233572169	rs76729858	6.67214e-18	-1.35431	-2.48588e-10	0.00224674	2.11883	-2.48588e-10	0.00012932	-1.89484	-2.48588e-10
233572214	rs146676305	1.53902e-17	-2.81406e-10	-0.518517	0.000161804	-2.81406e-10	-0.512023	0.000545142	-2.81406e-10	-0.456087
233572378	rs118099005	1.24676e-17	-2.81406e-10	-0.729111	0.000122593	-2.81406e-10	-0.789543	0.000387803	-2.81406e-10	-0.796635
233572387	rs114547586	9.8031e-19	-2.0133	-1.25884	1.60915e-05	-1.57539	-1.24473	5.19771e-05	-1.56766	-1.23867
233573453	rs13396293	3.74397e-12	13.2217	-1.33826	4.66212e-05	-0.416929	-1.33943	0.000115615	-0.667598	-1.33927
233573469	rs7578299	1.12262e-15	5.06079	-1.28961	1.86472e-05	-1.36713	-1.30558	2.96435e-05	-2.06849	-1.29939
233573539	rs35094759	8.15514e-19	-2.1395	-1.31668	1.73328e-05	-1.43695	-1.30886	6.70699e-05	-1.24606	-1.30534
233573629	rs13424351	9.29981e-16	4.68698	-1.10406	2.63296e-05	-1.18704	-1.14068	3.80028e-05	-2.00029	-1.11918
233573698	rs35395584	1.16093e-15	5.10424	-1.29951	1.8223e-05	-1.38132	-1.3144	2.92367e-05	-2.07291	-1.3088
233574396	rs11692545	1.11673e-15	5.06079	-1.29488	1.85524e-05	-1.36713	-1.31068	2.94864e-05	-2.06849	-1.30471
233574812	rs35621474	1.26261e-15	5.18356	-1.29488	1.78311e-05	-1.40679	-1.31068	2.91316e-05	-2.0806	-1.30471
233574841	rs183130211	1.6124e-17	-2.81406e-10	-0.47194	0.00016955	-2.81406e-10	-0.465265	0.000572113	-2.81406e-10	-0.407797
233575655	rs148377564	3.38835e-17	-2.81406e-10	0.270681	0.000350348	-2.81406e-10	0.260518	0.00114101	-2.81406e-10	0.282534
233576015	rs6739638	1.00477e-15	4.94293	-1.28266	1.94919e-05	-1.32775	-1.30066	3.01808e-05	-2.05579	-1.29414
233576083	rs117303141	1.81815e-18	-2.13413	-0.520295	2.54707e-05	-1.84785	-0.513032	9.36801e-05	-1.66847	-0.548773
233576165	rs6739794	0.0110598	34.9579	-1.26809	8.62284e-06	-2.14519	-1.29881	3.45864e-05	-1.92109	-1.29258
233576325	rs11684593	9.59663e-14	8.21951	-2.48588e-10	0.000324911	0.18514	-2.48588e-10	0.0010348	0.184829	-2.48588e-10
233576354	rs73092767	8.94199e-19	-2.02363	-1.34045	1.92952e-05	-1.2987	-1.33985	5.94375e-05	-1.33228	-1.33993
233577038	rs7592717	1.04143e-15	4.98211	-1.286	1.91825e-05	-1.34099	-1.30343	2.99603e-05	-2.06013	-1.29713
233577201	rs115656863	6.94165e-17	0.987879	-2.48588e-10	3.45463e-05	-2.05611	-2.48588e-10	0.000118568	-1.98165	-2.48588e-10
233577330	rs1022330	9.61844e-16	4.88804	-1.27144	2.08244e-05	-1.27102	-1.29126	3.1111e-05	-2.03553	-1.28404
233577725	rs11687379	5.65355e-12	13.6353	-1.33974	5.36064e-05	-0.276391	-1.34035	0.000131534	-0.537443	-1.34043
233578086	rs35620421	3.03831e-18	-2.14094	-2.48588e-10	4.15839e-05	-1.8707	-2.48588e-10	0.000145732	-1.77536	-2.48588e-10
233578156	rs116151766	3.56564e-18	-1.9809	-2.48588e-10	3.23935e-05	-2.12045	-2.48588e-10	0.000108283	-2.07238	-2.48588e-10
233578337	rs4517962	1.0439e-15	4.97014	-1.27167	2.02525e-05	-1.29964	-1.29049	3.08298e-05	-2.04552	-1.28313
233578904	rs58520085	1.05061e-18	-1.97855	-1.22433	1.8866e-05	-1.45166	-1.20939	5.83422e-05	-1.48812	-1.20268
233579546	rs79921412	3.15221e-16	3.83407	-1.33304	8.30808e-06	-2.14526	-1.33592	2.71317e-05	-2.11893	-1.3375
233579634	rs6710294	0.0116384	35.0217	-1.28086	8.54042e-06	-2.14525	-1.30835	3.40585e-05	-1.9262	-1.30285
233580505	rs6714245	1.08112e-15	4.97014	-1.23664	2.08687e-05	-1.29964	-1.26051	3.18648e-05	-2.04552	-1.25011
233580781	rs11683827	4.65425e-17	1.84156	-1.25344	2.38068e-05	-1.1856	-1.24284	5.10254e-05	-1.57835	-1.24646
233580823	rs6753206	3.59838e-18	-1.0787	-0.893063	1.59278e-05	-1.89539	-0.93496	6.85058e-05	-1.6159	-0.914311
233581235	rs139629333	1.07636e-17	-2.81406e-10	-0.876078	0.000113047	-2.81406e-10	-0.870609	0.000350615	-2.81406e-10	-0.897445
233581340	rs2880899	1.10387e-18	-1.96171	-1.19171	1.63863e-05	-1.62874	-1.17322	5.32505e-05	-1.61778	-1.16434
233581803	rs7591176	1.14669e-15	5.10424	-1.31185	1.80802e-05	-1.38132	-1.32227	2.90002e-05	-2.07291	-1.31692
233581822	rs147692699	1.72886e-17	-2.81406e-10	-0.402201	0.000181843	-2.81406e-10	-0.395264	0.000614958	-2.81406e-10	-0.335578
233581937	rs2344611	0.0229878	35.665	-1.24353	9.1297e-06	-2.10852	-1.27835	3.95457e-05	-1.79623	-1.28345
233582169	rs56140815	1.08852e-18	-1.96793	-1.1995	1.64242e-05	-1.61817	-1.18149	5.33677e-05	-1.6071	-1.17283
233582762	rs35212961	1.24924e-15	5.18293	-1.30488	1.77289e-05	-1.40658	-1.31663	2.89556e-05	-2.08054	-1.31083
233582793	rs6761324	1.24548e-15	5.14277	-1.26774	1.84892e-05	-1.39376	-1.28746	2.99973e-05	-2.0767	-1.27932
233582796	rs2344612	1.81113e-17	-2.81406e-10	-0.355708	0.00019053	-2.81406e-10	-0.348602	0.000645258	-2.81406e-10	-0.287483
233583050	rs6746294	1.07281e-15	5.03067	-1.30488	1.81533e-05	-1.38293	-1.31663	2.92258e-05	-2.07125	-1.31083
233583662	rs71421657	1.01265e-18	-2.07162	-1.16805	1.739e-05	-1.55338	-1.18913	6.20166e-05	-1.44487	-1.18486
233583941	rs76959779	1.73757e-17	-2.81406e-10	-0.397172	0.000182764	-2.81406e-10	-0.390217	0.000618167	-2.81406e-10	-0.330374
233584109	rs13003675	1.30163e-15	5.22722	-1.30809	1.74371e-05	-1.42056	-1.31925	2.87603e-05	-2.08463	-1.31351
233584557	rs13004406	1.31456e-15	5.18293	-1.25392	1.84718e-05	-1.40658	-1.27558	3.02778e-05	-2.08054	-1.26618
233584574	rs115845643	1.06341e-16	1.41441	-2.48588e-10	0.000114497	-0.857862	-2.48588e-10	0.000346387	-0.909577	-2.48588e-10
233586023	rs75756232	1.02158e-17	-2.81406e-10	-0.928311	0.000101595	-2.81406e-10	-0.977412	0.000321845	-2.81406e-10	-0.983064
233586361	rs72617178	1.03417e-18	-2.11031	-1.10833	9.71465e-06	-2.11298	-1.2118	3.0172e-05	-2.14492	-1.2053
233586427	rs6717048	0.0140178	35.2077	-1.28086	8.53564e-06	-2.14478	-1.30938	3.45195e-05	-1.9117	-1.3039
233586502	rs12694915	4.72308e-12	13.4531	-1.33735	4.93901e-05	-0.359263	-1.3394	0.000121459	-0.617853	-1.33971
233586888	rs7557131	4.23829e-12	13.345	-1.33762	4.76156e-05	-0.395693	-1.33956	0.000117421	-0.651528	-1.33984
233588006	rs34135166	1.09811e-18	-2.13938	-1.01927	2.14155e-05	-1.49212	-1.04218	8.16685e-05	-1.31186	-1.0426
233588720	rs148654885	1.74836e-17	-2.81406e-10	-0.39098	0.000183903	-2.81406e-10	-0.384002	0.000622141	-2.81406e-10	-0.323967
233588735	rs113543770	1.04624e-18	-1.96946	-1.23758	1.83046e-05	-1.46983	-1.22143	5.66615e-05	-1.50581	-1.21423
233589672	rs13412034	4.02936e-12	13.2961	-1.33919	4.68039e-05	-0.412131	-1.34031	0.000115585	-0.666713	-1.34042
233590007	rs6745879	1.24745e-15	5.18293	-1.30632	1.7708e-05	-1.40658	-1.31781	2.89252e-05	-2.08054	-1.31188
233590231	rs114771405	2.38702e-15	4.52556	-2.48588e-10	0.000439576	0.487401	-2.48588e-10	0.00174439	0.707024	-2.48588e-10
233590255	rs6717841	1.19835e-15	5.14277	-1.30632	1.79365e-05	-1.39376	-1.31781	2.90363e-05	-2.0767	-1.31188
233590667	rs7578385	1.0773e-18	-1.96767	-1.21012	1.62449e-05	-1.61862	-1.19201	5.27512e-05	-1.60756	-1.18399
233590975	rs143875214	1.79092e-17	-2.81406e-10	-0.366929	0.000188396	-2.81406e-10	-0.359863	0.000637814	-2.81406e-10	-0.299087
233591239	rs1022329	0.0230439	35.7048	-1.28086	8.56568e-06	-2.14127	-1.30938	3.59579e-05	-1.87088	-1.3039
233591462	rs143765787	3.8738e-17	0.404576	-2.48588e-10	5.6947e-05	-1.55629	-2.48588e-10	0.000184569	-1.53911	-2.48588e-10
233591551	rs12052869	5.00041e-12	13.5131	-1.34027	5.07143e-05	-0.331751	-1.34045	0.000124624	-0.591481	-1.34035
233592341	rs6733151	1.20002e-15	5.14277	-1.30492	1.79569e-05	-1.39376	-1.31667	2.90734e-05	-2.0767	-1.31061
233592487	rs6704763	0.0187034	35.5064	-1.29115	8.49442e-06	-2.14306	-1.31594	3.51137e-05	-1.88754	-1.31101
233592501	rs6704768	0.000427655	31.7506	-1.31349	9.56082e-06	-2.01462	-1.32612	5.17134e-05	-1.48901	-1.32241
233592613	rs72617179	1.05362e-18	-2.09084	-1.10917	9.56872e-06	-2.12749	-1.21242	3.01615e-05	-2.14462	-1.20594
233592955	rs36038193	3.30988e-18	-1.02013	-1.0352	1.36234e-05	-1.92258	-1.06404	5.76954e-05	-1.65583	-1.04612
233593229	rs13386650	4.46298e-12	13.399	-1.33993	4.8444e-05	-0.377524	-1.34048	0.000119336	-0.634736	-1.34045
233593337	rs13412513	6.26586e-12	13.7378	-1.33946	4.95299e-05	-0.355491	-1.34034	0.000128917	-0.557543	-1.34042
233593367	rs111786553	3.03023e-18	-2.14361	-2.48588e-10	4.37497e-05	-1.81993	-2.48588e-10	0.000157332	-1.69878	-2.48588e-10
233593499	rs17164	0.0383467	36.1727	-1.23951	9.30974e-06	-2.09105	-1.2763	4.16668e-05	-1.74592	-1.28151
233593660	rs6724117	1.24745e-15	5.18293	-1.30632	1.7708e-05	-1.40658	-1.31781	2.89252e-05	-2.08054	-1.31188
233593774	rs73092790	1.06247e-18	-1.97385	-1.21781	1.62868e-05	-1.60783	-1.20022	5.28817e-05	-1.59665	-1.19242
233594875	rs13008942	1.19835e-15	5.14277	-1.30632	1.79365e-05	-1.39376	-1.31781	2.90363e-05	-2.0767	-1.31188
233595163	rs6716488	0.0351597	36.0741	-1.22771	9.36415e-06	-2.09469	-1.26683	4.16289e-05	-1.75592	-1.27241
233596685	rs142579783	8.49737e-18	-1.11249	-2.48588e-10	4.52165e-05	-1.78695	-2.48588e-10	0.000136239	-1.84272	-2.48588e-10
233597163	rs114520841	7.08317e-18	-1.29452	-2.48588e-10	0.00196265	1.98364	-2.48588e-10	0.000125255	-1.92678	-2.48588e-10
233597196	rs10205801	7.00902e-06	27.4772	-1.15123	9.68418e-06	-2.14145	-1.18647	4.09322e-05	-1.8766	-1.16861
233597495	rs144701026	2.07912e-17	-2.81406e-10	-0.217714	0.000218827	-2.81406e-10	-0.210127	0.000744111	-2.81406e-10	-0.144943
233597663	rs72617180	1.08426e-18	-2.07183	-1.09952	9.55501e-06	-2.13613	-1.20522	3.04887e-05	-2.14122	-1.19856
233597954	rs113677746	1.04464e-18	-1.98137	-1.2272	1.63437e-05	-1.59428	-1.21028	5.30588e-05	-1.58297	-1.20276
233598190	rs186025245	6.78208e-18	-2.81406e-10	-1.33796	7.08571e-05	-2.81406e-10	-1.33774	0.00022625	-2.81406e-10	-1.33549
233598340	rs12478564	1.31385e-15	5.22703	-1.29855	1.75754e-05	-1.4205	-1.31141	2.90139e-05	-2.08461	-1.30474
233598642	rs143586637	1.97611e-17	-2.81406e-10	-0.268528	0.00020795	-2.81406e-10	-0.261114	0.000706086	-2.81406e-10	-0.197396
233598983	rs78231049	3.44419e-17	0.287029	-2.48588e-10	0.000147394	-0.605304	-2.48588e-10	0.000369105	-0.846053	-2.48588e-10
233599309	rs11883794	1.03895e-18	-1.97259	-1.24145	1.83414e-05	-1.46366	-1.22559	5.67591e-05	-1.4998	-1.21852
233599644	rs75911181	4.15131e-17	1.69661	-1.22284	2.23672e-05	-1.25603	-1.23478	4.92549e-05	-1.63217	-1.22795
233599904	rs11555646	1.37291e-15	5.26786	-1.29542	1.73985e-05	-1.43323	-1.3088	2.89922e-05	-2.08826	-1.30185
233600275	rs150435042	3.59931e-16	2.63367	-2.48588e-10	0.000262749	-0.0272119	-2.48588e-10	0.000831812	-0.0335268	-2.48588e-10
233600606	rs13013142	1.37737e-15	5.26786	-1.29218	1.7446e-05	-1.43323	-1.30607	2.90795e-05	-2.08826	-1.29884
233600763	rs149564827	1.94987e-17	-2.81406e-10	-0.281898	0.000205178	-2.81406e-10	-0.27453	0.000696404	-2.81406e-10	-0.211204
233601257	rs147518651	2.06249e-17	-2.81406e-10	-0.225744	0.000217071	-2.81406e-10	-0.218184	0.00073797	-2.81406e-10	-0.15323
233601438	rs74927642	9.58202e-18	-2.81406e-10	-0.992358	9.35986e-05	-2.81406e-10	-1.05939	0.000295999	-2.81406e-10	-1.06678
233601770	rs74830047	7.50117e-18	-2.81406e-10	-1.23719	7.80727e-05	-2.81406e-10	-1.24077	0.000247911	-2.81406e-10	-1.24406
233601893	rs138995852	1.92222e-17	-2.81406e-10	-0.296182	0.000202258	-2.81406e-10	-0.288864	0.000686204	-2.81406e-10	-0.225958
233602028	rs6738386	1.01903e-15	4.96431	-1.28996	2.00181e-05	-1.29763	-1.30414	3.04238e-05	-2.04483	-1.29708
233602293	rs66549961	1.15671e-15	5.08425	-1.28316	1.87301e-05	-1.36993	-1.29834	2.99693e-05	-2.0662	-1.29076
233603065	rs2344613	0.024991	35.7542	-1.24914	9.13734e-06	-2.10211	-1.28393	3.99847e-05	-1.77983	-1.28881
233603198	rs11694434	5.0411e-12	13.5183	-1.33743	5.17825e-05	-0.3165	-1.33486	0.000127537	-0.57463	-1.3341
233603262	rs148880797	1.92111e-17	-2.81406e-10	-0.296758	0.000202141	-2.81406e-10	-0.289442	0.000685795	-2.81406e-10	-0.226554
233603502	rs77012777	1.04699e-17	-2.81406e-10	-0.903743	0.000103224	-2.81406e-10	-0.961511	0.000333558	-2.81406e-10	-0.947315
233603534	rs9973586	4.44406e-12	13.3907	-1.33586	4.86816e-05	-0.380331	-1.33278	0.00012005	-0.637331	-1.33189
233603924	rs182826079	6.89707e-18	-2.81406e-10	-1.32115	7.20838e-05	-2.81406e-10	-1.32058	0.000229334	-2.81406e-10	-1.32196
233604231	rs139329085	1.95496e-17	-2.81406e-10	-0.279289	0.000205716	-2.81406e-10	-0.271912	0.000698283	-2.81406e-10	-0.208509
233604487	rs13035829	1.02076e-15	4.96431	-1.28825	2.0047e-05	-1.29763	-1.30269	3.04719e-05	-2.04483	-1.2955
233604535	rs184230376	1.35581e-14	6.26249	-2.48588e-10	0.000999469	1.30881	-2.48588e-10	0.00441116	1.63476	-2.48588e-10
233604580	rs6732136	1.26404e-15	5.1863	-1.29648	1.78342e-05	-1.40766	-1.30964	2.91708e-05	-2.08086	-1.30311
233604889	rs75478542	5.63549e-18	-1.52316	-2.48588e-10	4.91805e-05	-1.70291	-2.48588e-10	0.00013075	-1.88384	-2.48588e-10
233605585	rs9288675	5.15758e-12	13.5373	-1.33354	5.0627e-05	-0.344066	-1.32986	0.000124191	-0.606486	-1.32882
233606203	rs115255027	6.68701e-18	-1.35208	-2.48588e-10	0.00223517	2.11366	-2.48588e-10	0.000129158	-1.89609	-2.48588e-10
233606580	rs7562712	1.26605e-15	5.1863	-1.29489	1.7858e-05	-1.40766	-1.30831	2.92136e-05	-2.08086	-1.30164
233606740	rs7606090	1.04489e-15	4.99431	-1.29489	1.8528e-05	-1.37082	-1.30831	2.95808e-05	-2.06836	-1.30164
233607217	rs151224185	1.99511e-17	-2.81406e-10	-0.258961	0.000209956	-2.81406e-10	-0.251514	0.000713096	-2.81406e-10	-0.187517
233607900	rs35928329	6.23522e-12	13.7331	-1.33959	5.55949e-05	-0.242641	-1.33768	0.000136168	-0.506128	-1.33711
233608163	rs12694916	6.58982e-12	13.7882	-1.33943	5.66838e-05	-0.223517	-1.3374	0.000138649	-0.488374	-1.33681
233608253	rs67013068	1.11752e-15	5.06362	-1.297	1.83914e-05	-1.37641	-1.31012	2.95402e-05	-2.06807	-1.30331
233608884	rs13424728	7.1569e-18	-1.28417	-2.48588e-10	3.37764e-05	-2.07865	-2.48588e-10	0.000101795	-2.13417	-2.48588e-10
233608901	rs11687128	1.21009e-15	5.14163	-1.29542	1.81056e-05	-1.3934	-1.3088	2.93323e-05	-2.07659	-1.30185
233609050	rs76522868	6.54211e-18	-1.37399	-2.48588e-10	0.00235275	2.16493	-2.48588e-10	0.000130785	-1.88358	-2.48588e-10
233609465	rs187066525	3.03873e-18	-2.14081	-2.48588e-10	0.000100159	-0.991647	-2.48588e-10	0.000275118	-1.13993	-2.48588e-10
233609594	rs139008691	1.97611e-17	-2.81406e-10	-0.268528	0.00020795	-2.81406e-10	-0.261114	0.000706086	-2.81406e-10	-0.197396
233609982	rs11892326	1.39217e-18	-2.04441	-0.876976	1.42973e-05	-1.9517	-0.98664	5.02406e-05	-1.87126	-0.969046
233610988	rs10933407	6.9337e-12	13.8384	-1.33878	5.75245e-05	-0.206051	-1.34015	0.000140425	-0.472153	-1.34031
233610991	rs34418122	3.05426e-18	-2.13571	-2.48588e-10	4.84581e-05	-1.71771	-2.48588e-10	0.000191764	-1.50087	-2.48588e-10
233611408	rs7601946	6.88327e-18	-1.32315	-2.48588e-10	0.00209206	2.04749	-2.48588e-10	0.000127132	-1.9119	-2.48588e-10
233611636	rs10933408	7.32813e-12	13.8938	-1.33878	5.86456e-05	-0.186748	-1.34015	0.000142966	-0.45422	-1.34031
233611992	rs35785837	7.32813e-12	13.8938	-1.33878	5.86456e-05	-0.186748	-1.34015	0.000142966	-0.45422	-1.34031
233612041	rs76556984	6.40686e-18	-1.39488	-2.48588e-10	0.00247305	2.2148	-2.48588e-10	0.000132417	-1.87118	-2.48588e-10
233612557	rs3817311	1.21009e-15	5.14163	-1.29542	1.81056e-05	-1.3934	-1.3088	2.93323e-05	-2.07659	-1.30185
233612583	rs3817310	1.03388e-18	-1.98282	-1.2361	1.62342e-05	-1.59161	-1.21969	5.27154e-05	-1.58027	-1.21196
233612603	rs142607595	1.97094e-17	-2.81406e-10	-0.271151	0.000207403	-2.81406e-10	-0.263746	0.000704176	-2.81406e-10	-0.200105
233612656	rs11679079	1.21009e-15	5.14163	-1.29542	1.81056e-05	-1.3934	-1.3088	2.93323e-05	-2.07659	-1.30185
233612845	rs35362030	1.16778e-15	5.10113	-1.29052	1.842e-05	-1.38031	-1.30466	2.95841e-05	-2.0726	-1.2973
233612996	rs13011298	1.12155e-15	5.06074	-1.29052	1.86647e-05	-1.36711	-1.30466	2.97059e-05	-2.06849	-1.2973
233613183	rs11685169	6.59409e-12	13.7882	-1.33878	5.65284e-05	-0.223517	-1.34015	0.000138165	-0.488374	-1.34031
233613626	rs141497953	2.01696e-17	-2.81406e-10	-0.24807	0.000212263	-2.81406e-10	-0.240586	0.000721159	-2.81406e-10	-0.176274
233614819	rs34880628	2.56662e-16	3.57113	-1.27562	3.04485e-05	-0.890718	-1.29165	3.56787e-05	-1.89899	-1.28359
233615191	rs55647757	3.07273e-18	-2.12968	-2.48588e-10	0.0444909	5.10463	-2.48588e-10	0.000290816	-1.08444	-2.48588e-10
233615345	rs12474040	1.12345e-15	5.06074	-1.28882	1.86915e-05	-1.36711	-1.30323	2.97527e-05	-2.06849	-1.29572
233615384	rs139186525	2.0581e-17	-2.81406e-10	-0.227876	0.000216608	-2.81406e-10	-0.220323	0.000736349	-2.81406e-10	-0.155429
233615658	rs116066641	1.13365e-18	-2.14506	-0.981746	1.59928e-05	-1.83397	-0.992302	4.81664e-05	-1.91251	-0.969967
233616699	rs61518838	8.97145e-19	-2.02623	-1.33455	1.94752e-05	-1.29178	-1.33749	5.99834e-05	-1.3255	-1.33756
233616709	rs6733495	0.0212165	35.6055	-1.26422	8.66339e-06	-2.14223	-1.29707	3.61332e-05	-1.87927	-1.29065
233617312	rs10190211	6.58651e-12	13.7882	-1.33993	5.65099e-05	-0.223517	-1.34048	0.000138145	-0.488374	-1.34045
233617457	rs55913849	1.05278e-18	-1.95456	-1.24626	1.52883e-05	-1.64055	-1.23077	4.95783e-05	-1.62972	-1.22386
233617520	rs12991088	2.726e-16	3.64628	-1.29052	2.90259e-05	-0.925561	-1.30466	3.46584e-05	-1.91429	-1.2973
233617585	rs12990821	1.26338e-15	5.1863	-1.297	1.78256e-05	-1.40766	-1.31012	2.91649e-05	-2.08086	-1.30331
233617647	rs12105766	0.0232843	35.7048	-1.27048	8.63112e-06	-2.14127	-1.30177	3.62546e-05	-1.87088	-1.29569
233617811	rs13426191	3.2952e-16	2.54539	-2.48588e-10	5.92349e-05	-1.5169	-2.48588e-10	0.000185157	-1.53593	-2.48588e-10
233618157	rs148529216	3.04976e-18	-2.13718	-2.48588e-10	3.84444e-05	-1.9492	-2.48588e-10	0.000136023	-1.84431	-2.48588e-10
233618737	rs113295311	5.75956e-12	13.6545	-1.34042	5.28888e-05	-0.29066	-1.33956	0.000129483	-0.554361	-1.33922
233618841	rs11688622	6.91588e-12	13.8375	-1.34041	6.4421e-05	-0.0927194	-1.34025	0.000170711	-0.277087	-1.34007
233619131	rs71421663	1.15843e-15	5.10113	-1.29855	1.82961e-05	-1.38031	-1.31141	2.93646e-05	-2.0726	-1.30474
233620135	rs34832091	8.15158e-12	13.9996	-1.33816	6.08917e-05	-0.149638	-1.33968	0.00014804	-0.419724	-1.33993
233620528	rs146875064	1.39453e-15	3.98807	-2.48588e-10	0.000314929	0.153937	-2.48588e-10	0.00123226	0.359468	-2.48588e-10
233620679	rs140734645	1.44204e-15	4.02157	-2.48588e-10	0.00032146	0.174464	-2.48588e-10	0.00125894	0.380891	-2.48588e-10
233620962	rs141051364	7.11152e-18	-2.81406e-10	-1.29053	7.57726e-05	-2.81406e-10	-1.27067	0.00024291	-2.81406e-10	-1.26444
233621834	rs36007169	1.02891e-15	4.97783	-1.29382	1.91298e-05	-1.33972	-1.30745	2.99783e-05	-2.0563	-1.30036
233622066	rs12987513	9.01432e-16	4.84226	-1.29052	2.08792e-05	-1.255	-1.30466	3.10001e-05	-2.02584	-1.2973
233622188	rs114683852	1.23868e-15	3.86955	-2.48588e-10	0.000292952	0.0815978	-2.48588e-10	0.00114261	0.28394	-2.48588e-10
233623111	rs13021246	1.02726e-15	4.97783	-1.29542	1.9104e-05	-1.33972	-1.3088	2.99337e-05	-2.0563	-1.30185
233623763	rs1515961	1.80703e-15	5.52142	-1.27423	3.50058e-05	-0.744743	-1.29815	4.05662e-05	-1.7637	-1.29049
233623995	rs79182291	1.70954e-18	-2.13026	-0.585761	2.3061e-05	-1.88147	-0.578794	8.51827e-05	-1.69927	-0.613069
233624257	rs11897789	1.05672e-18	-1.95466	-1.24241	1.77046e-05	-1.49796	-1.22663	5.48377e-05	-1.53316	-1.21959
233624363	rs35085837	1.02891e-15	4.97783	-1.29382	1.91298e-05	-1.33972	-1.30745	2.99783e-05	-2.0563	-1.30036
233625023	rs142430059	1.97419e-17	-2.81406e-10	-0.2695	0.000207747	-2.81406e-10	-0.26209	0.000705377	-2.81406e-10	-0.1984
233627012	rs4452130	9.84572e-16	4.93378	-1.29382	1.94171e-05	-1.32481	-1.30745	3.01286e-05	-2.0513	-1.30036
233627239	rs142008642	7.6113e-18	-2.81406e-10	-1.22261	8.16818e-05	-2.81406e-10	-1.19558	0.000262452	-2.81406e-10	-1.18707
233627250	rs12999865	0.0258333	35.8216	-1.28336	8.57132e-06	-2.13963	-1.31036	3.62163e-05	-1.8627	-1.30492
233627466	rs73102244	9.18264e-19	-1.99994	-1.33758	1.82029e-05	-1.35735	-1.33948	5.61414e-05	-1.38974	-1.33952
233627596	rs56026435	5.67134e-18	-1.51682	-2.48588e-10	0.00323298	2.48275	-2.48588e-10	0.000139493	-1.81912	-2.48588e-10
233628455	rs148986822	7.40088e-18	-2.81406e-10	-1.25065	8.06683e-05	-2.81406e-10	-1.20806	0.0002566	-2.81406e-10	-1.20962
233628937	rs12463466	3.20227e-17	1.45978	-1.24559	1.9997e-05	-1.36802	-1.23481	4.48018e-05	-1.71633	-1.23855
233629202	rs76195977	1.05386e-18	-1.96542	-1.23437	1.5131e-05	-1.66349	-1.21818	4.88631e-05	-1.65638	-1.21174
233629386	rs10933409	1.02891e-15	4.97783	-1.29382	1.91298e-05	-1.33972	-1.30745	2.99783e-05	-2.0563	-1.30036
233629552	rs6748027	9.84572e-16	4.93378	-1.29382	1.94171e-05	-1.32481	-1.30745	3.01286e-05	-2.0513	-1.30036
233629797	rs6437073	3.60603e-12	13.1781	-1.33224	1.513e-05	-1.54468	-1.33705	4.24012e-05	-1.67247	-1.33749
233629798	rs73995901	6.54601e-18	-1.37339	-2.48588e-10	0.00251566	2.23188	-2.48588e-10	0.000134515	-1.85546	-2.48588e-10
233630175	rs72617181	1.18944e-18	-1.97127	-1.1075	9.44014e-06	-2.14279	-1.21065	3.1572e-05	-2.10117	-1.2037
233630405	rs138371262	2.01161e-17	-2.81406e-10	-0.250725	0.000211698	-2.81406e-10	-0.24325	0.000719185	-2.81406e-10	-0.179014
233630577	rs74547374	1.20429e-15	3.8414	-2.48588e-10	0.00028798	0.064481	-2.48588e-10	0.00112237	0.266061	-2.48588e-10
233630676	rs77237820	3.147e-18	-2.1058	-2.48588e-10	0.248836	6.82614	-2.48588e-10	0.000299303	-1.05568	-2.48588e-10
233631062	rs34063802	7.14721e-12	13.8702	-1.34017	5.70124e-05	-0.21631	-1.33883	0.000138837	-0.485445	-1.33839
233631266	rs80042330	4.33965e-18	-1.78445	-2.48588e-10	3.16608e-05	-2.14333	-2.48588e-10	0.000101222	-2.13982	-2.48588e-10
233632766	rs8192539	1.33634e-16	2.97413	-1.33127	1.45682e-05	-1.58525	-1.33432	2.84297e-05	-2.07708	-1.33262
233633460	rs1801251	9.92764e-16	4.93378	-1.28553	1.9554e-05	-1.32481	-1.30042	3.03617e-05	-2.0513	-1.29265
233633736	rs1044480	7.70452e-16	4.68026	-1.28553	2.22448e-05	-1.19588	-1.30042	3.18453e-05	-2.00359	-1.29265
233633971	rs144876550	5.59071e-17	0.771446	-2.48588e-10	0.000241289	-0.112415	-2.48588e-10	0.000612479	-0.339619	-2.48588e-10
233633990	rs35428351	2.72824e-18	-0.944273	-1.30432	1.06081e-05	-1.9232	-1.31359	4.46308e-05	-1.64989	-1.30882
233634085	rs33980184	9.44512e-16	4.89385	-1.29542	1.96578e-05	-1.31114	-1.3088	3.02244e-05	-2.04663	-1.30185
233634552	rs2293782	9.04399e-12	14.1058	-1.34048	6.31973e-05	-0.112186	-1.33996	0.000153322	-0.384887	-1.3397
233634808	rs2293781	1.03649e-18	-1.96224	-1.25417	1.47364e-05	-1.66867	-1.23943	4.75782e-05	-1.66159	-1.23317
233634898	rs78006198	3.07693e-17	1.42291	-1.24864	1.95969e-05	-1.38509	-1.23795	4.40906e-05	-1.72899	-1.2419
233635039	rs145498913	7.14405e-18	-2.81406e-10	-1.28597	7.52506e-05	-2.81406e-10	-1.27759	0.000239164	-2.81406e-10	-1.27998
233635213	rs2293780	0.0789811	36.937	-1.28125	8.76437e-06	-2.118	-1.30972	4.01936e-05	-1.75909	-1.30434
233635388	rs56777991	7.97381e-16	4.7196	-1.29052	2.18297e-05	-1.21048	-1.30466	3.15206e-05	-2.00919	-1.2973
233636264	rs59502980	1.06693e-18	-1.95095	-1.23651	1.53598e-05	-1.64638	-1.22028	4.98231e-05	-1.63561	-1.21305
233636450	rs1973675	0.0581853	36.6315	-1.2813	8.69913e-06	-2.12549	-1.3097	3.90157e-05	-1.78892	-1.30425
233636922	rs11893358	0.0333516	36.0787	-1.28502	8.59521e-06	-2.13485	-1.31236	3.71438e-05	-1.83519	-1.30714
233638351	rs974321	0.0245249	35.7189	-1.23267	9.2099e-06	-2.1073	-1.27083	3.9805e-05	-1.79688	-1.27626
233638939	rs11890879	1.06546e-18	-1.95136	-1.23748	1.76917e-05	-1.50399	-1.22132	5.48158e-05	-1.53903	-1.21412
233639309	rs1446308	9.33486e-16	4.8821	-1.29542	2.04807e-05	-1.27013	-1.3088	3.06917e-05	-2.03129	-1.30185
233639714	rs1446307	8.134e-12	13.9996	-1.34032	6.09195e-05	-0.149638	-1.33922	0.000148202	-0.419724	-1.33883
233639748	rs9288676	8.60308e-12	14.0552	-1.33984	6.21901e-05	-0.130063	-1.33815	0.000151106	-0.401519	-1.33763
233639909	rs7564410	1.07904e-18	-1.95983	-1.21635	1.83828e-05	-1.48833	-1.19866	5.69693e-05	-1.5238	-1.19082
233639947	rs146479150	1.98985e-17	-2.81406e-10	-0.261601	0.0002094	-2.81406e-10	-0.254163	0.000711155	-2.81406e-10	-0.190243
233640577	rs148326167	1.51147e-17	-0.536577	-2.48588e-10	3.31327e-05	-2.09789	-2.48588e-10	0.000102257	-2.12964	-2.48588e-10
233640750	rs737028	9.60861e-16	4.89385	-1.27826	1.99472e-05	-1.31114	-1.29418	3.07117e-05	-2.04663	-1.28586
233640871	rs56054779	8.13294e-12	13.9996	-1.34045	6.089e-05	-0.149638	-1.3397	0.000148119	-0.419724	-1.33939
233641010	rs41266951	8.13354e-12	13.9996	-1.34038	6.09089e-05	-0.149638	-1.33939	0.000148172	-0.419724	-1.33903
233641083	rs737027	0.0262392	35.8216	-1.26777	8.66902e-06	-2.13963	-1.29903	3.66631e-05	-1.8627	-1.29266
233641886	rs2289916	9.4656e-18	-2.81406e-10	-1.00458	0.000101752	-2.81406e-10	-0.975871	0.000328251	-2.81406e-10	-0.963356
233641924	rs2289915	7.31678e-12	13.8938	-1.34033	5.86936e-05	-0.186748	-1.33933	0.000143162	-0.45422	-1.33893
233642230	rs2289914	7.69406e-12	13.9441	-1.34043	5.97184e-05	-0.169119	-1.33965	0.000145473	-0.437836	-1.33931
233643081	rs35778045	5.75946e-12	13.6545	-1.34044	5.28537e-05	-0.29066	-1.34022	0.00012938	-0.554361	-1.34002
233644011	rs283487	0.0268557	35.817	-1.24003	9.19661e-06	-2.10413	-1.27544	4.00204e-05	-1.78741	-1.28034
233644223	rs283486	1.13257e-15	5.05826	-1.27826	1.88736e-05	-1.36646	-1.29418	3.01516e-05	-2.06504	-1.28586
233645075	rs73102257	1.10454e-18	-1.94431	-1.20851	1.5662e-05	-1.65688	-1.1903	5.08401e-05	-1.64622	-1.18223
233645178	rs185914464	3.03932e-18	-2.14061	-2.48588e-10	4.07972e-05	-1.8898	-2.48588e-10	0.000116023	-2.00334	-2.48588e-10
233645313	rs138259932	2.0501e-17	-2.81406e-10	-0.231773	0.000215762	-2.81406e-10	-0.224233	0.000733393	-2.81406e-10	-0.159451
233645691	rs283485	2.30445e-16	3.44822	-1.26046	2.94727e-05	-0.936276	-1.27867	3.58232e-05	-1.90943	-1.2691
233646505	rs283484	1.30447e-15	5.19071	-1.2694	1.7605e-05	-1.44373	-1.2865	2.96738e-05	-2.08933	-1.27754
233646728	rs283483	1.06653e-11	12.9303	-2.48588e-10	0.00137222	1.62577	-2.48588e-10	0.00759623	2.17827	-2.48588e-10
233646734	rs146218910	2.03373e-17	-2.81406e-10	-0.23979	0.000214034	-2.81406e-10	-0.232277	0.00072735	-2.81406e-10	-0.167726
233646920	rs283482	2.65508e-15	5.97105	-1.33907	2.52388e-05	-1.03787	-1.33216	3.33146e-05	-1.91786	-1.33328
233646935	rs143990891	7.47607e-17	1.06205	-2.48588e-10	4.90413e-05	-1.70575	-2.48588e-10	0.000172412	-1.60725	-2.48588e-10
233647456	rs77782029	1.17104e-17	-2.81406e-10	-0.791771	0.000117311	-2.81406e-10	-0.833583	0.000374756	-2.81406e-10	-0.830858
233648091	rs283481	2.35298e-16	3.46692	-1.25831	3.09649e-05	-0.888772	-1.27679	3.64575e-05	-1.89391	-1.26708
233648741	rs72617182	1.26264e-18	-1.93079	-1.08825	9.63941e-06	-2.13605	-1.1965	3.27264e-05	-2.07973	-1.18922
233648742	rs283480	2.43978e-16	3.50232	-1.25749	3.04795e-05	-0.905442	-1.27591	3.62306e-05	-1.90133	-1.2659
233648754	rs283479	2.44224e-16	3.50232	-1.25648	3.05066e-05	-0.905442	-1.27502	3.62652e-05	-1.90133	-1.26494
233649063	rs80253096	6.83439e-18	-2.81406e-10	-1.33028	7.23668e-05	-2.81406e-10	-1.31666	0.000229543	-2.81406e-10	-1.32104
233649290	rs79928194	1.19351e-18	-2.07068	-1.00467	0.000229221	0.963547	-1.12727	4.74528e-05	-1.77924	-1.11816
233649377	rs283478	2.63615e-17	1.17958	-1.15993	1.06883e-05	-2.04035	-1.18891	3.10472e-05	-2.14495	-1.17668
233649427	rs283477	2.28713e-16	3.43826	-1.25804	2.99047e-05	-0.923919	-1.27648	3.66975e-05	-1.88684	-1.26758
233649889	rs77285153	3.15093e-18	-2.10455	-2.48588e-10	0.244238	6.80749	-2.48588e-10	0.000297366	-1.06217	-2.48588e-10
233650168	rs283476	1.77397e-16	3.17	-1.24386	3.8132e-05	-0.693866	-1.26349	4.05439e-05	-1.80126	-1.25349
233650716	rs145299573	1.89894e-17	-2.81406e-10	-0.308365	0.000199801	-2.81406e-10	-0.30109	0.00067762	-2.81406e-10	-0.238546
233653969	rs57211905	1.0825e-18	-1.97293	-1.20004	1.65079e-05	-1.61362	-1.18095	5.31309e-05	-1.60944	-1.17494
233654306	rs145409561	1.94794e-17	-2.81406e-10	-0.282886	0.000204975	-2.81406e-10	-0.275522	0.000695693	-2.81406e-10	-0.212225
233654381	rs283475	1.72021e-16	3.13563	-1.24026	3.89284e-05	-0.675817	-1.26087	4.09802e-05	-1.79244	-1.2516
233654627	rs283474	1.81145e-16	3.18968	-1.24263	3.79363e-05	-0.699523	-1.26298	4.07253e-05	-1.79645	-1.25383
233654647	rs71421665	2.57007e-16	3.4295	-1.13265	1.005e-05	-2.14144	-1.14939	3.19255e-05	-2.13318	-1.16055
233654847	rs283473	1.49198e-15	5.32254	-1.26693	3.80456e-05	-0.667082	-1.29254	4.2303e-05	-1.72772	-1.28456
233654914	rs283472	1.42399e-15	5.2759	-1.26693	3.88474e-05	-0.646225	-1.29254	4.2776e-05	-1.7166	-1.28456
233654945	rs7601559	1.0985e-18	-1.97417	-1.18413	1.95679e-05	-1.46051	-1.16401	6.05036e-05	-1.49673	-1.1577
233655236	rs13393621	4.43659e-16	2.84281	-2.48588e-10	6.75208e-05	-1.38597	-2.48588e-10	0.000200768	-1.45498	-2.48588e-10
233655239	rs142425787	1.81464e-17	-2.81406e-10	-0.353773	0.0001909	-2.81406e-10	-0.346659	0.000646551	-2.81406e-10	-0.285481
233655361	rs2289913	1.09945e-18	-1.97576	-1.18168	1.96816e-05	-1.45732	-1.16141	6.08529e-05	-1.49363	-1.15505
233656627	rs283471	1.85815e-16	3.22432	-1.25181	3.57177e-05	-0.751634	-1.27113	3.89412e-05	-1.83262	-1.26246
233656918	rs283470	0.000438491	31.732	-1.26984	8.72167e-06	-2.13225	-1.30035	3.1202e-05	-2.02255	-1.2941
233656997	rs283469	7.25849e-16	4.57535	-1.24026	2.3463e-05	-1.18212	-1.26087	3.32685e-05	-2.00092	-1.2516
233658070	rs7560000	1.11544e-18	-1.96628	-1.17672	1.9419e-05	-1.47601	-1.15614	6.00768e-05	-1.51182	-1.14969
233658309	rs283468	1.89064e-16	3.24825	-1.2584	3.676e-05	-0.717055	-1.27694	3.94103e-05	-1.81447	-1.26864
233659154	rs142842549	1.88921e-17	-2.81406e-10	-0.313501	0.000198773	-2.81406e-10	-0.306244	0.000674034	-2.81406e-10	-0.243853
233659553	rs2289912	1.17122e-18	-2.00296	-1.09124	9.527e-06	-2.14528	-1.199	3.13182e-05	-2.12074	-1.19219
233659896	rs141463555	1.2682e-16	1.59052	-2.48588e-10	0.000106778	-0.927661	-2.48588e-10	0.000348667	-0.903015	-2.48588e-10
233660704	rs2305139	7.70203e-12	13.9441	-1.33939	5.96757e-05	-0.169119	-1.34037	0.000145308	-0.437836	-1.34044
233660846	rs2305138	1.1115e-18	-1.9751	-1.17143	1.71548e-05	-1.6056	-1.15054	5.56315e-05	-1.5944	-1.14398
233661526	rs283467	0.0101725	34.895	-1.28875	8.6635e-06	-2.12543	-1.31386	3.60501e-05	-1.8553	-1.31693
233661727	rs74827722	3.09423e-18	-2.12271	-2.48588e-10	3.64672e-05	-2.002	-2.48588e-10	0.000131656	-1.87694	-2.48588e-10
233661904	rs115832348	1.08775e-16	1.43704	-2.48588e-10	7.45334e-05	-1.28716	-2.48588e-10	0.000264413	-1.17962	-2.48588e-10
233661924	rs148054315	6.9457e-18	-2.81406e-10	-1.31412	7.26936e-05	-2.81406e-10	-1.31216	0.000231207	-2.81406e-10	-1.31382
233661994	rs10933410	1.00232e-16	1.35524	-2.48588e-10	0.000193645	-0.332382	-2.48588e-10	0.000373321	-0.834695	-2.48588e-10
233662427	rs13425525	5.59775e-12	13.6259	-1.3403	4.98785e-05	-0.349401	-1.33942	0.00012305	-0.605426	-1.33912
233662578	rs34388285	1.24315e-17	-0.732009	-2.48588e-10	3.19776e-05	-2.13337	-2.48588e-10	0.000100967	-2.14234	-2.48588e-10
233663346	rs140031558	1.93222e-17	-2.81406e-10	-0.29099	0.000203315	-2.81406e-10	-0.283654	0.000689894	-2.81406e-10	-0.220595
233664060	rs11695762	5.42323e-12	13.5944	-1.34046	5.03279e-05	-0.339593	-1.34026	0.000124501	-0.592709	-1.34011
233664097	rs778166	7.00132e-16	4.53821	-1.23918	2.25635e-05	-1.22205	-1.26003	3.27835e-05	-2.01581	-1.2514
233664613	rs142944220	1.85001e-17	-2.81406e-10	-0.334472	0.000194634	-2.81406e-10	-0.327289	0.000659582	-2.81406e-10	-0.265527
233665278	rs56953250	1.08151e-18	-1.99717	-1.17672	2.07024e-05	-1.41202	-1.15614	6.39387e-05	-1.44952	-1.14969
233665628	rs73102286	1.07799e-18	-2.00294	-1.17421	2.10297e-05	-1.39899	-1.15348	6.49308e-05	-1.43683	-1.14698
233666483	rs146067543	8.38195e-18	-2.81406e-10	-1.12617	8.81997e-05	-2.81406e-10	-1.11881	0.000275156	-2.81406e-10	-1.1398
233666787	rs283465	4.37065e-05	29.4354	-1.27911	9.29346e-06	-2.09963	-1.26947	2.95587e-05	-2.10836	-1.2624
233666817	rs138982304	1.84532e-17	-2.81406e-10	-0.337006	0.00019414	-2.81406e-10	-0.329832	0.000657856	-2.81406e-10	-0.268147
233667025	rs78405765	2.81916e-17	1.26434	-1.17756	3.54156e-05	-0.86876	-1.1625	3.14195e-05	-2.1415	-1.1682
233667744	rs283466	3.19598e-14	8.38324	-1.26326	1.64553e-05	-1.51653	-1.28124	2.98651e-05	-2.08712	-1.27332
233669040	rs2674839	7.77051e-16	4.66264	-1.25938	2.21155e-05	-1.22421	-1.27792	3.22809e-05	-2.0124	-1.27026
233669262	rs9808146	7.47731e-12	13.9153	-1.34013	5.62329e-05	-0.229844	-1.33906	0.000138047	-0.490826	-1.33872
233669351	rs56344253	1.08503e-18	-1.99643	-1.17421	1.78015e-05	-1.56565	-1.15348	5.77491e-05	-1.55404	-1.14698
233669553	rs2592113	6.88482e-16	4.5201	-1.23786	2.46514e-05	-1.13484	-1.25873	3.40683e-05	-1.97942	-1.24934
233670099	rs4973053	8.08758e-16	4.69051	-1.24726	2.20249e-05	-1.23914	-1.2671	3.23967e-05	-2.02089	-1.25819
233670380	rs9653383	8.35631e-16	4.73201	-1.25607	2.15281e-05	-1.25416	-1.27489	3.1953e-05	-2.02642	-1.26645
233671530	rs3816335	1.10468e-18	-2.01872	-1.13397	9.23207e-06	-2.14519	-1.23053	3.02607e-05	-2.1232	-1.22409
233671778	rs138011768	1.92721e-17	-2.81406e-10	-0.293587	0.000202786	-2.81406e-10	-0.286261	0.000688045	-2.81406e-10	-0.223279
233673405	rs148513403	1.91316e-17	-2.81406e-10	-0.300907	0.000201302	-2.81406e-10	-0.293606	0.000682862	-2.81406e-10	-0.23084
233676670	rs145707185	1.84806e-17	-2.81406e-10	-0.335524	0.000194429	-2.81406e-10	-0.328345	0.000658865	-2.81406e-10	-0.266614
233677318	rs149563797	1.84806e-17	-2.81406e-10	-0.335524	0.000194429	-2.81406e-10	-0.328345	0.000658865	-2.81406e-10	-0.266614
233677601	rs7606011	8.30411e-19	-2.09777	-1.34031	2.65008e-05	-0.982016	-1.33922	8.16711e-05	-1.01507	-1.33936
233678022	rs140109980	1.86108e-18	-2.14418	-0.486909	2.5956e-05	-1.83369	-0.50832	8.00357e-05	-1.8994	-0.475265
233678160	rs144273146	3.90736e-18	-1.88938	-2.48588e-10	3.27448e-05	-2.10967	-2.48588e-10	0.000109929	-2.0573	-2.48588e-10
233678326	rs12619195	0.0107113	34.911	-1.2532	8.71663e-06	-2.14521	-1.28797	3.48248e-05	-1.92573	-1.28107
233678473	rs12619228	1.16802e-18	-1.96603	-1.13091	9.28113e-06	-2.14212	-1.2283	3.10883e-05	-2.09851	-1.22179
233678786	rs2044451	1.14601e-16	2.66808	-1.17887	1.86802e-05	-1.5072	-1.16375	3.2725e-05	-2.09923	-1.16976
233678916	rs73005582	7.48303e-12	13.9153	-1.33937	5.63277e-05	-0.229844	-1.33738	0.000138305	-0.490826	-1.33685
233679166	rs62193305	7.47476e-12	13.9153	-1.34048	5.61756e-05	-0.229844	-1.34008	0.000137885	-0.490826	-1.33989
233679478	rs1446309	8.59887e-18	-2.81406e-10	-1.10062	8.48367e-05	-2.81406e-10	-1.15768	0.000268651	-2.81406e-10	-1.16372
233679644	rs1867778	7.04687e-16	4.54588	-1.24037	2.4287e-05	-1.1475	-1.26097	3.36935e-05	-1.98812	-1.2517
233679854	rs59514271	8.59224e-19	-2.06435	-1.33962	2.18539e-05	-1.17625	-1.33778	6.71504e-05	-1.2122	-1.33799
233680542	rs138933943	7.68101e-18	-2.81406e-10	-1.21349	7.98681e-05	-2.81406e-10	-1.21803	0.000254814	-2.81406e-10	-1.2166
233680940	rs57092158	1.04694e-18	-2.02225	-1.18413	2.18004e-05	-1.35247	-1.16401	6.72187e-05	-1.39148	-1.1577
233681265	rs3816336	1.04609e-18	-2.02644	-1.18075	1.80104e-05	-1.54703	-1.16043	5.82053e-05	-1.53911	-1.15405
233681512	rs1078323	0.0194559	35.5457	-1.29104	8.74776e-06	-2.11412	-1.3155	3.76076e-05	-1.81146	-1.31846
233682042	rs13408229	8.09138e-13	11.6913	-1.3398	6.13999e-05	-0.142542	-1.33846	0.000159941	-0.344256	-1.33807
233682722	rs7593642	5.85284e-18	-1.48532	-2.48588e-10	0.00310606	2.4427	-2.48588e-10	0.000140509	-1.81186	-2.48588e-10
233682827	rs78052011	1.01793e-18	-2.04144	-1.19304	1.84153e-05	-1.51174	-1.17349	5.95136e-05	-1.50359	-1.16734
233683095	rs114745977	1.29906e-15	3.91715	-2.48588e-10	0.000734828	1.00123	-2.48588e-10	0.00237774	1.01677	-2.48588e-10
233683244	rs62193307	1.66338e-17	-0.44081	-2.48588e-10	3.46252e-05	-2.05383	-2.48588e-10	0.000107673	-2.07803	-2.48588e-10
233683245	rs1446310	1.27581e-14	7.42918	-1.22751	1.45733e-05	-1.66942	-1.2498	2.97182e-05	-2.12345	-1.24193
233683984	rs13001052	0.00486998	34.1537	-1.28411	8.57647e-06	-2.13909	-1.3103	3.39461e-05	-1.91862	-1.31374
233684097	rs10207739	8.23605e-13	11.7085	-1.33926	6.53913e-05	-0.0803883	-1.33763	0.000170705	-0.279907	-1.33729
233684379	rs78933364	3.4372e-18	-2.01759	-2.48588e-10	0.013212	3.89047	-2.48588e-10	0.000413578	-0.732286	-2.48588e-10
233684402	rs2305141	1.34595e-14	7.48083	-1.22563	1.43077e-05	-1.68961	-1.248	2.96485e-05	-2.1281	-1.23963
233684833	rs11689661	9.0188e-13	11.7991	-1.33908	6.7744e-05	-0.0453157	-1.33736	0.000176544	-0.246565	-1.337
233684965	rs116941627	7.02549e-18	-2.81406e-10	-1.3027	7.25348e-05	-2.81406e-10	-1.31434	0.00023271	-2.81406e-10	-1.30734
233685324	rs79047794	7.86263e-18	-2.81406e-10	-1.19012	8.65711e-05	-2.81406e-10	-1.13744	0.000275472	-2.81406e-10	-1.13865
233685644	rs11900327	1.03641e-18	-2.02751	-1.18898	2.19843e-05	-1.33891	-1.16917	6.77569e-05	-1.37826	-1.16294
233685700	rs11900295	1.03641e-18	-2.02751	-1.18898	2.19843e-05	-1.33891	-1.16917	6.77569e-05	-1.37826	-1.16294
233685798	rs113897697	1.19438e-18	-1.96603	-1.10859	9.43536e-06	-2.14212	-1.21182	3.16193e-05	-2.09851	-1.20486
233685835	rs111923841	3.10285e-18	-2.11992	-2.48588e-10	3.22146e-05	-2.12599	-2.48588e-10	0.000106373	-2.09018	-2.48588e-10
233686035	rs113166238	1.1737e-16	2.70159	-1.1885	1.88109e-05	-1.49014	-1.17383	3.22081e-05	-2.10525	-1.17967
233686383	rs76172560	3.04524e-18	-2.13867	-2.48588e-10	4.38979e-05	-1.81654	-2.48588e-10	0.000146317	-1.77136	-2.48588e-10
233686862	rs13021823	0.00627166	34.3983	-1.27574	8.72454e-06	-2.12795	-1.30432	3.61602e-05	-1.86126	-1.30791
233687024	rs111655224	5.15397e-18	-1.61248	-2.48588e-10	3.46161e-05	-2.05409	-2.48588e-10	0.000108292	-2.07231	-2.48588e-10
233687080	rs2197563	6.12457e-15	6.69957	-1.23176	1.79746e-05	-1.45601	-1.25344	3.16335e-05	-2.05833	-1.24459
233687304	rs4973559	7.79007e-15	7.00404	-1.29568	1.41683e-05	-1.63814	-1.30926	2.83539e-05	-2.10779	-1.30458
233687322	rs4973560	7.66556e-15	6.98442	-1.29217	1.5443e-05	-1.5552	-1.30605	2.9124e-05	-2.08523	-1.30034
233687337	rs4973561	7.41306e-15	6.95482	-1.29607	1.4331e-05	-1.62647	-1.30952	2.84449e-05	-2.10457	-1.3046
233687666	rs76928776	8.17392e-18	-2.81406e-10	-1.1513	8.66226e-05	-2.81406e-10	-1.13685	0.000277115	-2.81406e-10	-1.1327
233688094	rs201791839	6.8248e-18	-2.81406e-10	-1.33168	7.13333e-05	-2.81406e-10	-1.33105	0.000228479	-2.81406e-10	-1.32569
233688542	rs35491427	0.00570683	34.3039	-1.27574	8.6313e-06	-2.13869	-1.30432	3.41623e-05	-1.9181	-1.30791
233688796	rs11679581	7.23977e-12	13.8778	-1.33493	5.89946e-05	-0.189089	-1.33188	0.000145191	-0.448014	-1.33107
233689297	rs7577861	2.19773e-12	12.6875	-1.33682	1.3542e-05	-1.66034	-1.33228	3.85606e-05	-1.77279	-1.33211
233689379	rs11883745	1.01159e-18	-2.04438	-1.19634	1.93793e-05	-1.4572	-1.177	6.29062e-05	-1.44457	-1.17092
233689867	rs139579033	1.20644e-16	1.5406	-2.48588e-10	6.92137e-05	-1.36121	-2.48588e-10	0.000237171	-1.28835	-2.48588e-10
233690082	rs12993791	0.00473862	34.1218	-1.27948	8.58817e-06	-2.14092	-1.3071	3.35928e-05	-1.93227	-1.31055
233690260	rs2344614	1.01078e-18	-2.04285	-1.19868	2.26934e-05	-1.29684	-1.17949	6.98575e-05	-1.33722	-1.17346
233690382	rs2344615	5.00008e-18	-0.829744	-0.813047	1.58289e-05	-1.98584	-0.850733	6.50299e-05	-1.74816	-0.834123
233690864	rs75433761	7.14308e-15	6.88362	-1.26196	1.68053e-05	-1.49652	-1.2802	3.03648e-05	-2.07128	-1.27257
233691243	rs11892639	1.0165e-18	-2.03954	-1.19634	1.91395e-05	-1.46965	-1.177	6.21208e-05	-1.45713	-1.17092
233691895	rs11684636	1.06906e-11	14.2705	-1.33786	4.2857e-05	-0.504969	-1.33557	0.000271501	0.181808	-1.33498
233691923	rs147044542	3.16771e-18	-2.09924	-2.48588e-10	3.34912e-05	-2.08713	-2.48588e-10	0.000117027	-1.99473	-2.48588e-10
233692100	rs60532570	1.01397e-18	-2.04438	-1.19398	1.94279e-05	-1.4572	-1.17449	6.30671e-05	-1.44457	-1.16837
233692642	rs11901015	1.0429e-18	-2.01157	-1.19868	2.34897e-05	-1.26236	-1.17949	6.79852e-05	-1.36439	-1.17346
233693042	rs55686138	1.00829e-18	-2.04765	-1.19634	2.30715e-05	-1.28281	-1.177	7.10006e-05	-1.32352	-1.17092
233693426	rs77027134	8.0635e-18	-2.81406e-10	-1.1649	7.99469e-05	-2.81406e-10	-1.21705	0.000257196	-2.81406e-10	-1.20729
233694050	rs146191282	1.59332e-17	-2.81406e-10	-0.483841	0.000167657	-2.81406e-10	-0.476487	0.000571019	-2.81406e-10	-0.40971
233694673	rs921054	5.82811e-15	6.64531	-1.22711	1.63126e-05	-1.55725	-1.24922	3.08482e-05	-2.0865	-1.24155
233694794	rs57657135	8.45323e-19	-2.08117	-1.33912	2.3283e-05	-1.11371	-1.33698	7.14342e-05	-1.15082	-1.33754
233695249	rs112743703	3.38054e-18	-2.03421	-2.48588e-10	3.22405e-05	-2.12519	-2.48588e-10	0.00010086	-2.1434	-2.48588e-10
233695885	rs6719061	7.71403e-15	6.9503	-1.25175	1.59804e-05	-1.55578	-1.27126	3.00059e-05	-2.09175	-1.26399
233696217	rs148652611	1.57635e-17	-2.81406e-10	-0.494548	0.000165864	-2.81406e-10	-0.48724	0.000564681	-2.81406e-10	-0.420873
233696701	rs7573208	6.38976e-15	6.75974	-1.24953	1.6829e-05	-1.506	-1.2693	3.05439e-05	-2.07604	-1.26193
233697024	rs142186899	5.19586e-17	0.698201	-2.48588e-10	0.000226994	-0.173486	-2.48588e-10	0.000578236	-0.39715	-2.48588e-10
233697200	rs6751801	2.32273e-12	12.7409	-1.33492	1.37116e-05	-1.65064	-1.32953	3.89836e-05	-1.76429	-1.32971
233697337	rs921055	0.00394739	33.93	-1.2704	8.63067e-06	-2.14278	-1.30031	3.33248e-05	-1.94674	-1.30409
233697440	rs145468988	1.72368e-17	-2.81406e-10	-0.405199	0.000181434	-2.81406e-10	-0.397516	0.000619755	-2.81406e-10	-0.327809
233698457	rs62193335	3.53232e-07	23.3381	-2.48588e-10	4.14139e-05	-1.87479	-2.48588e-10	0.000198268	-1.46751	-2.48588e-10
233698830	rs10210953	0.00707642	34.5188	-1.27546	8.57972e-06	-2.14486	-1.30415	3.3254e-05	-1.95461	-1.29835
233699219	rs11904714	9.74021e-19	-2.07299	-1.20557	2.18424e-05	-1.32771	-1.18685	6.8022e-05	-1.35635	-1.18095
233699415	rs10211596	1.54158e-14	7.73069	-1.33978	2.45362e-05	-1.05857	-1.33969	3.46761e-05	-1.87105	-1.34004
233699459	rs34707169	0.00574821	34.3039	-1.26851	8.67843e-06	-2.13869	-1.29888	3.43396e-05	-1.9181	-1.30273
233699519	rs10176930	8.49548e-13	11.733	-1.33283	6.52062e-05	-0.0911669	-1.32969	0.000169687	-0.294279	-1.3289
233699634	rs6732267	3.07455e-18	-2.12909	-2.48588e-10	0.0321865	4.78089	-2.48588e-10	0.000270638	-1.15635	-2.48588e-10
233699752	rs7598518	1.00364e-18	-2.05463	-1.19398	2.36267e-05	-1.26154	-1.17449	7.26757e-05	-1.30276	-1.16837
233700113	rs137861883	1.70258e-17	-2.81406e-10	-0.417518	0.000179204	-2.81406e-10	-0.409885	0.00061186	-2.81406e-10	-0.340629
233700255	rs115371998	3.04971e-18	-2.1372	-2.48588e-10	3.56756e-05	-2.02394	-2.48588e-10	0.000106676	-2.08734	-2.48588e-10
233700379	rs7558609	8.09786e-16	4.64915	-1.20462	2.3229e-05	-1.22399	-1.22902	3.3859e-05	-2.01524	-1.21969
233700389	rs11884898	1.01307e-18	-2.04765	-1.19161	2.3188e-05	-1.28281	-1.17197	7.13656e-05	-1.32352	-1.16579
233700609	rs113707255	7.35055e-17	1.04511	-2.48588e-10	0.000155369	-0.55261	-2.48588e-10	0.000311256	-1.01652	-2.48588e-10
233700626	rs74395302	1.01726e-18	-2.05933	-1.1758	1.96608e-05	-1.46461	-1.15517	6.35783e-05	-1.45616	-1.1487
233701221	rs4036954	3.20594e-18	-2.08724	-2.48588e-10	3.95462e-05	-1.92094	-2.48588e-10	0.000147591	-1.76269	-2.48588e-10
233703903	rs28491817	7.47135e-12	13.8917	-1.31732	5.61256e-05	-0.258994	-1.31182	0.000137742	-0.52163	-1.31012
233704252	rs2289911	0.00571434	34.3039	-1.27442	8.6398e-06	-2.13869	-1.30334	3.41942e-05	-1.9181	-1.30698
233705071	rs1446311	7.79877e-16	4.60791	-1.20102	2.36654e-05	-1.20872	-1.22568	3.42124e-05	-2.00946	-1.21508
233705702	rs7587309	8.17244e-16	4.64915	-1.19545	2.34248e-05	-1.22399	-1.22062	3.41954e-05	-2.01524	-1.2098
233706075	rs112081747	1.02319e-18	-2.04765	-1.18168	2.34341e-05	-1.28281	-1.16141	7.21367e-05	-1.32352	-1.15505
233706368	rs11676216	1.06235e-15	4.92543	-1.20943	2.08849e-05	-1.32609	-1.23329	3.24515e-05	-2.05433	-1.22305
233706693	rs113844726	4.45688e-18	-1.7578	-2.48588e-10	3.36972e-05	-2.081	-2.48588e-10	0.000108102	-2.07405	-2.48588e-10
233706721	rs60726219	8.2153e-19	-2.10837	-1.34046	1.59084e-05	-1.49132	-1.34024	5.38541e-05	-1.43108	-1.33978
233706847	rs10933411	1.06937e-15	4.96342	-1.24084	2.00389e-05	-1.33895	-1.26178	3.13335e-05	-2.05859	-1.25386
233707226	rs10933412	1.05059e-15	4.95155	-1.24669	2.07642e-05	-1.29848	-1.2667	3.16538e-05	-2.04412	-1.25816
233707611	rs12694917	8.66087e-16	4.75024	-1.2385	2.24824e-05	-1.22598	-1.2597	3.26984e-05	-2.01814	-1.25167
233708066	rs7568385	1.11304e-15	5.00576	-1.24316	1.97161e-05	-1.35313	-1.26384	3.11221e-05	-2.06319	-1.25602
233708227	rs7595118	1.36316e-15	5.19767	-1.23236	4.14236e-05	-0.610451	-1.26411	4.49683e-05	-1.69668	-1.2545
233708393	rs62193341	6.08712e-06	26.185	-2.48588e-10	4.47287e-05	-1.7978	-2.48588e-10	0.000225401	-1.33925	-2.48588e-10
233708806	rs3816334	1.10245e-15	5.00576	-1.25272	1.95522e-05	-1.35313	-1.27219	3.08618e-05	-2.06319	-1.26442
233709465	rs7560115	0.00519684	34.2128	-1.2782	8.60539e-06	-2.13986	-1.30616	3.38601e-05	-1.92525	-1.30965
233709593	rs58466616	9.77076e-19	-2.05397	-1.22147	1.9352e-05	-1.43132	-1.20429	6.27051e-05	-1.41845	-1.20024
233709756	rs76754523	1.1383e-17	-2.81406e-10	-0.820121	0.000123165	-2.81406e-10	-0.784883	0.000396021	-2.81406e-10	-0.775665
233710109	rs141450650	1.90631e-17	-2.81406e-10	-0.304491	0.000200579	-2.81406e-10	-0.297202	0.000680338	-2.81406e-10	-0.234543
233710713	rs4973054	1.01675e-15	4.91359	-1.24147	2.11302e-05	-1.2853	-1.2624	3.19291e-05	-2.03952	-1.25409
233711046	rs991873	1.02187e-15	4.92543	-1.24828	2.0167e-05	-1.32609	-1.26828	3.12654e-05	-2.05433	-1.26029
233711987	rs12328140	7.38139e-12	13.8912	-1.32896	5.3668e-05	-0.291089	-1.3245	0.000131924	-0.55153	-1.32338
233712049	rs2305137	8.63555e-16	4.75024	-1.24143	2.24263e-05	-1.22598	-1.2622	3.2626e-05	-2.01814	-1.25389
233712296	rs6437074	1.1124e-15	5.00576	-1.24374	1.97081e-05	-1.35313	-1.26425	3.11212e-05	-2.06319	-1.25605
233712845	rs146940223	1.87708e-17	-2.81406e-10	-0.319942	0.000197493	-2.81406e-10	-0.312707	0.000669563	-2.81406e-10	-0.250509
233713124	rs147635665	8.21599e-18	-2.81406e-10	-1.14616	8.7085e-05	-2.81406e-10	-1.13153	0.00027861	-2.81406e-10	-1.12732
233713237	rs13009957	0.00760402	34.5883	-1.27309	8.68637e-06	-2.13431	-1.30234	3.50216e-05	-1.89514	-1.30603
233714118	rs10178713	9.92603e-12	14.1833	-1.32486	6.29363e-05	-0.136561	-1.31973	0.000153644	-0.404051	-1.31845
233714258	rs115161382	7.64767e-17	1.08474	-2.48588e-10	3.91249e-05	-1.93165	-2.48588e-10	0.000143989	-1.7874	-2.48588e-10
233714592	rs2241979	1.18788e-18	-1.9507	-1.12937	9.31633e-06	-2.13981	-1.22683	3.13948e-05	-2.09052	-1.21997
233714686	rs13425918	6.62837e-12	13.7857	-1.33103	5.16553e-05	-0.32686	-1.32696	0.000127298	-0.584682	-1.32592
233715487	rs13024330	0.00693889	34.4968	-1.27309	8.67311e-06	-2.13584	-1.30234	3.47598e-05	-1.90264	-1.30603
233715636	rs7602140	3.64011e-18	-0.774672	-1.18556	1.09008e-05	-2.00425	-1.20532	4.3884e-05	-1.77755	-1.19804
233716421	rs4973563	0.00562711	34.2864	-1.27224	8.96478e-06	-2.10341	-1.3017	3.85341e-05	-1.80017	-1.30542
233716425	rs79801783	3.09358e-18	-2.12292	-2.48588e-10	3.66005e-05	-1.99835	-2.48588e-10	0.000127879	-1.90605	-2.48588e-10
233716566	rs79489545	4.65817e-18	-1.71362	-2.48588e-10	9.22386e-05	-1.07403	-2.48588e-10	0.000211918	-1.40093	-2.48588e-10
233716998	rs150046343	6.14005e-18	-1.43741	-2.48588e-10	0.00274587	2.31944	-2.48588e-10	0.000136	-1.84448	-2.48588e-10
233717122	rs145504260	3.12907e-18	-2.11151	-2.48588e-10	3.19541e-05	-2.13411	-2.48588e-10	0.00010067	-2.14529	-2.48588e-10
233717603	rs73106355	1.03329e-18	-2.05926	-1.16024	2.09786e-05	-1.41622	-1.13869	6.81686e-05	-1.40321	-1.13194
233717640	rs57513852	1.05284e-18	-2.04052	-1.16024	1.99366e-05	-1.46717	-1.13869	6.47527e-05	-1.45462	-1.13194
233718440	rs4973564	0.00236833	33.4536	-1.30491	8.39831e-06	-2.14507	-1.32531	3.23402e-05	-1.95944	-1.32138
233718808	rs2044449	7.25667e-16	4.542	-1.20715	2.37138e-05	-1.20125	-1.23111	3.42392e-05	-2.00347	-1.22029
233718877	rs2044450	3.71113e-12	13.1862	-1.31164	4.83178e-05	-0.416032	-1.30458	0.000118286	-0.680981	-1.30305
233719516	rs2100053	1.02145e-15	4.89457	-1.21783	2.19973e-05	-1.26677	-1.24072	3.25847e-05	-2.0428	-1.23049
233719948	rs13008436	7.1784e-05	29.9799	-1.32742	8.33934e-06	-2.14061	-1.33681	2.91698e-05	-2.04687	-1.33713
233720166	rs11904619	2.99643e-12	12.9589	-1.29823	4.45842e-05	-0.511014	-1.29002	0.00010966	-0.771718	-1.28803
233720283	rs4973055	1.43334e-15	5.20294	-1.18742	2.22422e-05	-1.28349	-1.21293	3.39624e-05	-2.03055	-1.20133
233720704	rs191865899	6.77065e-18	-2.81406e-10	-1.33965	7.06902e-05	-2.81406e-10	-1.3401	0.000225218	-2.81406e-10	-1.34006
233720765	rs4973056	3.25844e-16	3.8188	-1.28463	3.1939e-05	-0.834714	-1.29987	3.72309e-05	-1.84622	-1.29377
233720780	rs151287640	3.04103e-18	-2.14005	-2.48588e-10	3.9061e-05	-1.93328	-2.48588e-10	0.000138721	-1.82467	-2.48588e-10
233721216	rs112547321	1.02264e-18	-2.06355	-1.16631	2.50413e-05	-1.23277	-1.14512	7.7015e-05	-1.27466	-1.13847
233721378	rs138786232	9.85754e-18	-0.964009	-2.48588e-10	3.47429e-05	-2.05043	-2.48588e-10	0.000115149	-2.0109	-2.48588e-10
233721455	rs1947105	7.13142e-16	4.52992	-1.21248	2.41157e-05	-1.17937	-1.23618	3.42339e-05	-1.99814	-1.22578
233721525	rs34424361	1.54466e-17	-0.514856	-2.48588e-10	5.64794e-05	-1.56453	-2.48588e-10	0.000166111	-1.64448	-2.48588e-10
233722093	rs3738904	1.03523e-18	-2.0657	-1.15192	2.5611e-05	-1.2255	-1.12989	7.87204e-05	-1.26756	-1.12367
233722583	rs144834263	1.80053e-17	-2.81406e-10	-0.361578	0.000189411	-2.81406e-10	-0.354493	0.000641353	-2.81406e-10	-0.293553
233723163	rs10177	3.08318e-18	-2.12628	-2.48588e-10	3.69357e-05	-1.98923	-2.48588e-10	0.000129371	-1.89445	-2.48588e-10
233723182	rs1284	3.66765e-18	-1.03982	-0.912872	1.56679e-05	-1.90039	-0.946413	6.72036e-05	-1.61859	-0.930818
233723600	rs115669549	3.03531e-18	-2.14193	-2.48588e-10	3.71824e-05	-1.98258	-2.48588e-10	0.000115435	-2.00843	-2.48588e-10
233724237	rs117325019	7.41973e-18	-2.81406e-10	-1.2481	7.79806e-05	-2.81406e-10	-1.24195	0.000248482	-2.81406e-10	-1.24176
233724536	rs7589201	6.28528e-16	4.40039	-1.20925	2.65123e-05	-1.08748	-1.23332	3.56625e-05	-1.95991	-1.22313
233724783	rs59488869	1.02946e-18	-2.0657	-1.15751	2.54602e-05	-1.2255	-1.13579	7.82502e-05	-1.26756	-1.12966
233724835	rs73106363	1.03583e-18	-2.0569	-1.16014	2.46665e-05	-1.25439	-1.13858	7.58585e-05	-1.29578	-1.13249
233725364	rs13007579	0.00363859	33.8393	-1.26121	8.6854e-06	-2.14348	-1.29328	3.33257e-05	-1.95341	-1.29739
233725483	rs895430	6.83178e-16	4.48906	-1.21455	2.44486e-05	-1.16374	-1.2381	3.43638e-05	-1.992	-1.22813
233726154	rs2675971	7.11671e-16	4.52992	-1.21455	2.40695e-05	-1.17937	-1.2381	3.41535e-05	-1.99814	-1.22813
233726304	rs60103392	8.33996e-19	-2.09548	-1.33829	2.48036e-05	-1.05177	-1.33565	7.60292e-05	-1.08999	-1.33603
233726307	rs140437847	1.77526e-17	-2.81406e-10	-0.375714	0.000186742	-2.81406e-10	-0.36868	0.000632045	-2.81406e-10	-0.308173
233726590	rs58268778	1.00962e-18	-2.07221	-1.17047	2.56902e-05	-1.20278	-1.14952	7.88993e-05	-1.24537	-1.14359
233726690	rs117447851	8.41645e-18	-2.81406e-10	-1.12206	9.37327e-05	-2.81406e-10	-1.05796	0.000297943	-2.81406e-10	-1.06023
233726772	rs2592102	7.11671e-16	4.52992	-1.21455	2.40695e-05	-1.17937	-1.2381	3.41535e-05	-1.99814	-1.22813
233726836	rs2675972	0.00592091	34.3527	-1.2877	8.50821e-06	-2.14389	-1.31349	3.23677e-05	-1.97164	-1.30833
233727026	rs2675973	7.09819e-16	4.52992	-1.21715	2.4013e-05	-1.17937	-1.24045	3.40696e-05	-1.99814	-1.23059
233727071	rs2675974	6.51102e-16	4.44097	-1.21455	2.59613e-05	-1.1037	-1.2381	3.52456e-05	-1.96666	-1.22813
233727317	rs115497045	5.44351e-18	-1.55782	-2.48588e-10	0.0037893	2.64153	-2.48588e-10	0.000148475	-1.75672	-2.48588e-10
233727801	rs139043544	3.64757e-18	-1.95819	-2.48588e-10	3.1828e-05	-2.13807	-2.48588e-10	0.00010082	-2.1438	-2.48588e-10
233728063	rs72617183	1.28739e-18	-1.90617	-1.09346	9.6688e-06	-2.13041	-1.1991	3.31366e-05	-2.06582	-1.19068
233729086	rs75849940	4.11545e-17	0.465087	-2.48588e-10	0.000187099	-0.366775	-2.48588e-10	0.000482161	-0.578855	-2.48588e-10
233729797	rs7584672	1.14762e-16	2.82868	-1.33807	1.52277e-05	-1.53574	-1.33955	2.781e-05	-2.09294	-1.33879
233730486	rs59667905	9.85272e-19	-2.09131	-1.17578	2.75416e-05	-1.12757	-1.15514	8.44356e-05	-1.17184	-1.14931
233730652	rs142393941	6.79484e-18	-2.81406e-10	-1.33608	7.10705e-05	-2.81406e-10	-1.33474	0.000225813	-2.81406e-10	-1.33743
233730832	rs139986115	1.8355e-17	-2.81406e-10	-0.342346	0.000193102	-2.81406e-10	-0.335191	0.000654235	-2.81406e-10	-0.273666
233731244	rs809639	1.00907e-16	2.60497	-1.24302	9.08783e-06	-2.12878	-1.26269	3.19086e-05	-2.04025	-1.25401
233731486	rs13012585	9.29764e-12	14.1275	-1.33446	6.10098e-05	-0.1561	-1.33128	0.000149068	-0.42224	-1.33049
233732361	rs73009308	2.8917e-15	6.00316	-1.28581	1.29342e-05	-1.7505	-1.28804	3.24736e-05	-1.98419	-1.29252
233732675	rs145291251	1.84066e-17	-2.81406e-10	-0.339537	0.000193647	-2.81406e-10	-0.332373	0.000656137	-2.81406e-10	-0.270763
233733144	rs709933	1.11726e-16	2.71226	-1.24846	8.99114e-06	-2.13448	-1.26769	3.22624e-05	-2.02378	-1.25945
233733321	rs141830493	6.74581e-18	-1.34332	-2.48588e-10	3.17196e-05	-2.14147	-2.48588e-10	0.000101144	-2.14059	-2.48588e-10
233733352	rs709934	1.14739e-16	2.74548	-1.25507	8.8806e-06	-2.14099	-1.27355	3.29398e-05	-1.99681	-1.26564
233734064	rs75905710	5.75039e-17	0.799607	-2.48588e-10	5.12107e-05	-1.66246	-2.48588e-10	0.000191545	-1.50201	-2.48588e-10
233734083	rs778340	1.06953e-16	2.67636	-1.25622	8.94528e-06	-2.13271	-1.27457	3.18492e-05	-2.0294	-1.26672
233734820	rs13383733	1.07054e-11	14.2742	-1.34018	7.15995e-05	0.0118262	-1.33915	0.000171413	-0.274328	-1.33873
233734910	rs191633272	1.10471e-16	1.4525	-2.48588e-10	0.000100935	-0.983934	-2.48588e-10	0.000392552	-0.784463	-2.48588e-10
233735162	rs114532944	3.24233e-18	-2.07595	-2.48588e-10	3.5852e-05	-2.01901	-2.48588e-10	0.000123737	-1.93897	-2.48588e-10
233735543	rs2675966	1.57299e-16	3.05775	-1.25185	8.87365e-06	-2.14462	-1.2707	3.41454e-05	-1.96388	-1.26262
233735693	rs2592117	1.57888e-16	3.06369	-1.25405	8.85047e-06	-2.14529	-1.27265	3.47628e-05	-1.9439	-1.26469
233735709	rs2592116	1.3526e-16	2.91565	-1.26069	8.81094e-06	-2.1439	-1.27852	3.35851e-05	-1.97215	-1.2709
233735821	rs145931190	5.68259e-18	-1.51484	-2.48588e-10	3.16053e-05	-2.14509	-2.48588e-10	0.000101216	-2.13987	-2.48588e-10
233736024	rs13387762	1.03282e-11	14.2308	-1.33271	6.32672e-05	-0.121883	-1.32916	0.00015222	-0.403789	-1.32802
233736133	rs2675967	1.57767e-16	3.05775	-1.24888	8.89781e-06	-2.14462	-1.26798	3.42536e-05	-1.96388	-1.25946
233736244	rs2675968	0.0169414	35.4014	-1.28512	1.67041e-05	-1.47147	-1.31129	0.000112335	-0.729635	-1.30601
233736349	rs2592115	1.53168e-16	3.02056	-1.24126	8.96773e-06	-2.14413	-1.26065	3.42896e-05	-1.97077	-1.25152
233736981	rs72617184	1.37472e-18	-1.9223	-1.0117	1.02506e-05	-2.13422	-1.13685	3.49371e-05	-2.075	-1.12859
233737102	rs116953396	7.79733e-18	-2.81406e-10	-1.19846	7.80171e-05	-2.81406e-10	-1.24148	0.000247453	-2.81406e-10	-1.24591
233737132	rs812383	1.62258e-16	3.08315	-1.24621	8.92663e-06	-2.14369	-1.26569	3.38967e-05	-1.97648	-1.25733
233737720	rs141545434	1.72901e-17	-2.81406e-10	-0.402112	0.00018186	-2.81406e-10	-0.395174	0.000615016	-2.81406e-10	-0.335486
233738289	rs73108328	9.35431e-19	-2.11524	-1.20376	2.49395e-05	-1.19705	-1.1849	8.10732e-05	-1.18223	-1.17955
233738317	rs11685172	1.14897e-17	-0.810792	-2.48588e-10	6.38584e-05	-1.44174	-2.48588e-10	0.000170191	-1.62021	-2.48588e-10
233738971	rs57667610	8.155e-19	-2.11583	-1.34037	2.75964e-05	-0.941349	-1.33937	8.44463e-05	-0.981466	-1.33955
233739199	rs75369708	8.85431e-17	1.23124	-2.48588e-10	0.000182714	-0.390487	-2.48588e-10	0.000356632	-0.88043	-2.48588e-10
233739468	rs141581367	1.78904e-17	-2.81406e-10	-0.367983	0.000188197	-2.81406e-10	-0.36092	0.000637119	-2.81406e-10	-0.300177
233739678	rs778339	1.97275e-16	3.27619	-1.24383	8.93537e-06	-2.14487	-1.26352	3.58995e-05	-1.92126	-1.25515
233739798	rs7602208	1.83479e-16	3.13841	-1.17855	1.61717e-05	-1.65123	-1.16392	3.42689e-05	-2.05309	-1.1698
233740177	rs75834091	9.9672e-18	-2.81406e-10	-0.952946	0.000113004	-2.81406e-10	-0.870984	0.000360075	-2.81406e-10	-0.87082
233740227	rs778338	1.98645e-16	3.27619	-1.23691	8.99039e-06	-2.14487	-1.25738	3.61356e-05	-1.92126	-1.24859
233740391	rs778337	1.54375e-18	-1.6329	-1.18513	1.2733e-05	-1.85082	-1.20339	3.22265e-05	-2.08739	-1.19695
233741256	rs79707548	1.4235e-11	14.5562	-1.33727	7.44967e-05	0.0472012	-1.33486	0.000178737	-0.236976	-1.33424
233741376	rs554820802	1.73963e-17	-2.81406e-10	-0.395987	0.000182981	-2.81406e-10	-0.389027	0.000618926	-2.81406e-10	-0.329148
233742603	rs141082560	3.76044e-18	-1.92771	-2.48588e-10	3.2049e-05	-2.13114	-2.48588e-10	0.000101203	-2.14	-2.48588e-10
233742837	rs11678684	8.792e-17	1.22418	-2.48588e-10	0.000218119	-0.213371	-2.48588e-10	0.000412657	-0.734516	-2.48588e-10
233743016	rs146834931	1.74216e-17	-2.81406e-10	-0.394534	0.000183248	-2.81406e-10	-0.387569	0.000619857	-2.81406e-10	-0.327645
233743109	rs778371	0.0712214	36.6378	-1.08547	2.42825e-05	-1.26255	-1.14611	0.000153914	-0.565811	-1.15493
233743363	rs778370	0.0267669	35.8552	-1.28152	1.81197e-05	-1.39279	-1.30862	0.000125988	-0.617515	-1.30343
233743532	rs11535	0.0243905	35.7647	-1.28399	1.78582e-05	-1.40548	-1.31047	0.000123519	-0.635618	-1.30512
233743794	rs35811586	2.69334e-15	5.81646	-1.17017	2.72647e-05	-1.10721	-1.18561	9.55349e-05	-0.999232	-1.19841
233744021	rs709937	0.0283683	35.917	-1.28516	1.8278e-05	-1.38143	-1.31128	0.000127259	-0.604606	-1.30631
233744478	rs58835825	9.34051e-19	-2.10535	-1.21512	2.34168e-05	-1.24792	-1.19704	7.60765e-05	-1.23349	-1.1919
233744756	rs116456386	9.42789e-19	-2.10476	-1.2064	2.23253e-05	-1.30463	-1.18806	7.21299e-05	-1.29524	-1.18342
233745022	rs62191775	6.32075e-14	7.80193	-2.48588e-10	0.000909672	1.21467	-2.48588e-10	0.00479512	1.71822	-2.48588e-10
233745272	rs73999704	8.88957e-19	-2.12901	-1.24094	2.57419e-05	-1.12553	-1.22476	7.99713e-05	-1.15587	-1.21959
233745333	rs778368	1.44706e-16	2.95248	-1.23002	9.05192e-06	-2.14388	-1.25155	3.82688e-05	-1.86865	-1.24385
233745395	rs78637909	2.79121e-17	1.35956	-1.28274	2.07329e-05	-1.29305	-1.27364	4.54276e-05	-1.6639	-1.27711
233745521	rs1083522	0.0016403	33.07	-1.28863	1.33594e-05	-1.69259	-1.3136	8.2392e-05	-1.03778	-1.30786
233745757	rs115040896	3.03685e-18	-2.14143	-2.48588e-10	4.15804e-05	-1.87078	-2.48588e-10	0.000128052	-1.90469	-2.48588e-10
233746457	rs709938	1.00285e-16	2.64913	-1.29336	8.62124e-06	-2.13716	-1.30702	3.12311e-05	-2.01436	-1.30136
233747015	rs72997493	1.71892e-15	4.1972	-2.48588e-10	7.40789e-05	-1.29328	-2.48588e-10	0.000165855	-1.64602	-2.48588e-10
233747212	rs34487721	9.38744e-19	-2.0833	-1.23216	2.10001e-05	-1.33857	-1.21531	6.81513e-05	-1.32489	-1.21051
233747309	rs184136564	1.61396e-17	-2.81406e-10	-0.470971	0.000169715	-2.81406e-10	-0.464292	0.000572687	-2.81406e-10	-0.406793
233747394	rs11894688	9.2679e-19	-2.08815	-1.24012	2.53682e-05	-1.14103	-1.22388	7.77024e-05	-1.185	-1.21924
233747868	rs35684440	4.95458e-15	5.25582	-2.48588e-10	0.000114885	-0.854475	-2.48588e-10	0.000341027	-0.925171	-2.48588e-10
233748010	rs60185884	7.65843e-18	-2.81406e-10	-1.21644	8.16097e-05	-2.81406e-10	-1.19646	0.000259062	-2.81406e-10	-1.20007
233748412	rs73999707	9.22897e-19	-2.08849	-1.24399	2.40514e-05	-1.19016	-1.22806	7.4282e-05	-1.22577	-1.2235
233748468	rs117487551	8.68387e-18	-2.81406e-10	-1.09078	9.0214e-05	-2.81406e-10	-1.09623	0.000290937	-2.81406e-10	-1.08403
233748487	rs35141217	2.3009e-12	12.7286	-1.33205	4.27528e-05	-0.508054	-1.33492	0.000109996	-0.721421	-1.33527
233749565	rs2675953	0.000571297	32.0056	-1.27895	1.2314e-05	-1.78085	-1.30682	7.23747e-05	-1.17436	-1.30092
233749678	rs2292724	5.69622e-12	13.6366	-1.33352	6.58902e-05	-0.0743146	-1.33611	0.000165053	-0.314456	-1.33641
233749914	rs80050391	1.44914e-17	0.688142	-1.26683	1.47818e-05	-1.64845	-1.25656	3.59671e-05	-1.91365	-1.26088
233750074	rs2292725	1.36965e-12	12.215	-1.33717	3.69629e-05	-0.649608	-1.33889	9.50129e-05	-0.864072	-1.33905
233750118	rs2292726	4.77034e-13	11.156	-1.33285	1.17643e-05	-1.79609	-1.33726	3.38119e-05	-1.89915	-1.33717
233750627	rs2675954	0.000209221	30.9911	-1.26895	1.10149e-05	-1.89984	-1.29932	5.98988e-05	-1.37166	-1.29282
233750667	rs11694000	6.23162e-13	11.4211	-1.33077	1.2236e-05	-1.75816	-1.33586	3.55302e-05	-1.851	-1.33575
233750744	rs73108346	9.204e-19	-2.08448	-1.25071	2.4704e-05	-1.15612	-1.23532	7.56758e-05	-1.19976	-1.23091
233751377	rs2592126	8.98631e-17	2.53902	-1.29298	8.64623e-06	-2.13451	-1.30677	3.10336e-05	-2.02073	-1.30134
233751633	rs112149281	2.2756e-17	-0.127416	-2.48588e-10	7.17673e-05	-1.32498	-2.48588e-10	0.000207801	-1.42055	-2.48588e-10
233751880	rs147011107	1.60516e-17	-2.81406e-10	-0.476436	0.000168786	-2.81406e-10	-0.469779	0.000569453	-2.81406e-10	-0.412457
233752096	rs116774329	3.382e-18	-2.03378	-2.48588e-10	0.000204012	-0.280231	-2.48588e-10	0.000418168	-0.721249	-2.48588e-10
233752321	rs13035517	2.04997e-12	12.6163	-1.33521	4.15881e-05	-0.533177	-1.33742	0.000105642	-0.759405	-1.33767
233752376	rs2250654	7.79052e-17	2.39783	-1.29458	8.70428e-06	-2.12647	-1.30812	3.02271e-05	-2.04561	-1.30279
233752545	rs2271702	9.10863e-19	-2.10069	-1.24492	2.21996e-05	-1.26928	-1.22906	7.20661e-05	-1.25503	-1.22452
233752551	rs2250660	1.45433e-16	2.69307	-0.965604	1.36444e-05	-1.94961	-1.03547	3.59032e-05	-2.14126	-1.03505
233752639	rs2250665	7.81571e-17	2.39783	-1.29135	8.72799e-06	-2.12647	-1.3054	3.03159e-05	-2.04561	-1.29986
233753122	rs2048866	1.75359e-12	12.4651	-1.34012	3.945e-05	-0.582899	-1.34048	0.000100604	-0.805479	-1.34046
233753167	rs12622056	1.19204e-18	-2.13762	-0.93896	1.11672e-05	-2.11503	-1.0704	3.48847e-05	-2.14516	-1.05993
233753222	rs12992588	2.74406e-12	12.9121	-1.33936	4.74521e-05	-0.398426	-1.34026	0.000120138	-0.628133	-1.34036
233753281	rs2675955	0.00503402	34.1127	-1.20994	1.96122e-05	-1.37306	-1.2492	0.000124518	-0.679002	-1.25368
233753288	rs143287708	1.56218e-17	-2.81406e-10	-0.503581	0.000164249	-2.81406e-10	-0.497028	0.000553652	-2.81406e-10	-0.440597
233753340	rs2675956	9.02415e-06	27.86	-1.28136	2.28635e-05	-1.16789	-1.30098	0.000170029	-0.324836	-1.29633
233754298	rs6719766	9.01736e-19	-2.10243	-1.25325	2.91323e-05	-0.987318	-1.23925	8.69795e-05	-1.05484	-1.23662
233754364	rs2675957	8.15061e-17	2.41266	-1.26423	8.91813e-06	-2.12843	-1.2819	3.09877e-05	-2.0479	-1.27564
233755287	rs73108356	1.20264e-17	0.413765	-1.17891	9.99659e-06	-2.14492	-1.15125	3.28365e-05	-2.11546	-1.15014
233755949	rs56357073	8.80694e-19	-2.13051	-1.24878	4.04748e-05	-0.66366	-1.23407	0.000121838	-0.723964	-1.23048
233756979	rs13424896	1.89412e-12	12.5405	-1.3385	4.89039e-05	-0.368732	-1.33982	0.000123627	-0.599886	-1.33998
233757235	rs34652626	3.77833e-12	13.2312	-1.33862	6.003e-05	-0.163678	-1.33989	0.000151436	-0.396908	-1.34006
233757443	rs2166441	3.46978e-18	-0.892424	-1.11573	1.70479e-05	-1.62333	-1.13905	3.31724e-05	-2.12782	-1.1276
233757679	rs748002	0.000289601	31.293	-1.24572	1.20684e-05	-1.8265	-1.28131	6.8279e-05	-1.25997	-1.27357
233757697	rs895432	1.07478e-18	-2.07798	-1.10215	1.66069e-05	-1.6716	-1.11699	6.15549e-05	-1.52247	-1.11473
233757860	rs6721903	4.59463e-15	5.1804	-2.48588e-10	0.000142089	-0.641954	-2.48588e-10	0.00043352	-0.685196	-2.48588e-10
233758622	rs138175439	5.41286e-18	-1.56347	-2.48588e-10	3.22598e-05	-2.12459	-2.48588e-10	0.000104985	-2.10332	-2.48588e-10
233758884	rs1554218	1.38998e-17	0.676011	-1.29639	1.48169e-05	-1.61438	-1.28826	3.58154e-05	-1.8882	-1.29055
233759155	rs2166440	1.13714e-17	0.319837	-1.14098	1.04192e-05	-2.14404	-1.11072	3.43644e-05	-2.10835	-1.11177
233759362	rs895431	3.73819e-18	-0.823938	-1.10971	1.65938e-05	-1.6559	-1.13348	3.3092e-05	-2.13396	-1.12388
233759650	rs75269119	1.16501e-17	0.51045	-1.30738	1.52206e-05	-1.57578	-1.29998	3.61308e-05	-1.86777	-1.30222
233759695	rs938569	0.000373278	31.5565	-1.25539	1.22911e-05	-1.80031	-1.28922	7.07125e-05	-1.21666	-1.28185
233760011	rs113788580	7.32072e-18	-1.26154	-2.48588e-10	3.41497e-05	-2.06766	-2.48588e-10	0.000111209	-2.04572	-2.48588e-10
233760113	rs3738902	1.03894e-18	-2.10819	-1.10586	9.50434e-06	-2.13996	-1.2067	3.06199e-05	-2.13694	-1.19854
233760519	rs2592121	3.8787e-18	-0.789088	-1.10766	1.62865e-05	-1.67674	-1.13133	3.31115e-05	-2.13694	-1.12031
233760866	rs1562288	4.03263e-18	-0.735951	-1.12188	1.5587e-05	-1.70717	-1.14481	3.25771e-05	-2.14057	-1.13296
233760995	rs73995715	9.44257e-19	-2.11434	-1.19527	3.06267e-05	-0.999644	-1.17689	9.91233e-05	-0.98957	-1.1712
233761951	rs4973566	7.67948e-16	4.54442	-1.15294	1.4693e-05	-1.73705	-1.17399	3.5178e-05	-2.03281	-1.1639
233762043	rs4973567	7.97391e-18	0.164261	-1.34033	1.04706e-05	-1.91198	-1.33786	2.92165e-05	-2.04492	-1.33748
233763064	rs2592114	2.10736e-10	17.2172	-1.30333	8.43833e-06	-2.14527	-1.32036	3.39039e-05	-1.91444	-1.31916
233763362	rs12477794	1.63938e-17	0.774591	-1.22994	1.81489e-05	-1.48141	-1.21839	4.16119e-05	-1.80272	-1.22603
233764047	rs138351801	3.18497e-18	-2.0938	-2.48588e-10	3.61623e-05	-2.01039	-2.48588e-10	0.000107526	-2.0794	-2.48588e-10
233765765	rs144845535	2.1561e-17	-2.81406e-10	-0.181362	0.000224475	-2.81406e-10	-0.184645	0.000736467	-2.81406e-10	-0.15527
233765848	rs2675970	3.56024e-18	-0.64761	-1.33481	3.0093e-05	-0.854817	-1.3393	3.67711e-05	-1.81351	-1.33891
233765853	rs73995716	7.29689e-18	-1.2648	-2.48588e-10	0.00196452	1.98459	-2.48588e-10	0.000143048	-1.79395	-2.48588e-10
233765976	rs76800357	3.11822e-17	1.50572	-1.31811	5.02718e-05	-0.368113	-1.31285	9.2691e-05	-0.910397	-1.31746
233766016	rs12612786	1.18002e-18	-2.1202	-0.966513	1.07281e-05	-2.13378	-1.09176	3.4295e-05	-2.14203	-1.0801
233766097	rs76010712	2.15199e-18	-1.20202	-1.28383	9.00588e-06	-2.12576	-1.27477	2.81835e-05	-2.13929	-1.2791
233766111	rs73995717	1.32356e-18	-1.70529	-1.26663	0.000898367	2.47471	-1.27255	5.79122e-05	-1.4295	-1.2687
233766528	rs2675969	1.15747e-18	-1.77596	-1.33004	1.13919e-05	-1.82545	-1.34005	2.77562e-05	-2.09361	-1.34006
233767037	rs4973569	0.00162305	32.9679	-1.19707	1.657e-05	-1.55204	-1.23878	9.61542e-05	-0.947014	-1.24417
233767315	rs967465	1.74876e-18	-1.82176	-0.87158	1.5353e-05	-1.9634	-0.9037	4.22016e-05	-2.12283	-0.891848
233768788	rs938575	0.0109867	34.8096	-1.12634	2.21825e-05	-1.321	-1.1781	0.000139387	-0.634948	-1.18493
233769026	rs7580051	3.47209e-18	-2.00749	-2.48588e-10	0.0816023	5.7112	-2.48588e-10	0.00022542	-1.33917	-2.48588e-10
233769324	rs2257942	1.98602e-18	-1.65604	-0.910076	1.64915e-05	-1.85486	-0.940702	4.26893e-05	-2.07581	-0.927376
233769427	rs141284170	4.10657e-17	0.462928	-2.48588e-10	3.39649e-05	-2.07308	-2.48588e-10	0.000115966	-2.00384	-2.48588e-10
233772300	rs7355380	1.98764e-17	0.950297	-1.21301	1.4857e-05	-1.69903	-1.20091	3.66043e-05	-1.94749	-1.20948
233772640	rs778367	1.2846e-18	-1.68989	-1.31191	1.31441e-05	-1.70519	-1.31725	3.08212e-05	-2.01343	-1.3155
233772798	rs778366	1.12478e-18	-2.01908	-1.11559	1.31425e-05	-1.89407	-1.12849	4.42084e-05	-1.84107	-1.12715
233772856	rs4973571	7.03402e-18	-2.81406e-10	-1.30149	7.43222e-05	-2.81406e-10	-1.29	0.000236499	-2.81406e-10	-1.29119
233772998	rs78524710	5.79061e-18	-0.214556	-1.28145	1.34673e-05	-1.72501	-1.27313	3.32243e-05	-1.97481	-1.27904
233773857	rs148923422	1.23506e-15	3.86663	-2.48588e-10	0.000908093	1.21294	-2.48588e-10	0.00292592	1.22423	-2.48588e-10
233774097	rs75469509	5.73931e-18	-0.227926	-1.27698	1.34478e-05	-1.73123	-1.26836	3.32444e-05	-1.97877	-1.27448
233774183	rs809017	3.24123e-18	-0.948551	-1.12774	1.84344e-05	-1.53464	-1.14955	3.33419e-05	-2.10934	-1.14097
233774427	rs141542978	3.94337e-18	-1.88021	-2.48588e-10	7.5977e-05	-1.26798	-2.48588e-10	0.000267673	-1.16737	-2.48588e-10
233774828	rs778365	0.000345717	30.7843	-0.559887	3.82626e-05	-1.39343	-0.560505	0.00023674	-0.715852	-0.57432
233774953	rs67267176	1.74686e-12	12.4068	-1.28575	5.55481e-05	-0.286288	-1.29487	0.000151262	-0.44061	-1.29751
233775130	rs57833679	1.22446e-18	-2.13614	-0.913602	1.2501e-05	-2.02039	-1.05221	3.77435e-05	-2.08493	-1.04139
233775622	rs146043117	3.08656e-16	2.47998	-2.48588e-10	0.000237816	-0.126913	-2.48588e-10	0.000861432	0.00146249	-2.48588e-10
233775785	rs144769245	3.03444e-18	-2.14222	-2.48588e-10	4.46844e-05	-1.79879	-2.48588e-10	0.000163055	-1.66305	-2.48588e-10
233777204	rs72617185	1.14616e-18	-2.11405	-1.00178	1.02969e-05	-2.14236	-1.1242	3.31115e-05	-2.14148	-1.11578
233777859	rs778364	0.000147271	30.5571	-1.18605	1.38347e-05	-1.75919	-1.21204	7.50712e-05	-1.22584	-1.21285
233777897	rs73102745	4.90249e-18	-1.14694	-0.515568	0.000645331	1.41127	-0.539915	8.38234e-05	-1.80226	-0.526161
233778021	rs77250332	3.17434e-18	-2.09714	-2.48588e-10	0.000261826	-0.0307297	-2.48588e-10	0.000523224	-0.497124	-2.48588e-10
233778356	rs77394825	1.58572e-18	-2.1393	-0.651912	6.77692e-05	-0.772896	-0.609406	0.000224528	-0.746355	-0.596777
233778387	rs4973572	1.18009e-18	-2.11584	-0.970821	1.05627e-05	-2.14177	-1.09931	3.38904e-05	-2.14209	-1.09191
233778846	rs72617186	1.16489e-18	-2.12609	-0.973528	1.05246e-05	-2.14318	-1.10152	3.42806e-05	-2.12989	-1.09266
233778896	rs778363	0.00027202	31.1529	-1.16829	1.48514e-05	-1.70342	-1.19689	8.3004e-05	-1.14009	-1.19816
233780186	rs778362	1.19643e-18	-1.78422	-1.28869	1.1553e-05	-1.84711	-1.30436	2.929e-05	-2.07517	-1.30472
233780244	rs778361	3.98149e-18	-1.64046	-0.230131	2.28431e-05	-2.13796	-0.331799	7.73895e-05	-2.10418	-0.304106
233781082	rs2344912	1.39991e-18	-1.74012	-1.17572	1.36996e-05	-1.75497	-1.22608	3.2976e-05	-2.04097	-1.22038
233781567	rs72976151	9.34288e-10	17.403	-2.48588e-10	3.21259e-05	-2.12875	-2.48588e-10	0.000121554	-1.95678	-2.48588e-10
233781704	rs147282699	3.43685e-18	-2.01769	-2.48588e-10	3.2914e-05	-2.10451	-2.48588e-10	0.000110368	-2.05331	-2.48588e-10
233781864	rs11690329	5.0008e-18	-0.305714	-1.33693	1.13979e-05	-1.83051	-1.33447	2.94668e-05	-2.03783	-1.33604
233782161	rs58450787	1.20473e-18	-2.13135	-0.934646	1.08461e-05	-2.14465	-1.06995	3.52351e-05	-2.13456	-1.06053
233782305	rs11684691	1.86971e-18	-1.29826	-1.3282	0.000878328	2.49966	-1.32005	8.74562e-05	-0.966287	-1.31971
233782433	rs72617187	1.2244e-18	-2.12824	-0.921552	1.10669e-05	-2.13521	-1.05924	3.52487e-05	-2.14507	-1.04964
233782530	rs184111796	4.89628e-18	-1.66377	-2.48588e-10	3.18267e-05	-2.13811	-2.48588e-10	0.000100737	-2.14462	-2.48588e-10
233782533	rs11684803	1.87935e-18	-1.29235	-1.32898	0.000897132	2.52185	-1.32106	8.73977e-05	-0.965943	-1.32072
233782555	rs140590711	5.63215e-18	-1.52375	-2.48588e-10	3.16009e-05	-2.14522	-2.48588e-10	0.000101135	-2.14067	-2.48588e-10
233782813	rs778360	1.38234e-18	-1.75331	-1.17516	1.29152e-05	-1.81408	-1.22592	3.19336e-05	-2.07292	-1.22055
233783035	rs13423949	1.5014e-12	12.2507	-1.28104	5.5917e-05	-0.284129	-1.29041	0.000139107	-0.528833	-1.29306
233783268	rs778359	1.22988e-18	-1.76516	-1.28017	1.13301e-05	-1.87381	-1.29714	2.9073e-05	-2.09005	-1.29728
233784511	rs74350503	3.67182e-18	-1.95156	-2.48588e-10	6.64243e-05	-1.40235	-2.48588e-10	0.000232198	-1.30954	-2.48588e-10
233784618	rs73995724	1.47555e-18	-2.1429	-0.720318	5.54763e-05	-0.902508	-0.679946	0.00017856	-0.904271	-0.667939
233784667	rs778357	1.27464e-18	-1.72425	-1.28533	1.16795e-05	-1.83908	-1.30149	2.94368e-05	-2.0738	-1.30109
233784718	rs778356	1.3959e-18	-1.71882	-1.19989	1.30581e-05	-1.78231	-1.24669	3.17435e-05	-2.05768	-1.24176
233784749	rs778355	0.000210054	30.8279	-1.10176	1.49707e-05	-1.7566	-1.13572	8.14107e-05	-1.22094	-1.13668
233785015	rs778354	1.56665e-18	-1.63701	-1.16629	1.55127e-05	-1.63845	-1.2183	3.58545e-05	-1.96542	-1.21224
233785684	rs10200350	5.49177e-18	-0.223737	-1.32526	1.19639e-05	-1.79607	-1.32044	3.04676e-05	-2.01734	-1.32313
233787608	rs143609838	1.2138e-17	-2.81406e-10	-0.755906	0.000124555	-2.81406e-10	-0.773666	0.000401973	-2.81406e-10	-0.760747
233787637	rs12623127	1.24082e-18	-2.13315	-0.903326	1.12846e-05	-2.1307	-1.04427	3.5781e-05	-2.1453	-1.03442
233787737	rs143069279	7.01815e-18	-2.81406e-10	-1.30375	7.4075e-05	-2.81406e-10	-1.29333	0.000236085	-2.81406e-10	-1.29294
233787811	rs139252486	1.29145e-17	-2.81406e-10	-0.693898	0.000135847	-2.81406e-10	-0.686881	0.000456309	-2.81406e-10	-0.633962
233787941	rs79511817	6.76552e-18	-2.81406e-10	-1.34041	7.09058e-05	-2.81406e-10	-1.33706	0.000225536	-2.81406e-10	-1.33865
233788350	rs778353	6.68209e-10	18.2937	-1.22588	0.000600857	2.05561	-1.25566	0.000347246	0.345124	-1.25222
233788734	rs1083521	7.21048e-10	18.3645	-1.22055	0.000623326	2.08773	-1.25107	0.000357617	0.36987	-1.24754
233788792	rs112823546	1.81224e-18	-1.32097	-1.33672	0.00103005	2.67076	-1.33181	9.39749e-05	-0.882417	-1.33169
233788862	rs1083520	6.80356e-10	18.3164	-1.23057	0.000696471	2.20732	-1.2597	0.00039044	0.4668	-1.25666
233788869	rs1083519	7.30284e-10	18.3873	-1.23057	0.000719619	2.24001	-1.2597	0.000400461	0.492141	-1.25666
233788889	rs1083518	7.40043e-10	18.3873	-1.21729	0.000727894	2.24001	-1.24827	0.00040515	0.492141	-1.24502
233788997	rs1083517	7.21048e-10	18.3645	-1.22055	0.000623326	2.08773	-1.25107	0.000357617	0.36987	-1.24754
233789024	rs113109647	4.03871e-18	-1.85632	-2.48588e-10	3.61213e-05	-2.01153	-2.48588e-10	0.000108	-2.075	-2.48588e-10
233789076	rs10210717	1.02937e-10	16.5243	-1.32695	0.000100284	0.342531	-1.33293	0.000173344	-0.269439	-1.33242
233789095	rs895435	6.71594e-10	18.2937	-1.22083	0.000603707	2.05561	-1.25093	0.000349319	0.345124	-1.24627
233789215	rs141385186	1.16615e-17	-2.81406e-10	-0.795953	0.000122597	-2.81406e-10	-0.789511	0.000410056	-2.81406e-10	-0.74084
233789295	rs11679296	1.97933e-18	-1.23235	-1.33714	0.000837343	2.46428	-1.33246	8.45838e-05	-0.987045	-1.33235
233789463	rs1083515	6.10392e-10	18.1938	-1.21641	0.000642163	2.11392	-1.24749	0.000364197	0.384453	-1.24389
233789470	rs1083514	5.30221e-10	18.053	-1.21641	0.000602169	2.04962	-1.24749	0.000346608	0.334952	-1.24389
233789764	rs55649298	1.37856e-12	12.1504	-1.26608	5.46904e-05	-0.320086	-1.27663	0.000136306	-0.562331	-1.2799
233790171	rs747462	1.16386e-09	18.8526	-1.22981	0.000725322	2.24724	-1.25904	0.00040549	0.50363	-1.25567
233790223	rs747463	4.99652e-10	17.9963	-1.21915	0.000528434	1.92137	-1.24986	0.000315084	0.242016	-1.24631
233790289	rs2004202	5.38747e-10	18.0744	-1.22186	0.000546037	1.95648	-1.2522	0.00032291	0.268934	-1.24869
233790415	rs72617188	1.29603e-18	-2.12254	-0.8704	1.15015e-05	-2.13887	-1.01706	3.68311e-05	-2.14402	-1.00677
233790447	rs2004203	5.44721e-10	18.0744	-1.21084	0.000551275	1.95648	-1.24266	0.000326067	0.268934	-1.23897
233790475	rs2880986	6.23201e-10	18.2153	-1.21712	0.000584327	2.02007	-1.24802	0.000340662	0.317775	-1.24402
233790482	rs11675082	6.23201e-10	18.2153	-1.21712	0.000584327	2.02007	-1.24802	0.000340662	0.317775	-1.24402
233790649	rs1878287	0.00019291	30.8279	-1.18691	1.3841e-05	-1.7566	-1.21418	7.53022e-05	-1.22094	-1.21468
233790911	rs751908	1.07038e-12	11.8987	-1.26741	4.9961e-05	-0.409307	-1.27786	0.000125298	-0.645343	-1.28109
233791013	rs895434	1.12122e-18	-1.85461	-1.28322	1.06803e-05	-1.93027	-1.29975	2.83159e-05	-2.11372	-1.3
233791390	rs1878288	1.28982e-18	-1.83371	-1.16403	1.23572e-05	-1.86753	-1.21663	3.14831e-05	-2.09663	-1.21105
233791484	rs144485640	1.19373e-17	-2.81406e-10	-0.772577	0.000124745	-2.81406e-10	-0.77214	0.000412053	-2.81406e-10	-0.73598
233791608	rs1878289	4.07212e-10	17.8011	-1.2285	0.00050587	1.88578	-1.25791	0.000301448	0.205985	-1.25452
233791648	rs2592127	3.79778e-10	17.7314	-1.2285	0.000490271	1.85446	-1.25791	0.000294327	0.182078	-1.25452
233791988	rs2675959	0.000218143	30.977	-1.21304	1.39749e-05	-1.72338	-1.23776	7.73908e-05	-1.17005	-1.23822
233792109	rs2675960	4.05123e-10	17.8011	-1.23365	0.000503645	1.88578	-1.26232	0.000300095	0.205985	-1.25902
233792207	rs2944590	5.26363e-10	18.0624	-1.23313	0.000594163	2.05055	-1.26181	0.000345084	0.345412	-1.25876
233792239	rs11893201	1.37059e-18	-2.1442	-0.792805	5.40162e-05	-0.854831	-0.754296	0.000176113	-0.841432	-0.744573
233792425	rs2592118	2.64783e-10	17.3707	-1.2285	0.000406877	1.66802	-1.25791	0.000256565	0.0447684	-1.25452
233792565	rs2921705	0.000214177	30.9702	-1.22458	1.40581e-05	-1.70712	-1.24809	7.8462e-05	-1.146	-1.24852
233793103	rs116332744	1.96321e-18	-1.23876	-1.3389	0.000617323	2.16235	-1.33537	7.33624e-05	-1.12644	-1.33528
233793211	rs73102769	6.82403e-10	18.3355	-1.24659	0.000645932	2.14558	-1.2733	0.00036331	0.408515	-1.27039
233793517	rs11685503	7.76767e-18	0.122105	-1.32438	1.53792e-05	-1.54805	-1.31734	3.59123e-05	-1.85812	-1.31793
233793554	rs72617189	1.30001e-18	-2.09092	-0.898957	1.11632e-05	-2.14531	-1.04047	3.64351e-05	-2.1313	-1.0303
233793664	rs2592120	2.84991e-05	28.1954	-0.466716	2.7865e-05	-1.74293	-0.52811	0.000149355	-1.23086	-0.519944
233793676	rs2675964	4.22728e-05	28.6323	-0.509352	2.8506e-05	-1.67909	-0.569201	0.000158108	-1.13261	-0.561244
233793736	rs2675965	5.10122e-05	28.5822	-0.271333	3.44601e-05	-1.71688	-0.341728	0.00018755	-1.1916	-0.331482
233794498	rs60049016	1.29049e-18	-2.09573	-0.901497	1.11446e-05	-2.14524	-1.04221	3.62366e-05	-2.13369	-1.03337
233794821	rs2944591	2.32973e-05	27.7897	-0.262566	3.71704e-05	-1.64964	-0.333254	0.000204619	-1.11302	-0.322965
233794828	rs6713658	3.72876e-18	-1.30427	-0.631901	0.00199379	2.5858	-0.58642	0.000170512	-1.04355	-0.574772
233794841	rs138046525	1.18101e-17	-2.81406e-10	-0.783293	0.000123415	-2.81406e-10	-0.78286	0.000407522	-2.81406e-10	-0.747038
233795434	rs13390935	7.58263e-13	11.5728	-1.28629	4.3853e-05	-0.52263	-1.29494	0.000110921	-0.750547	-1.29777
233795473	rs76998336	1.28995e-17	-0.695055	-2.48588e-10	0.000774866	1.05428	-2.48588e-10	0.000114169	-2.01945	-2.48588e-10
233795536	rs13391061	6.32879e-13	11.4078	-1.30201	4.37923e-05	-0.509722	-1.30923	0.000110151	-0.743713	-1.31156
233795576	rs79088315	3.70901e-18	-1.31451	-0.626975	0.00205342	2.61019	-0.581339	0.000173419	-1.03177	-0.569652
233796087	rs111670243	3.83688e-18	-1.90759	-2.48588e-10	3.4911e-05	-2.04561	-2.48588e-10	0.000105437	-2.09902	-2.48588e-10
233796148	rs142016185	1.09032e-17	-2.81406e-10	-0.863192	0.000113934	-2.81406e-10	-0.862791	0.00037523	-2.81406e-10	-0.829594
233796252	rs79984888	1.35535e-18	-2.11807	-0.830124	6.17046e-05	-0.684633	-0.791419	0.000215885	-0.600914	-0.781472
233797365	rs115028367	5.3761e-18	-1.57028	-2.48588e-10	3.5858e-05	-2.01884	-2.48588e-10	0.000107048	-2.08385	-2.48588e-10
233798155	rs778342	1.88692e-13	8.89563	-2.48588e-10	8.80793e-05	-1.12017	-2.48588e-10	0.000361724	-0.866253	-2.48588e-10
233798185	rs778343	1.34409e-18	-1.69335	-1.26318	1.30815e-05	-1.74535	-1.28186	3.15173e-05	-2.02452	-1.28207
233798263	rs147179574	1.07433e-17	-2.81406e-10	-0.87796	0.000112451	-2.81406e-10	-0.875891	0.000370014	-2.81406e-10	-0.843592
233798657	rs140276956	1.14538e-17	-2.81406e-10	-0.813925	0.000119904	-2.81406e-10	-0.811717	0.000395376	-2.81406e-10	-0.777296
233798909	rs778344	0.000108522	29.2536	-0.18787	4.70638e-05	-1.52493	-0.221974	0.000277476	-0.919738	-0.211662
233799056	rs6744957	1.38029e-18	-2.12134	-0.808611	5.408e-05	-0.839584	-0.768361	0.000188723	-0.758805	-0.758049
233799400	rs6437075	3.28359e-18	-1.44504	-0.618268	0.00246184	2.78174	-0.571486	0.000190672	-0.947041	-0.559538
233799633	rs778345	0.000130288	29.4247	-0.176222	4.87759e-05	-1.50067	-0.210499	0.0002904	-0.885739	-0.200134
233799736	rs778346	4.27007e-05	29.0383	-0.9053	2.20673e-05	-1.57959	-0.92472	0.000131175	-0.963476	-0.917128
233800313	rs140492201	1.24297e-17	-2.81406e-10	-0.732157	0.00013072	-2.81406e-10	-0.72535	0.000438409	-2.81406e-10	-0.673982
233801356	rs778347	0.000188734	29.7392	-0.120057	5.87597e-05	-1.3698	-0.155157	0.000357874	-0.732409	-0.144542
233801409	rs148350547	9.54944e-17	1.30682	-2.48588e-10	4.99563e-05	-1.68726	-2.48588e-10	0.000165866	-1.64595	-2.48588e-10
233801972	rs147162497	1.25209e-17	-2.81406e-10	-0.72485	0.000131684	-2.81406e-10	-0.718002	0.000441775	-2.81406e-10	-0.666334
233802538	rs10933416	1.20046e-18	-2.07445	-0.995086	1.06641e-05	-2.11514	-1.11639	3.54571e-05	-2.08195	-1.10686
233802585	rs709935	0.000147289	29.5192	-0.148016	5.47079e-05	-1.41369	-0.182709	0.000329262	-0.788061	-0.172217
233802603	rs709936	0.000132334	29.3955	-0.1314	5.51174e-05	-1.42261	-0.166336	0.000329424	-0.804018	-0.155771
233802635	rs778348	0.000152529	29.4857	-0.0796163	5.88046e-05	-1.40889	-0.115298	0.000353283	-0.785357	-0.104506
233802683	rs10193403	1.31376e-10	16.7797	-1.33837	0.000176527	0.915537	-1.34047	0.000265718	0.165728	-1.34043
233803156	rs778349	4.34418e-18	-0.630453	-1.15296	2.7722e-05	-1.17093	-1.10525	4.0249e-05	-1.96329	-1.09876
233803208	rs778350	0.000168523	29.6485	-0.142688	5.66603e-05	-1.38388	-0.177459	0.000343351	-0.751437	-0.166944
233803391	rs778351	3.35371e-18	-0.76245	-1.27973	2.78684e-05	-1.01875	-1.25217	3.70378e-05	-1.89306	-1.25214
233804330	rs778352	8.5184e-05	28.9775	-0.153921	5.3346e-05	-1.43308	-0.188528	0.000318279	-0.816141	-0.178062
233804468	rs145141039	1.28196e-17	-2.81406e-10	-0.701272	0.000127435	-2.81406e-10	-0.750801	0.000407265	-2.81406e-10	-0.74767
233805058	rs4973574	3.8158e-11	15.5434	-1.33839	0.000113524	0.466101	-1.3325	0.00018377	-0.210083	-1.33337
233805445	rs12617953	1.12506e-18	-2.09638	-1.03804	9.99201e-06	-2.14522	-1.15141	3.24206e-05	-2.134	-1.14434
233805499	rs1996342	3.84821e-05	28.1675	-0.138495	4.72135e-05	-1.5704	-0.173327	0.000267279	-1.00605	-0.162793
233805707	rs116231255	2.25464e-17	-0.13667	-2.48588e-10	3.59787e-05	-2.01548	-2.48588e-10	0.000120596	-1.96469	-2.48588e-10
233805785	rs151034589	1.21298e-17	-2.81406e-10	-0.756579	0.000127549	-2.81406e-10	-0.749909	0.000427339	-2.81406e-10	-0.699556
233805812	rs2102788	5.76479e-05	28.583	-0.149825	4.94991e-05	-1.51196	-0.184492	0.000286795	-0.924359	-0.174008
233806232	rs1980168	4.491e-05	28.3364	-0.152986	4.76495e-05	-1.54693	-0.187606	0.000272297	-0.973104	-0.177136
233806297	rs1980169	3.7706e-05	28.1675	-0.15887	4.62751e-05	-1.5704	-0.193403	0.000261943	-1.00605	-0.18296
233806771	rs4973576	3.98275e-05	28.1675	-0.10413	4.88176e-05	-1.5704	-0.139916	0.00027729	-1.00605	-0.126023
233806965	rs10221939	1.09882e-17	0.483568	-1.33899	2.01871e-05	-1.25857	-1.3348	4.33396e-05	-1.65179	-1.33627
233807151	rs76847901	6.96515e-18	-2.81406e-10	-1.31133	7.3043e-05	-2.81406e-10	-1.30736	0.000232283	-2.81406e-10	-1.30918
233807161	rs67389537	2.72162e-11	14.2062	-0.3391	2.23433e-05	-2.12512	-0.36676	8.40725e-05	-1.96839	-0.35706
233807318	rs62191832	1.55704e-11	14.5241	-1.21546	9.56038e-06	-2.1169	-1.22388	3.59998e-05	-1.95062	-1.223
233807369	rs13415131	3.38512e-18	-2.03286	-2.48588e-10	4.08684e-05	-1.88805	-2.48588e-10	0.000144935	-1.78085	-2.48588e-10
233808891	rs13421695	4.13425e-18	-1.83294	-2.48588e-10	4.0096e-05	-1.90713	-2.48588e-10	0.000102084	-2.13134	-2.48588e-10
233808939	rs13421872	3.77882e-18	-1.92283	-2.48588e-10	4.06683e-05	-1.89296	-2.48588e-10	0.000102728	-2.12504	-2.48588e-10
233809093	rs146711404	1.03338e-16	1.38576	-2.48588e-10	0.000297024	0.0954037	-2.48588e-10	0.000925035	0.0726981	-2.48588e-10
233809243	rs4973577	7.59306e-18	0.105038	-1.33005	8.53721e-06	-2.13363	-1.32035	2.69974e-05	-2.14246	-1.31893
233809244	rs4973578	7.76957e-18	0.128771	-1.3308	8.54332e-06	-2.13186	-1.3214	2.69469e-05	-2.14324	-1.32002
233809622	rs13425181	4.67681e-18	-1.70963	-2.48588e-10	0.00112421	1.42643	-2.48588e-10	0.000141299	-1.80625	-2.48588e-10
233809892	rs116150385	3.42429e-18	-2.02135	-2.48588e-10	3.49788e-05	-2.04367	-2.48588e-10	0.000118284	-1.98405	-2.48588e-10
233809998	rs4973579	6.73141e-18	-0.011334	-1.33413	8.46355e-06	-2.1362	-1.32644	2.68895e-05	-2.14053	-1.32487
233810199	rs13400104	6.76188e-13	11.5124	-1.34044	0.00134537	2.94639	-1.34037	0.00267509	2.4741	-1.33949
233810297	rs4973580	6.59204e-18	-0.0343086	-1.33207	8.47731e-06	-2.13765	-1.32337	2.69922e-05	-2.13938	-1.3222
233810320	rs62191833	1.65935e-15	5.37326	-1.21133	1.35808e-05	-1.76898	-1.22078	3.16989e-05	-2.09008	-1.21077
233810522	rs185461820	6.90607e-18	-2.81406e-10	-1.31985	7.21572e-05	-2.81406e-10	-1.31956	0.000229092	-2.81406e-10	-1.32301
233810673	rs72978107	2.47542e-18	-1.02777	-1.31807	8.59971e-06	-2.1389	-1.30778	2.82317e-05	-2.11542	-1.30127
233810762	rs12327967	8.00475e-13	11.6708	-1.33006	0.00148011	3.02811	-1.32665	0.00291626	2.5424	-1.32148
233810859	rs72978109	2.41064e-18	-1.05225	-1.3201	8.56367e-06	-2.14063	-1.31025	2.82727e-05	-2.11126	-1.30398
233810868	rs13410027	4.67127e-18	-1.71082	-2.48588e-10	0.00105117	1.35924	-2.48588e-10	0.000137139	-1.83614	-2.48588e-10
233810906	rs13423336	1.91748e-18	-1.75257	-0.848663	0.000509278	1.48187	-0.847289	5.99512e-05	-1.79898	-0.864628
233811051	rs4973581	2.43405e-18	-1.06439	-1.2983	8.77967e-06	-2.14139	-1.28458	2.91379e-05	-2.10908	-1.27602
233811136	rs138469124	7.27335e-18	-2.81406e-10	-1.26803	7.60134e-05	-2.81406e-10	-1.2675	0.000240581	-2.81406e-10	-1.27407
233811262	rs62191834	4.62027e-13	9.79113	-2.48588e-10	3.46121e-05	-2.05421	-2.48588e-10	0.000134127	-1.85834	-2.48588e-10
233811616	rs13413189	4.72268e-18	-1.69987	-2.48588e-10	0.00101926	1.32842	-2.48588e-10	0.000135895	-1.84525	-2.48588e-10
233812170	rs75389962	1.67799e-18	-1.97841	-0.756238	2.63652e-05	-1.58827	-0.738093	8.81862e-05	-1.51774	-0.759942
233812197	rs117042020	1.11702e-17	-2.81406e-10	-0.839	0.000128638	-2.81406e-10	-0.74141	0.000410446	-2.81406e-10	-0.73989
233812632	rs12694918	1.73231e-17	0.934697	-1.3349	7.98343e-05	0.113528	-1.33199	0.000301482	0.286182	-1.3346
233812756	rs13004808	2.81626e-15	5.93252	-1.2416	1.23981e-05	-1.83108	-1.24978	3.00966e-05	-2.11189	-1.24083
233812767	rs113593461	3.56753e-18	-1.98037	-2.48588e-10	0.0026447	2.2819	-2.48588e-10	0.000136486	-1.84091	-2.48588e-10
233813302	rs73995736	4.79807e-18	-1.68403	-2.48588e-10	0.000652229	0.881986	-2.48588e-10	0.000123608	-1.94002	-2.48588e-10
233813909	rs6705372	4.48348e-17	1.59768	-1.04695	1.18988e-05	-2.14365	-0.978326	4.10843e-05	-2.08011	-0.961394
233814274	rs185948138	3.24542e-18	-2.075	-2.48588e-10	0.000138451	-0.667893	-2.48588e-10	0.000372002	-0.838233	-2.48588e-10
233814878	rs6751590	2.93993e-15	6.01643	-1.28253	1.11968e-05	-1.89398	-1.28881	2.84702e-05	-2.12639	-1.28188
233815029	rs12612604	1.17926e-17	-2.81406e-10	-0.784777	0.000141362	-2.81406e-10	-0.647089	0.000450652	-2.81406e-10	-0.646439
233815277	rs116397526	4.65063e-18	-1.71524	-2.48588e-10	3.38889e-05	-2.07532	-2.48588e-10	0.000102817	-2.12418	-2.48588e-10
233815353	rs56194420	6.25732e-14	8.91509	-1.12324	0.000117185	0.26792	-1.10258	0.000261824	-0.0962761	-1.09318
233815849	rs60039518	1.03799e-18	-2.13282	-1.08215	1.24963e-05	-1.98234	-1.09063	3.85123e-05	-2.023	-1.08316
233816504	rs72978115	2.17463e-18	-1.19375	-1.28164	8.91003e-06	-2.14531	-1.26592	3.05936e-05	-2.08052	-1.25583
233817236	rs111486787	7.35991e-18	-2.81406e-10	-1.2562	7.69212e-05	-2.81406e-10	-1.25563	0.000243326	-2.81406e-10	-1.26273
233818331	rs6707071	1.08019e-18	-2.06968	-1.10543	1.31486e-05	-1.93146	-1.09063	3.59615e-05	-2.08988	-1.0848
233818631	rs12612787	3.42253e-18	-1.11995	-0.901916	3.903e-05	-1.06751	-0.86657	0.000142155	-0.966305	-0.833908
233818759	rs4973583	1.78348e-17	0.116613	-0.487709	2.10596e-05	-2.10035	-0.45071	8.42281e-05	-1.89836	-0.425247
233818923	rs66790432	1.11286e-18	-2.14387	-1.00144	1.32491e-05	-2.01653	-0.997948	3.98216e-05	-2.05998	-1.01274
233819044	rs4973584	1.66566e-16	2.30981	-0.446664	7.8214e-05	-0.864412	-0.37455	0.000550111	-0.144455	-0.302558
233819091	rs4973585	1.6982e-16	2.32113	-0.438637	9.17593e-05	-0.71312	-0.36612	0.000673835	0.0503011	-0.294449
233819187	rs35646344	3.76842e-18	-1.12341	-0.802179	5.17041e-05	-0.889779	-0.763094	0.000191983	-0.772629	-0.727098
233819215	rs34748742	4.79956e-18	-0.903665	-0.780057	7.34938e-05	-0.561019	-0.740191	0.000274441	-0.438898	-0.703498
233819260	rs4973586	7.50064e-18	0.0167459	-1.254	1.01371e-05	-2.03715	-1.24505	4.15199e-05	-1.79624	-1.23472
233819296	rs190972853	3.04181e-18	-2.13979	-2.48588e-10	3.76803e-05	-1.96927	-2.48588e-10	0.000128816	-1.89875	-2.48588e-10
233819357	rs180948307	7.01227e-18	-2.81406e-10	-1.30458	7.32681e-05	-2.81406e-10	-1.30428	0.000232319	-2.81406e-10	-1.30902
233819714	rs137885312	1.24746e-17	-2.81406e-10	-0.728551	0.000131912	-2.81406e-10	-0.716275	0.000421176	-2.81406e-10	-0.714081
233819881	rs12613754	3.80312e-18	-1.13637	-0.780057	5.21475e-05	-0.904143	-0.740191	0.000193637	-0.78765	-0.703498
233820296	rs149304762	1.2541e-17	-2.81406e-10	-0.723245	0.000132621	-2.81406e-10	-0.710916	0.000423444	-2.81406e-10	-0.708712
233820346	rs61589106	1.1875e-18	-2.14525	-0.935148	1.37292e-05	-2.04756	-0.931329	4.14622e-05	-2.08484	-0.947512
233820356	rs139939620	3.07064e-18	-2.13036	-2.48588e-10	6.65789e-05	-1.40002	-2.48588e-10	0.000209907	-1.41047	-2.48588e-10
233820453	rs147232093	1.14347e-17	-2.81406e-10	-0.815592	0.000120807	-2.81406e-10	-0.804218	0.000385657	-2.81406e-10	-0.802184
233820481	rs148718985	1.33296e-17	-2.81406e-10	-0.662261	0.000141044	-2.81406e-10	-0.64934	0.000450384	-2.81406e-10	-0.647032
233820647	rs549858167	1.35369e-17	-2.81406e-10	-0.646826	0.000143258	-2.81406e-10	-0.63376	0.000457468	-2.81406e-10	-0.631426
233820737	rs7602554	2.09874e-16	2.45829	-0.364027	9.55777e-05	-0.749755	-0.288716	0.000697186	0.00356979	-0.21365
233820761	rs114338795	1.36402e-17	-2.81406e-10	-0.639223	0.000144362	-2.81406e-10	-0.626086	0.000460998	-2.81406e-10	-0.623739
233820818	rs115237092	1.33832e-17	-2.81406e-10	-0.658246	0.000141617	-2.81406e-10	-0.645287	0.000452217	-2.81406e-10	-0.642972
233820833	rs114657325	1.03944e-17	-2.81406e-10	-0.910979	0.000109697	-2.81406e-10	-0.900684	0.000350125	-2.81406e-10	-0.898842
233820839	rs139351042	1.2025e-17	-2.81406e-10	-0.765261	0.00012711	-2.81406e-10	-0.753357	0.000405818	-2.81406e-10	-0.751229
233820843	rs116560036	1.32786e-17	-2.81406e-10	-0.666089	0.0001405	-2.81406e-10	-0.653205	0.000448644	-2.81406e-10	-0.650903
233820928	rs116051801	1.30867e-17	-2.81406e-10	-0.68065	0.000138449	-2.81406e-10	-0.667904	0.000442087	-2.81406e-10	-0.665627
233821305	rs144368714	1.31908e-17	-2.81406e-10	-0.672724	0.000139562	-2.81406e-10	-0.659903	0.000445644	-2.81406e-10	-0.657612
233821568	rs12616401	5.31591e-18	-0.933088	-0.648453	8.35343e-05	-0.568924	-0.604229	0.000312181	-0.4499	-0.563651
233821615	rs7603557	1.93289e-17	0.273645	-0.564288	2.01519e-05	-2.06614	-0.528972	8.38928e-05	-1.82295	-0.504646
233822055	rs55921418	3.66573e-18	-1.95322	-2.48588e-10	0.00213489	2.06776	-2.48588e-10	0.000138314	-1.82761	-2.48588e-10
233822066	rs145357248	1.17682e-17	-2.81406e-10	-0.786848	0.000124368	-2.81406e-10	-0.775168	0.000397046	-2.81406e-10	-0.77308
233822284	rs57128718	4.93251e-18	-1.00154	-0.654854	7.67422e-05	-0.647126	-0.610832	0.000285906	-0.531037	-0.570435
233822313	rs35953896	5.1759e-18	-0.961273	-0.64696	8.10149e-05	-0.601088	-0.602689	0.000302415	-0.483262	-0.56207
233822436	rs11903971	1.1018e-18	-2.12969	-1.02561	1.41285e-05	-1.92797	-1.02224	4.1866e-05	-1.98616	-1.0365
233823099	rs55870055	1.91293e-16	2.2327	-0.231139	0.000106897	-0.775583	-0.150959	0.000770428	-0.0389767	-0.0712109
233823154	rs10178127	7.44048e-16	2.53585	0.824013	0.000292964	-0.861804	0.943444	0.00218496	-0.110174	1.0424
233823176	rs186887757	1.20047e-17	-2.81406e-10	-0.766952	0.000125735	-2.81406e-10	-0.764231	0.000409833	-2.81406e-10	-0.741384
233823185	rs55896969	4.23391e-16	2.46096	0.33509	0.000229647	-0.598828	0.436962	0.0017201	0.159041	0.533965
233823539	rs56406976	3.3015e-16	2.15041	0.396889	0.000212187	-0.741538	0.500595	0.00155356	-0.00812509	0.599297
233823695	rs1400350	4.93628e-16	2.0775	0.872034	0.000234699	-1.13287	0.992765	0.00164555	-0.444071	1.09277
233823786	rs149360195	1.40413e-17	-2.81406e-10	-0.610239	0.000148647	-2.81406e-10	-0.596835	0.000474705	-2.81406e-10	-0.59444
233823850	rs2176309	1.94336e-17	0.251806	-0.537047	2.06401e-05	-2.07005	-0.501123	8.56149e-05	-1.83089	-0.476386
233824116	rs2138580	5.41014e-16	2.16917	0.872034	0.000263028	-1.01892	0.992765	0.00189624	-0.302271	1.09277
233824139	rs12612592	1.48994e-17	-2.81406e-10	-0.550924	0.000171026	-2.81406e-10	-0.456597	0.000547614	-2.81406e-10	-0.451563
233824203	rs2176308	2.10163e-17	0.317614	-0.524564	2.11616e-05	-2.05802	-0.488196	8.87141e-05	-1.80677	-0.464944
233824351	rs56162063	2.63573e-18	-1.54843	-0.734655	0.000200893	0.408427	-0.704063	0.000378416	-0.155757	-0.665381
233824569	rs80278135	3.82249e-18	-1.31822	-0.59312	5.44024e-05	-1.05481	-0.547188	0.000201644	-0.945541	-0.505089
233824578	rs74269680	3.76198e-18	-1.3081	-0.619196	5.8079e-05	-0.962546	-0.574061	0.000216288	-0.847852	-0.532671
233824623	rs4499416	5.57594e-16	2.17864	0.89275	0.00025187	-1.08305	1.01355	0.0017955	-0.379661	1.11557
233824739	rs80284120	3.66581e-18	-1.34488	-0.608319	4.97182e-05	-1.12919	-0.56285	0.00018261	-1.02862	-0.521164
233824740	rs79811810	3.55545e-18	-1.35632	-0.627446	4.8123e-05	-1.14208	-0.582566	0.000176548	-1.04214	-0.541404
233824847	rs117829006	1.23194e-17	-2.81406e-10	-0.741071	0.000130254	-2.81406e-10	-0.728921	0.000415875	-2.81406e-10	-0.726749
233824852	rs1554217	2.23459e-17	0.364198	-0.509802	2.16727e-05	-2.04908	-0.473281	9.18017e-05	-1.78936	-0.448141
233824860	rs4513281	5.84968e-16	2.21151	0.907803	0.00026013	-1.06672	1.02949	0.00186082	-0.358633	1.13027
233824870	rs13001834	3.82699e-18	-0.570697	-1.33947	5.0495e-05	-0.336272	-1.34026	0.000177866	-0.236385	-1.33972
233824910	rs11886924	1.10549e-18	-2.14532	-1.00664	1.34317e-05	-1.99987	-1.00092	4.03987e-05	-2.04191	-1.01642
233824941	rs4558577	2.3069e-17	0.38653	-0.500287	2.1998e-05	-2.04466	-0.462793	9.36945e-05	-1.78092	-0.436173
233825163	rs11887018	2.55146e-17	0.471762	-0.484759	2.24429e-05	-2.03921	-0.448221	9.5574e-05	-1.77245	-0.424782
233825164	rs11887100	2.56546e-17	0.471762	-0.479287	2.25687e-05	-2.03921	-0.442633	9.61165e-05	-1.77245	-0.419122
233825206	rs6742303	6.33899e-16	2.30457	0.895079	0.000288767	-0.94922	1.01643	0.00212314	-0.213414	1.11693
233825271	rs6742422	2.92449e-17	0.871088	-0.747628	1.85906e-05	-1.97131	-0.704437	5.39278e-05	-2.1045	-0.664991
233825657	rs73995747	1.25687e-17	-2.81406e-10	-0.721039	0.000132917	-2.81406e-10	-0.708688	0.00042439	-2.81406e-10	-0.706481
233825716	rs6437077	2.49866e-17	0.431486	-0.465394	2.30149e-05	-2.03554	-0.426724	9.88125e-05	-1.76374	-0.400167
233825771	rs77067966	1.42557e-17	-2.81406e-10	-0.595089	0.000163323	-2.81406e-10	-0.502682	0.000522481	-2.81406e-10	-0.498544
233825947	rs11678851	1.41777e-18	-1.56616	-1.337	2.46512e-05	-1.05618	-1.3374	3.80348e-05	-1.78093	-1.3377
233826035	rs11689973	1.63919e-18	-1.42064	-1.33741	1.89161e-05	-1.32062	-1.33778	3.30808e-05	-1.92012	-1.33806
233826214	rs13009854	3.61634e-18	-1.3344	-0.632384	5.59321e-05	-0.986615	-0.587657	0.000206949	-0.87803	-0.546632
233826626	rs1467188	2.19395e-17	0.317614	-0.48157	2.21081e-05	-2.05802	-0.44444	9.28955e-05	-1.80677	-0.418888
233826787	rs2344968	1.37587e-16	1.82094	-0.148934	9.21485e-05	-1.00809	-0.066917	0.000631234	-0.324954	0.0154973
233826857	rs2344967	2.35107e-17	0.364198	-0.458988	2.28272e-05	-2.04908	-0.421378	9.67635e-05	-1.78936	-0.395502
233826940	rs2344966	2.37868e-17	0.364198	-0.447312	2.3101e-05	-2.04908	-0.409456	9.79403e-05	-1.78936	-0.383413
233827266	rs13397982	8.42927e-19	-2.1448	-1.27832	1.02814e-05	-1.99684	-1.27123	2.95183e-05	-2.10854	-1.26358
233827473	rs13017447	8.57754e-19	-2.14379	-1.26189	1.03329e-05	-2.00914	-1.25394	2.98801e-05	-2.11453	-1.24541
233827482	rs58663434	3.46892e-17	0.950631	-0.656448	1.98636e-05	-1.99898	-0.610546	6.03134e-05	-2.09007	-0.567506
233827565	rs11895995	1.60679e-17	0.447254	-0.922677	1.41034e-05	-2.05156	-0.900428	5.96154e-05	-1.78567	-0.88355
233827675	rs11897117	8.56891e-19	-2.1448	-1.26189	1.04607e-05	-1.99684	-1.25394	3.00594e-05	-2.10854	-1.24541
233828166	rs116962540	2.43137e-17	-2.81406e-10	-0.0612054	0.000262428	-2.81406e-10	-0.0284325	0.00082436	-2.81406e-10	-0.042526
233828456	rs6754770	2.79904e-17	0.38653	-0.306916	2.68308e-05	-2.04466	-0.264197	0.000114398	-1.78092	-0.236532
233829130	rs1850312	3.31885e-18	-1.36757	-0.685061	5.08936e-05	-1.02633	-0.642344	0.00018785	-0.91958	-0.601907
233829138	rs79700910	8.67462e-18	-2.81406e-10	-1.09184	9.46545e-05	-2.81406e-10	-1.04818	0.000301627	-2.81406e-10	-1.04794
233829290	rs191200874	7.03444e-18	-1.30143	-2.48588e-10	6.08542e-05	-1.48993	-2.48588e-10	0.000171939	-1.60999	-2.48588e-10
233829353	rs13007953	2.97717e-17	0.364198	-0.222884	2.91033e-05	-2.04908	-0.17848	0.000123721	-1.78936	-0.149741
233829720	rs12475850	1.24938e-16	1.64355	-0.0679811	9.12759e-05	-1.10214	0.0176138	0.000611444	-0.444478	0.103167
233829883	rs116514465	3.35107e-18	-2.04297	-2.48588e-10	3.5645e-05	-2.0248	-2.48588e-10	0.000120155	-1.96835	-2.48588e-10
233830083	rs60115558	2.72603e-18	-1.80207	-0.447332	7.20619e-05	-0.906728	-0.414157	0.00017057	-1.22817	-0.38982
233830101	rs116286955	3.05052e-18	-2.13693	-2.48588e-10	3.59685e-05	-2.01577	-2.48588e-10	0.000128234	-1.90328	-2.48588e-10
233830239	rs72978165	2.62107e-17	0.602598	-0.588676	2.27126e-05	-1.93699	-0.538502	6.27682e-05	-2.12413	-0.493555
233830797	rs34442922	2.81681e-18	-1.45436	-0.762282	4.23235e-05	-1.13095	-0.722119	0.000155075	-1.02919	-0.684029
233830837	rs11678345	2.52376e-17	0.534697	-0.558607	2.38466e-05	-1.91775	-0.509018	6.41982e-05	-2.1297	-0.465454
233830950	rs11678490	2.98281e-18	-1.3807	-0.778683	4.35568e-05	-1.08664	-0.737706	0.000159112	-0.986596	-0.700928
233830994	rs11684260	6.17283e-17	0.565508	0.304989	5.57594e-05	-1.96428	0.386913	0.000160344	-2.12136	0.441553
233831478	rs72978168	1.86123e-18	-1.84932	-0.78169	5.56994e-05	-0.823639	-0.754802	0.000127697	-1.19172	-0.715747
233831515	rs56367947	2.49719e-18	-1.78701	-0.550073	8.64102e-05	-0.624889	-0.514415	0.000192034	-1.02828	-0.471181
233831728	rs6720218	1.69007e-18	-1.90396	-0.823516	5.01272e-05	-0.888165	-0.795681	0.000113257	-1.26432	-0.763157
233831820	rs6720335	1.70169e-18	-1.85564	-0.864986	4.92923e-05	-0.857556	-0.843086	0.000111595	-1.23537	-0.806885
233832058	rs142115564	3.91176e-18	-1.88826	-2.48588e-10	3.4164e-05	-2.06724	-2.48588e-10	0.000105458	-2.09882	-2.48588e-10
233832330	rs1516696	1.35533e-17	-0.343457	-0.302159	2.45321e-05	-2.14165	-0.256782	8.93075e-05	-2.02671	-0.238338
233832837	rs62191841	1.77727e-18	-2.03945	-0.637717	5.68027e-05	-0.949927	-0.608899	0.000122857	-1.37359	-0.57252
233833017	rs6739664	2.23192e-17	1.19367	-1.34047	2.05962e-05	-1.23408	-1.33923	9.37133e-05	-0.878535	-1.33836
233833143	rs12473330	8.36578e-19	-2.09401	-1.33667	3.01956e-05	-0.862502	-1.32821	4.35763e-05	-1.65437	-1.32825
233833154	rs12473334	1.41035e-18	-1.5829	-1.32551	1.21045e-05	-1.77315	-1.33168	2.87122e-05	-2.0681	-1.33171
233833178	rs12473336	1.4797e-18	-1.54618	-1.31422	1.19079e-05	-1.80197	-1.31924	2.87243e-05	-2.08091	-1.31848
233833336	rs6725140	1.96097e-18	-2.04842	-0.530381	5.47397e-05	-1.09727	-0.49855	0.000125778	-1.46261	-0.460004
233833404	rs6740154	4.05434e-18	-1.04029	-0.812167	1.5416e-05	-2.11225	-0.750759	4.92584e-05	-2.13149	-0.72856
233833580	rs10933417	2.88732e-18	-0.957161	-1.23476	9.60999e-06	-2.12609	-1.20951	3.11255e-05	-2.11768	-1.20143
233833759	rs78664189	7.10145e-18	-1.97023	0.678285	0.000232932	-0.80612	0.658459	0.000461829	-1.28054	0.658601
233833774	rs72978172	1.08945e-18	-2.11599	-1.05059	1.52771e-05	-1.82184	-1.05021	4.63522e-05	-1.85287	-1.068
233834265	rs35868339	1.66049e-17	0.7209	-1.16345	2.11718e-05	-1.41827	-1.12747	9.50363e-05	-1.08746	-1.11541
233834288	rs377551090	1.10354e-17	-2.81406e-10	-0.851141	0.000116861	-2.81406e-10	-0.837425	0.00037717	-2.81406e-10	-0.824439
233834311	rs112580473	3.00176e-18	-0.905777	-1.24727	1.05661e-05	-2.01905	-1.22171	3.10749e-05	-2.09861	-1.22212
233834413	rs112083946	9.71572e-19	-1.9446	-1.33648	3.75042e-05	-0.636569	-1.33739	7.06339e-05	-1.16195	-1.33767
233834646	rs76479792	9.62345e-19	-1.95364	-1.33699	3.65637e-05	-0.661522	-1.33783	6.91974e-05	-1.18208	-1.33809
233834806	rs113984112	9.66274e-19	-1.94908	-1.33748	3.70133e-05	-0.648881	-1.33825	6.98782e-05	-1.17189	-1.33849
233834820	rs76603378	9.65991e-19	-1.94908	-1.33777	3.7004e-05	-0.648881	-1.3385	6.98616e-05	-1.17189	-1.33873
233834975	rs4973588	1.30003e-17	0.645038	-1.33231	1.60445e-05	-1.49852	-1.32453	7.10083e-05	-1.17213	-1.32221
233835088	rs78336991	9.66036e-19	-1.94918	-1.33762	3.69981e-05	-0.64917	-1.33837	6.98539e-05	-1.17212	-1.33861
233835150	rs75687703	9.66185e-19	-1.94918	-1.33746	3.7003e-05	-0.64917	-1.33824	6.98626e-05	-1.17212	-1.33848
233835290	rs12694919	1.2727e-17	0.435341	-1.14386	1.87936e-05	-1.55838	-1.10652	8.1816e-05	-1.258	-1.09466
233835362	rs145061526	1.14736e-17	-2.81406e-10	-0.812197	0.000120271	-2.81406e-10	-0.808665	0.000378326	-2.81406e-10	-0.821378
233835399	rs111679895	9.67916e-19	-1.94918	-1.33567	3.70611e-05	-0.64917	-1.33667	6.99672e-05	-1.17212	-1.33699
233835654	rs7583124	4.35419e-18	-0.660256	-1.12085	0.000259803	1.10063	-1.13911	0.000200488	-0.32163	-1.13475
233835678	rs147568465	1.46558e-17	-2.81406e-10	-0.567407	0.000153263	-2.81406e-10	-0.566253	0.000503043	-2.81406e-10	-0.536458
233836038	rs73995748	2.57776e-18	-1.07302	-1.23231	1.03436e-05	-2.05716	-1.20489	3.0975e-05	-2.11863	-1.20533
233836065	rs72978178	1.48198e-18	-2.06206	-0.796812	2.15812e-05	-1.73029	-0.796297	6.43383e-05	-1.77223	-0.820751
233836251	rs6736921	4.25959e-18	-0.679456	-1.12362	0.000251857	1.07221	-1.14176	0.000195742	-0.342914	-1.13742
233836725	rs6711651	4.45151e-18	-0.640932	-1.11807	0.000268037	1.12916	-1.13645	0.000205378	-0.300224	-1.13206
233836988	rs75713621	9.94135e-19	-1.93085	-1.32728	3.9259e-05	-0.59926	-1.32897	7.33926e-05	-1.13179	-1.32952
233837127	rs149419251	1.19384e-17	-2.81406e-10	-0.772486	0.000126477	-2.81406e-10	-0.758347	0.000408357	-2.81406e-10	-0.744991
233837251	rs62191859	2.40734e-18	-1.31531	-1.05841	3.26418e-05	-1.02975	-1.08307	6.00626e-05	-1.58277	-1.07897
233837569	rs10933418	1.06009e-17	0.287165	-1.17848	1.68793e-05	-1.6279	-1.14443	7.22107e-05	-1.34398	-1.13356
233837746	rs10933419	4.20887e-18	-0.679456	-1.13559	0.000248988	1.07221	-1.15322	0.000193487	-0.342914	-1.14901
233837756	rs111792921	3.903e-18	-1.8905	-2.48588e-10	0.000148359	-0.598774	-2.48588e-10	0.000282782	-1.11246	-2.48588e-10
233837896	rs10933420	2.40887e-18	-1.31178	-1.06131	3.06406e-05	-1.09025	-1.08583	5.75612e-05	-1.62252	-1.08176
233838028	rs10933421	2.35901e-18	-1.34089	-1.05311	2.98855e-05	-1.12303	-1.078	5.6698e-05	-1.64553	-1.07387
233838068	rs10804384	2.37287e-18	-1.32628	-1.06187	3.05147e-05	-1.09383	-1.08637	5.73561e-05	-1.62556	-1.0823
233838274	rs11695551	2.32381e-18	-1.35299	-1.05605	2.8981e-05	-1.15096	-1.08081	5.55088e-05	-1.6639	-1.07669
233838296	rs10933422	4.01463e-18	-0.715818	-1.14648	0.000227869	0.993981	-1.16362	0.000181049	-0.398835	-1.15953
233838447	rs11678495	3.98994e-18	-0.719376	-1.14909	0.000231651	1.01293	-1.16611	0.000182705	-0.38721	-1.16205
233838572	rs4973589	7.82039e-18	-2.81406e-10	-1.19551	8.21038e-05	-2.81406e-10	-1.19043	0.000261853	-2.81406e-10	-1.18935
233838715	rs79471082	1.03242e-18	-1.90133	-1.31901	4.27606e-05	-0.521611	-1.32118	7.87673e-05	-1.06874	-1.3219
233838802	rs6748455	3.95922e-18	-0.719376	-1.15682	0.000229949	1.01293	-1.17349	0.000181347	-0.38721	-1.16951
233838818	rs6437078	4.07428e-18	-0.700434	-1.14712	0.000238834	1.04109	-1.16373	0.000187126	-0.366185	-1.15916
233839052	rs3817321	7.98811e-19	-2.13677	-1.34011	6.05394e-05	-0.155386	-1.33973	4.74608e-05	-1.55781	-1.33942
233839174	rs6437079	3.87554e-18	-0.738195	-1.15936	0.00022305	0.984896	-1.17591	0.000177161	-0.408113	-1.17196
233839239	rs6748986	2.48755e-18	-1.07572	-1.26523	9.8481e-06	-2.06903	-1.2421	2.96098e-05	-2.12655	-1.24248
233839710	rs75758173	1.03488e-18	-1.90288	-1.31508	3.99632e-05	-0.593002	-1.31745	7.42851e-05	-1.13099	-1.31823
233839770	rs114795746	3.17256e-18	-2.09771	-2.48588e-10	3.33654e-05	-2.09089	-2.48588e-10	0.000115041	-2.01184	-2.48588e-10
233839823	rs2176307	8.04655e-19	-2.12963	-1.33996	6.60697e-05	-0.0677878	-1.33991	4.96986e-05	-1.51152	-1.33964
233840063	rs954526	3.7817e-18	-0.746989	-1.17508	0.000239766	1.07156	-1.19031	0.000185767	-0.346593	-1.18605
233840527	rs2344969	3.33533e-18	-0.868264	-1.17941	0.000179979	0.789349	-1.19492	0.000150164	-0.552985	-1.19242
233840682	rs2344970	3.53301e-18	-0.783574	-1.20652	0.000178627	0.807317	-1.22043	0.000153851	-0.504272	-1.21688
233840698	rs35701944	8.96147e-18	-2.81406e-10	-1.05931	9.74614e-05	-2.81406e-10	-1.01895	0.000313077	-2.81406e-10	-1.01068
233840991	rs938570	6.5449e-18	-0.140395	-1.23316	0.000210359	0.995117	-1.24471	0.000180878	-0.317772	-1.24154
233841163	rs938571	4.70326e-18	-0.42019	-1.2838	0.000235202	1.15366	-1.29162	0.000189504	-0.220119	-1.29261
233841300	rs938572	4.69446e-18	-0.365644	-1.34022	0.000298483	1.44076	-1.34045	0.000212144	-0.059491	-1.34038
233841366	rs938573	4.82089e-18	-0.399389	-1.2799	0.000242924	1.1824	-1.28806	0.000194269	-0.198148	-1.28974
233841555	rs6743649	9.64097e-19	-1.95549	-1.33331	9.33618e-05	0.272961	-1.33489	0.00010315	-0.785891	-1.33505
233841682	rs6718179	7.7277e-18	0.0898336	-1.29727	0.000366505	1.61015	-1.30455	0.000271119	0.151629	-1.3062
233841700	rs57088942	9.80389e-19	-1.94832	-1.32373	0.000107747	0.391869	-1.31049	7.24233e-05	-1.17202	-1.30258
233841768	rs112273617	7.7783e-17	1.10168	-2.48588e-10	5.43471e-05	-1.60302	-2.48588e-10	0.000210545	-1.40743	-2.48588e-10
233841844	rs58578530	9.96846e-19	-1.97349	-1.28191	0.000107109	0.335281	-1.25984	7.28923e-05	-1.21982	-1.24833
233841908	rs6746888	5.35917e-18	-0.288932	-1.2845	0.000409333	1.70855	-1.29243	0.000263198	0.109638	-1.29386
233841921	rs6718452	5.34395e-18	-0.29607	-1.28021	0.000314011	1.43946	-1.28844	0.000236268	-0.00222732	-1.28994
233842049	rs6718592	5.46408e-18	-0.27239	-1.28166	0.000324091	1.4724	-1.28979	0.000242046	0.0232592	-1.29127
233842058	rs74614125	1.26352e-17	-0.715756	-2.48588e-10	3.20825e-05	-2.1301	-2.48588e-10	0.000100693	-2.14505	-2.48588e-10
233842083	rs78249659	1.97808e-17	1.04127	-1.30881	9.05144e-06	-2.08094	-1.31455	3.27049e-05	-1.95791	-1.3117
233842111	rs6718696	5.7233e-18	-0.228956	-1.27874	0.000345157	1.53267	-1.28708	0.0002543	0.0699771	-1.2886
233842190	rs6718812	5.6462e-18	-0.192445	-1.32882	0.000359654	1.60887	-1.32214	0.000250983	0.0886099	-1.32036
233842222	rs62193960	1.00531e-18	-1.92364	-1.32331	8.32955e-05	0.148911	-1.32493	0.000101176	-0.81461	-1.32566
233842316	rs78210025	4.79545e-18	-1.68458	-2.48588e-10	0.000274698	0.0172618	-2.48588e-10	0.000472943	-0.598159	-2.48588e-10
233842424	rs62193961	9.98481e-19	-2.14521	-1.10855	1.5291e-05	-1.77315	-1.09799	3.84318e-05	-2.01503	-1.09321
233842513	rs62193962	9.95448e-19	-2.14275	-1.11406	1.64371e-05	-1.69524	-1.10362	4.00771e-05	-1.96743	-1.0989
233842727	rs62193963	6.21538e-18	-0.147555	-1.27766	0.000577335	2.04609	-1.28608	0.0003473	0.380661	-1.2876
233842912	rs116316798	2.79609e-16	2.38115	-2.48588e-10	0.000144524	-0.624963	-2.48588e-10	0.000632495	-0.307461	-2.48588e-10
233842947	rs35837955	9.13909e-19	-2.06281	-1.27946	0.000108931	0.349622	-1.25731	8.19621e-05	-1.10529	-1.24558
233842992	rs56300417	4.24692e-18	-0.558524	-1.24753	0.000490525	1.8544	-1.25733	0.000358986	0.383702	-1.25755
233843403	rs189824221	9.41413e-18	-2.81406e-10	-1.01003	9.92403e-05	-2.81406e-10	-1.00087	0.000317288	-2.81406e-10	-0.997323
233843590	rs12694920	9.6498e-19	-2.00471	-1.28318	2.20308e-05	-1.24421	-1.26176	3.55354e-05	-1.93611	-1.25049
233843598	rs78680200	3.73984e-18	-1.9332	-2.48588e-10	0.000312683	0.146781	-2.48588e-10	0.000571564	-0.408756	-2.48588e-10
233843826	rs10165217	6.88569e-18	-0.245495	-1.07731	2.30244e-05	-1.4189	-1.04296	9.23147e-05	-1.21283	-1.0191
233843946	rs76589357	6.85939e-18	-2.81406e-10	-1.32663	7.21989e-05	-2.81406e-10	-1.31898	0.000229212	-2.81406e-10	-1.32249
233844009	rs76456984	9.47833e-18	-1.00324	-2.48588e-10	3.36412e-05	-2.08266	-2.48588e-10	0.000101909	-2.13305	-2.48588e-10
233844730	rs138425628	1.76653e-17	-2.81406e-10	-0.380641	0.000190108	-2.81406e-10	-0.350818	0.000631935	-2.81406e-10	-0.308347
233844831	rs12622059	9.69364e-18	-2.81406e-10	-0.980775	0.000104165	-2.81406e-10	-0.952438	0.000340035	-2.81406e-10	-0.928085
233845150	rs73107106	3.1332e-18	-0.78372	-1.32647	1.15892e-05	-1.83143	-1.31691	3.20757e-05	-1.97169	-1.31734
233845270	rs147983265	3.89158e-18	-1.89343	-2.48588e-10	0.000413012	0.425067	-2.48588e-10	0.000725404	-0.170404	-2.48588e-10
233845635	rs142651618	4.74915e-18	-1.69428	-2.48588e-10	3.2501e-05	-2.11714	-2.48588e-10	0.000101016	-2.14186	-2.48588e-10
233845712	rs73995763	3.49035e-18	-0.681244	-1.321	1.2702e-05	-1.74655	-1.3101	3.44846e-05	-1.90503	-1.31159
233845755	rs4973591	9.99955e-19	-2.01551	-1.23678	2.35453e-05	-1.23315	-1.20633	3.86114e-05	-1.91286	-1.19073
233845970	rs146043640	3.65884e-18	-1.9551	-2.48588e-10	3.25119e-05	-2.11681	-2.48588e-10	0.000105086	-2.10235	-2.48588e-10
233846217	rs4973058	1.414e-18	-2.14295	-0.762876	2.92276e-05	-1.52585	-0.697443	6.23344e-05	-1.92535	-0.699265
233846414	rs11682699	9.6191e-19	-2.05983	-1.23125	9.193e-06	-2.13694	-1.24302	3.0325e-05	-2.08901	-1.25615
233846498	rs72978202	1.38886e-18	-2.08248	-0.841285	1.40182e-05	-2.13164	-0.82642	4.41556e-05	-2.13765	-0.83176
233846579	rs12466126	1.01416e-18	-1.9555	-1.28269	2.25814e-05	-1.22069	-1.2606	3.62033e-05	-1.91971	-1.24827
233846880	rs113732002	9.32509e-18	-1.01954	-2.48588e-10	3.70346e-05	-1.98656	-2.48588e-10	0.000109265	-2.06335	-2.48588e-10
233847255	rs114623733	4.90864e-18	-1.66125	-2.48588e-10	4.45798e-05	-1.80113	-2.48588e-10	0.000130408	-1.88647	-2.48588e-10
233847326	rs4973059	9.4777e-19	-2.00191	-1.30398	1.98718e-05	-1.32306	-1.28605	3.35583e-05	-1.96805	-1.2758
233847530	rs11695714	1.39208e-18	-2.08259	-0.838857	1.3887e-05	-2.1435	-0.823956	4.48573e-05	-2.12434	-0.829308
233847804	rs11674496	1.65061e-18	-1.98893	-0.762169	1.60243e-05	-2.08231	-0.741992	4.78807e-05	-2.14358	-0.744845
233848325	rs11674826	7.97188e-19	-2.13952	-1.33939	9.64588e-06	-1.99465	-1.33723	2.90714e-05	-2.05283	-1.33454
233848340	rs12990766	1.27196e-18	-1.73391	-1.27778	3.08413e-05	-0.91398	-1.25557	4.36852e-05	-1.73545	-1.24467
233848384	rs13017508	1.01855e-18	-2.01599	-1.21788	2.32094e-05	-1.26725	-1.1866	3.80693e-05	-1.94893	-1.16879
233848635	rs2344971	2.45836e-17	-0.0501658	-2.48588e-10	4.84528e-05	-1.71782	-2.48588e-10	0.000204488	-1.43662	-2.48588e-10
233849332	rs116963632	1.06273e-17	-2.81406e-10	-0.888818	0.000112701	-2.81406e-10	-0.873675	0.000360922	-2.81406e-10	-0.868472
233849503	rs61419985	1.23864e-17	-2.81406e-10	-0.73565	0.000135758	-2.81406e-10	-0.687536	0.000449558	-2.81406e-10	-0.648868
233849642	rs78730351	9.87556e-18	-2.81406e-10	-0.962182	0.000104595	-2.81406e-10	-0.948313	0.000334819	-2.81406e-10	-0.943543
233850232	rs187359574	1.05608e-17	-2.81406e-10	-0.895098	0.000111983	-2.81406e-10	-0.88006	0.000358612	-2.81406e-10	-0.874893
233850244	rs190952197	1.08309e-17	-2.81406e-10	-0.869844	0.000114895	-2.81406e-10	-0.854388	0.000367989	-2.81406e-10	-0.849079
233850333	rs181070222	1.09532e-17	-2.81406e-10	-0.858619	0.000116213	-2.81406e-10	-0.842981	0.000372234	-2.81406e-10	-0.837611
233850459	rs1829160	1.57696e-18	-1.91782	-0.878931	1.35075e-05	-2.12365	-0.871519	5.14468e-05	-1.95638	-0.8602
233851008	rs72980014	1.24263e-18	-1.99437	-1.04065	1.16695e-05	-2.10379	-1.03764	3.57098e-05	-2.14486	-1.03685
233851381	rs145669355	1.12443e-17	-2.81406e-10	-0.832386	0.000119352	-2.81406e-10	-0.816332	0.000382341	-2.81406e-10	-0.81082
233851715	rs78012699	3.3456e-18	-2.13715	0.0925503	0.000156175	-0.6538	0.106368	0.000344576	-1.05768	0.142863
233851767	rs10208886	1.67123e-18	-1.84219	-0.896491	1.34526e-05	-2.11002	-0.88922	5.21628e-05	-1.92465	-0.878115
233851874	rs56366327	1.23406e-18	-1.98763	-1.0543	1.1389e-05	-2.1144	-1.05136	3.52099e-05	-2.14521	-1.05059
233851886	rs56147678	1.23179e-18	-1.98763	-1.05615	1.13679e-05	-2.1144	-1.05321	3.51445e-05	-2.14521	-1.05245
233852010	rs140921505	1.07107e-17	-2.81406e-10	-0.881006	0.000113599	-2.81406e-10	-0.865734	0.000363815	-2.81406e-10	-0.860487
233852204	rs6709310	1.65684e-18	-1.84219	-0.905139	1.33358e-05	-2.11002	-0.897939	5.17044e-05	-1.92465	-0.886941
233852301	rs72980020	1.20899e-18	-1.98763	-1.07483	1.11564e-05	-2.1144	-1.07199	3.44899e-05	-2.14521	-1.07125
233852833	rs141842084	9.90437e-18	-2.81406e-10	-0.95927	0.000104906	-2.81406e-10	-0.945348	0.000335819	-2.81406e-10	-0.94056
233852870	rs118027882	1.2127e-17	-2.81406e-10	-0.756809	0.000128478	-2.81406e-10	-0.74265	0.000409581	-2.81406e-10	-0.741998
233852942	rs79782936	3.62099e-18	-2.1254	0.159903	0.000189649	-0.527276	0.17404	0.000411268	-0.949263	0.211374
233853187	rs72980022	1.68874e-18	-1.91035	-0.817914	1.60754e-05	-2.01497	-0.806144	4.65589e-05	-2.11131	-0.805107
233853262	rs4973060	2.43014e-17	-0.0617115	-2.48588e-10	5.25859e-05	-1.63596	-2.48588e-10	0.000236944	-1.28931	-2.48588e-10
233853453	rs56190584	1.17801e-18	-1.90859	-1.17982	1.12006e-05	-2.00561	-1.17683	3.25898e-05	-2.10451	-1.16863
233853774	rs6717097	2.2713e-17	-0.129307	-2.48588e-10	4.55329e-05	-1.77998	-2.48588e-10	0.000191653	-1.50145	-2.48588e-10
233853951	rs12994934	1.42184e-18	-1.88517	-1.01513	1.18895e-05	-2.11517	-1.00758	4.64197e-05	-1.93167	-0.987738
233853971	rs12994953	9.13797e-19	-2.01274	-1.32965	2.32711e-05	-1.12981	-1.32139	3.61522e-05	-1.85347	-1.31592
233854241	rs6745724	1.47217e-18	-1.84123	-1.02428	1.18158e-05	-2.11213	-1.01684	4.61062e-05	-1.92891	-0.997275
233854397	rs11885626	2.69326e-17	0.0410933	-2.48588e-10	5.53625e-05	-1.58451	-2.48588e-10	0.000253195	-1.22297	-2.48588e-10
233854903	rs143313650	9.25549e-18	-2.81406e-10	-1.02703	9.79069e-05	-2.81406e-10	-1.01439	0.000313278	-2.81406e-10	-1.01004
233855286	rs75459433	1.11349e-17	-2.81406e-10	-0.842161	0.000118173	-2.81406e-10	-0.826261	0.000378544	-2.81406e-10	-0.820801
233855461	rs6437080	1.17903e-18	-1.89501	-1.19254	1.08479e-05	-2.02477	-1.18967	3.20596e-05	-2.10775	-1.18179
233855626	rs74888143	8.82034e-18	-2.81406e-10	-1.07518	9.31312e-05	-2.81406e-10	-1.0644	0.000298697	-2.81406e-10	-1.05771
233856308	rs74845478	3.51979e-18	-2.14328	0.149437	0.000148358	-0.762306	0.163526	0.000332893	-1.15004	0.200731
233856349	rs4973061	2.18782e-17	-0.166756	-2.48588e-10	4.22592e-05	-1.85459	-2.48588e-10	0.000174262	-1.59657	-2.48588e-10
233856691	rs147495202	1.14333e-17	-2.81406e-10	-0.815713	0.00012139	-2.81406e-10	-0.7994	0.000388904	-2.81406e-10	-0.7938
233856695	rs79211713	1.14733e-17	-2.81406e-10	-0.812221	0.000121821	-2.81406e-10	-0.795855	0.000390293	-2.81406e-10	-0.790236
233857499	rs79878501	8.75765e-19	-2.05466	-1.33024	2.09897e-05	-1.2321	-1.32228	3.41009e-05	-1.9107	-1.31711
233857653	rs72980030	1.11186e-18	-1.8803	-1.26591	1.01748e-05	-2.01449	-1.264	2.99034e-05	-2.10192	-1.25724
233858563	rs75077598	1.17525e-17	-2.81406e-10	-0.788179	0.000124831	-2.81406e-10	-0.771446	0.000399986	-2.81406e-10	-0.765703
233858636	rs4973062	1.36371e-18	-1.82068	-1.12136	1.07483e-05	-2.10828	-1.11538	4.21972e-05	-1.91731	-1.09747
233858915	rs111430312	3.20676e-18	-2.14112	0.0541302	0.000147649	-0.671336	0.0677616	0.000323867	-1.08057	0.10377
233859495	rs78870191	9.04942e-18	-1.04955	-2.48588e-10	4.55992e-05	-1.77852	-2.48588e-10	0.000163283	-1.66165	-2.48588e-10
233859525	rs74334456	1.16098e-17	-2.81406e-10	-0.800396	0.000123293	-2.81406e-10	-0.783849	0.000395031	-2.81406e-10	-0.778168
233859544	rs77067948	1.16098e-17	-2.81406e-10	-0.800396	0.000123293	-2.81406e-10	-0.783849	0.000395031	-2.81406e-10	-0.778168
233859620	rs9678397	2.95671e-17	0.134416	-2.48588e-10	5.72465e-05	-1.55104	-2.48588e-10	0.000265257	-1.17643	-2.48588e-10
233859627	rs72980032	1.04063e-16	1.39275	-2.48588e-10	0.000119725	-0.81321	-2.48588e-10	0.000359872	-0.871384	-2.48588e-10
233860650	rs112056971	5.06212e-17	0.672125	-2.48588e-10	4.30851e-05	-1.83523	-2.48588e-10	0.000162599	-1.66585	-2.48588e-10
233861140	rs7574722	2.95848e-17	0.135016	-2.48588e-10	6.13631e-05	-1.4816	-2.48588e-10	0.000277777	-1.13031	-2.48588e-10
233861154	rs7574515	1.06277e-18	-1.85737	-1.33399	1.14044e-05	-1.83127	-1.33315	2.72901e-05	-2.12031	-1.3303
233861157	rs7588539	1.05184e-18	-1.8648	-1.3369	1.11839e-05	-1.84767	-1.33626	2.7003e-05	-2.12714	-1.33405
233861551	rs184687490	1.14501e-17	-2.81406e-10	-0.814245	0.000121571	-2.81406e-10	-0.797909	0.000389488	-2.81406e-10	-0.792301
233861565	rs75610360	9.8355e-18	-2.81406e-10	-0.966248	0.000104163	-2.81406e-10	-0.952452	0.000333428	-2.81406e-10	-0.947707
233861960	rs4643532	4.5167e-17	0.558121	-2.48588e-10	7.97855e-05	-1.21907	-2.48588e-10	0.000385006	-0.803874	-2.48588e-10
233862231	rs72980035	1.09566e-18	-1.91699	-1.24389	1.01434e-05	-2.03986	-1.24173	3.0178e-05	-2.11595	-1.23407
233862416	rs6437082	2.85441e-17	0.0992048	-2.48588e-10	6.01929e-05	-1.50086	-2.48588e-10	0.000271232	-1.15416	-2.48588e-10
233862472	rs72980037	1.11998e-18	-1.91699	-1.22194	1.03709e-05	-2.03986	-1.21954	3.08797e-05	-2.11595	-1.21108
233862591	rs6437083	2.80642e-17	0.0822488	-2.48588e-10	5.96494e-05	-1.50993	-2.48588e-10	0.000268196	-1.16542	-2.48588e-10
233862659	rs6743851	2.80642e-17	0.0822488	-2.48588e-10	5.96494e-05	-1.50993	-2.48588e-10	0.000268196	-1.16542	-2.48588e-10
233862990	rs6760560	2.49746e-17	-0.0343846	-2.48588e-10	5.31643e-05	-1.62502	-2.48588e-10	0.000234515	-1.29961	-2.48588e-10
233863107	rs4076139	3.8562e-18	-2.14512	0.242552	0.000131431	-0.969694	0.24977	0.000308956	-1.32023	0.296295
233863424	rs1106208	2.7321e-17	0.0554091	-2.48588e-10	5.27035e-05	-1.63373	-2.48588e-10	0.0002394	-1.279	-2.48588e-10
233863549	rs61148291	2.06312e-18	-1.18764	-1.34039	9.59132e-06	-1.99765	-1.3399	2.85797e-05	-2.06429	-1.34015
233863591	rs1400348	2.75941e-17	0.0653554	-2.48588e-10	5.91145e-05	-1.51893	-2.48588e-10	0.000265211	-1.17661	-2.48588e-10
233864457	rs12470285	2.00881e-18	-1.24404	-1.31066	9.01393e-06	-2.10375	-1.29589	2.87332e-05	-2.11596	-1.28312
233864497	rs13404304	1.05234e-18	-1.96769	-1.23354	1.00071e-05	-2.06386	-1.23126	3.00039e-05	-2.1326	-1.22321
233864600	rs111603122	8.74447e-18	-1.08382	-2.48588e-10	3.6783e-05	-1.99337	-2.48588e-10	0.000117122	-1.99392	-2.48588e-10
233864627	rs12471240	1.90562e-18	-1.28905	-1.31839	8.84551e-06	-2.11296	-1.30554	2.81999e-05	-2.12361	-1.2942
233864850	rs4973592	2.52742e-17	-0.0224605	-2.48588e-10	4.80161e-05	-1.72687	-2.48588e-10	0.000212365	-1.39883	-2.48588e-10
233864919	rs145615238	9.95e-18	-2.81406e-10	-0.954673	0.000105398	-2.81406e-10	-0.940668	0.000337404	-2.81406e-10	-0.935852
233865263	rs6755593	1.06418e-18	-1.97882	-1.21122	1.02826e-05	-2.05924	-1.20871	3.08932e-05	-2.12671	-1.19989
233865449	rs192578356	3.69852e-18	-1.94431	-2.48588e-10	6.35657e-05	-1.44634	-2.48588e-10	0.000150226	-1.74499	-2.48588e-10
233865771	rs6743859	1.10211e-18	-1.95289	-1.20213	1.08027e-05	-2.01907	-1.19954	3.15155e-05	-2.11624	-1.19042
233866023	rs77327711	5.25892e-18	-2.14172	0.549399	0.000168655	-1.02784	0.557285	0.000403127	-1.36596	0.608079
233866029	rs884089	8.20446e-19	-2.12004	-1.33012	1.74523e-05	-1.41664	-1.32229	3.0803e-05	-2.0131	-1.31643
233866087	rs115936787	7.94737e-18	-1.17941	-2.48588e-10	4.23718e-05	-1.85193	-2.48588e-10	0.000149992	-1.74655	-2.48588e-10
233866300	rs79943674	3.88152e-18	-2.14523	0.249207	0.000139268	-0.918448	0.25644	0.000325712	-1.27418	0.303062
233866496	rs147341439	7.31762e-18	-2.81406e-10	-1.26196	7.53969e-05	-2.81406e-10	-1.27564	0.000241394	-2.81406e-10	-1.2707
233867002	rs76980274	3.7782e-18	-2.14442	0.221421	0.000129482	-0.963458	0.22859	0.000304873	-1.31204	0.274808
233867666	rs6720354	1.23419e-18	-1.72388	-1.31795	1.11301e-05	-1.87258	-1.31618	2.73677e-05	-2.13662	-1.31116
233867879	rs116713888	1.04077e-17	-0.909702	-2.48588e-10	5.2332e-05	-1.6408	-2.48588e-10	0.000194216	-1.48816	-2.48588e-10
233868392	rs34708278	7.99232e-19	-2.14525	-1.3311	1.41052e-05	-1.61593	-1.33594	2.78131e-05	-2.09394	-1.33768
233868678	rs6727341	8.37216e-19	-2.13112	-1.2988	1.19836e-05	-1.82332	-1.29155	3.53359e-05	-1.91376	-1.27848
233868788	rs78175608	1.5757e-18	-1.46913	-1.32842	8.46834e-06	-2.14237	-1.3197	2.71346e-05	-2.1448	-1.31152
233869121	rs79530219	3.8532e-18	-1.90334	-2.48588e-10	3.29469e-05	-2.10351	-2.48588e-10	0.000105801	-2.09557	-2.48588e-10
233869480	rs62193978	2.63811e-16	2.32299	-2.48588e-10	0.00402404	2.70163	-2.48588e-10	0.0121328	2.64654	-2.48588e-10
233870366	rs1104953	9.30224e-19	-2.14277	-1.18181	1.58436e-05	-1.63965	-1.196	3.28561e-05	-2.08155	-1.18344
233870538	rs2001320	3.52479e-18	-1.99242	-2.48588e-10	6.88185e-05	-1.36694	-2.48588e-10	0.000158299	-1.69265	-2.48588e-10
233870603	rs113279701	4.95101e-17	0.649931	-2.48588e-10	0.000177817	-0.417653	-2.48588e-10	0.000802257	-0.0697047	-2.48588e-10
233870693	rs142746126	6.81158e-18	-2.81406e-10	-1.33362	7.11942e-05	-2.81406e-10	-1.333	0.000226497	-2.81406e-10	-1.3344
233871467	rs10933423	1.43848e-18	-1.56282	-1.32583	3.80241e-05	-0.642812	-1.31738	7.00243e-05	-1.19063	-1.31766
233871619	rs10169320	8.76176e-19	-2.145	-1.23944	1.29779e-05	-1.78561	-1.24956	2.97603e-05	-2.12065	-1.24331
233871751	rs183819395	1.00075e-17	-2.81406e-10	-0.948907	0.000106113	-2.81406e-10	-0.933907	0.000342922	-2.81406e-10	-0.919629
233871891	rs139356230	1.029e-17	-2.81406e-10	-0.921073	0.000109164	-2.81406e-10	-0.905555	0.000352956	-2.81406e-10	-0.890791
233872049	rs10169752	9.24777e-19	-2.1452	-1.18524	1.6614e-05	-1.5899	-1.19827	3.31639e-05	-2.06447	-1.1912
233872100	rs10193545	1.28069e-18	-1.74693	-1.25791	9.34954e-06	-2.10692	-1.25617	3.59198e-05	-1.92435	-1.2515
233872141	rs191572110	1.56868e-17	-0.499428	-2.48588e-10	3.90696e-05	-1.93306	-2.48588e-10	0.000130515	-1.88564	-2.48588e-10
233872266	rs115878271	4.21912e-18	-1.81262	-2.48588e-10	3.37227e-05	-2.08024	-2.48588e-10	0.000101685	-2.13525	-2.48588e-10
233872408	rs10933424	2.15888e-18	-1.1444	-1.33826	1.10468e-05	-1.85599	-1.34028	3.0225e-05	-2.00818	-1.34029
233873869	rs77740921	3.24015e-18	-2.07663	-2.48588e-10	7.27803e-05	-1.31096	-2.48588e-10	0.000164994	-1.65122	-2.48588e-10
233874325	rs188065404	8.84777e-18	-2.81406e-10	-1.07208	9.35758e-05	-2.81406e-10	-1.05964	0.000301685	-2.81406e-10	-1.04775
233874399	rs13383577	1.40069e-18	-1.58775	-1.32753	5.09087e-05	-0.343488	-1.32489	8.57296e-05	-0.984791	-1.32114
233874469	rs28561862	1.55498e-18	-1.49489	-1.31589	5.70193e-05	-0.237533	-1.31749	9.45831e-05	-0.887445	-1.32021
233874668	rs148205121	8.52984e-18	-2.81406e-10	-1.10868	9.01349e-05	-2.81406e-10	-1.0971	0.000290356	-2.81406e-10	-1.08603
233874965	rs139292097	3.02525e-18	-2.14525	-2.48588e-10	3.19023e-05	-2.13573	-2.48588e-10	0.00010577	-2.09587	-2.48588e-10
233875073	rs191848727	7.18013e-18	-2.81406e-10	-1.28093	7.48657e-05	-2.81406e-10	-1.28271	0.000238669	-2.81406e-10	-1.28206
233875541	rs3811590	7.078e-18	-2.81406e-10	-1.29525	7.31351e-05	-2.81406e-10	-1.3061	0.00023081	-2.81406e-10	-1.31554
233875658	rs12694921	2.44935e-18	-1.26601	-1.09041	8.414e-05	-0.0933722	-1.07256	0.000150943	-0.67105	-1.06918
233875716	rs3811589	1.49983e-17	0.743005	-1.28732	5.00557e-05	-0.386836	-1.29844	0.000103722	-0.818538	-1.29688
233875844	rs74921097	3.08654e-18	-2.12519	-2.48588e-10	8.37211e-05	-1.17092	-2.48588e-10	0.000185655	-1.53324	-2.48588e-10
233875975	rs3811588	1.03413e-18	-2.11869	-1.1	1.48376e-05	-1.81816	-1.08308	4.25771e-05	-1.95449	-1.05132
233876538	rs77562385	6.88019e-18	-2.81406e-10	-1.3236	7.16311e-05	-2.81406e-10	-1.32688	0.000229402	-2.81406e-10	-1.32166
233877065	rs6725244	1.33265e-18	-1.63734	-1.32774	2.81157e-05	-0.936757	-1.32533	5.06324e-05	-1.51157	-1.32097
233877130	rs117625182	8.02679e-18	-2.81406e-10	-1.16946	8.51974e-05	-2.81406e-10	-1.15344	0.000273614	-2.81406e-10	-1.14541
233877298	rs146669888	1.10314e-17	-2.81406e-10	-0.851504	0.000116756	-2.81406e-10	-0.838323	0.000376758	-2.81406e-10	-0.82553
233877865	rs111339824	1.25657e-17	-2.81406e-10	-0.721272	0.000133214	-2.81406e-10	-0.70645	0.000430544	-2.81406e-10	-0.692084
233877970	rs72980051	3.90933e-18	-1.88888	-2.48588e-10	3.55307e-05	-2.02801	-2.48588e-10	0.000112375	-2.03529	-2.48588e-10
233879066	rs6718480	9.10428e-19	-2.14117	-1.20492	1.3911e-05	-1.75404	-1.21168	3.47931e-05	-1.99031	-1.2174
233880271	rs60652209	1.04829e-18	-2.14381	-1.06127	1.25665e-05	-2.04417	-1.02321	3.80239e-05	-2.11963	-0.999285
233880508	rs62193981	4.94666e-18	-0.909719	-0.743813	2.41294e-05	-1.67452	-0.740454	6.53775e-05	-1.86768	-0.709275
233880609	rs62193982	4.78214e-18	-0.93245	-0.754907	2.35309e-05	-1.68851	-0.751579	6.39465e-05	-1.8784	-0.720686
233880725	rs76323383	7.87093e-18	-1.18907	-2.48588e-10	3.55344e-05	-2.02791	-2.48588e-10	0.000116757	-1.99704	-2.48588e-10
233881278	rs34988308	1.31522e-18	-1.64476	-1.33348	3.21084e-05	-0.794144	-1.33515	5.37552e-05	-1.43546	-1.33723
233881630	rs34817393	1.23815e-18	-1.70956	-1.32907	2.22188e-05	-1.16624	-1.33123	4.16705e-05	-1.69328	-1.33406
233881695	rs56848160	1.11096e-18	-2.13981	-1.00721	1.50375e-05	-1.93131	-0.956556	4.79106e-05	-1.9647	-0.923102
233882106	rs72980056	4.75926e-18	-1.69215	-2.48588e-10	4.7541e-05	-1.73682	-2.48588e-10	0.000149204	-1.75182	-2.48588e-10
233882493	rs13405304	1.08809e-18	-2.14274	-1.02508	1.49243e-05	-1.92021	-0.97521	4.77416e-05	-1.9495	-0.941833
233882712	rs13396115	1.02669e-18	-2.14528	-1.08063	1.07897e-05	-2.12919	-1.09062	3.36411e-05	-2.14474	-1.09664
233883085	rs137887508	1.1792e-17	-2.81406e-10	-0.784824	0.000123955	-2.81406e-10	-0.778494	0.000411107	-2.81406e-10	-0.738281
233883133	rs77902968	1.10828e-18	-2.14081	-1.00862	1.49258e-05	-1.93781	-0.957512	4.76135e-05	-1.97066	-0.923354
233883319	rs12327931	1.24101e-18	-1.71098	-1.32534	2.49859e-05	-1.05225	-1.32785	4.50026e-05	-1.61921	-1.3312
233883342	rs75051498	1.10786e-18	-2.13694	-1.01288	1.5201e-05	-1.91496	-0.96209	4.83929e-05	-1.94965	-0.928133
233883366	rs138576186	6.77664e-18	-2.81406e-10	-1.33876	7.08213e-05	-2.81406e-10	-1.33825	0.000225969	-2.81406e-10	-1.33674
233883658	rs10168219	1.30894e-18	-1.65561	-1.32742	3.40496e-05	-0.740851	-1.32974	5.59172e-05	-1.40045	-1.33281
233883668	rs10180708	1.04817e-18	-2.1115	-1.0937	1.26399e-05	-2.00361	-1.05794	3.77726e-05	-2.09076	-1.03478
233883703	rs59522616	1.10533e-18	-2.13804	-1.01406	1.56191e-05	-1.88685	-0.963066	4.99728e-05	-1.91734	-0.928313
233884226	rs9288677	1.04506e-18	-2.11063	-1.09754	1.23824e-05	-2.02008	-1.06205	3.72645e-05	-2.10002	-1.03907
233884611	rs147243218	9.10564e-18	-2.81406e-10	-1.04335	9.83668e-05	-2.81406e-10	-1.00971	0.000315533	-2.81406e-10	-1.00287
233884827	rs10933425	3.15215e-18	-2.10416	-2.48588e-10	5.05047e-05	-1.67634	-2.48588e-10	0.000168134	-1.63237	-2.48588e-10
233885196	rs117867613	7.17252e-18	-2.81406e-10	-1.28199	7.58937e-05	-2.81406e-10	-1.26908	0.000242867	-2.81406e-10	-1.26462
233885426	rs11683286	1.03469e-18	-2.13184	-1.0863	1.1588e-05	-2.09841	-1.05003	3.62933e-05	-2.13894	-1.02656
233885475	rs11683293	1.04707e-18	-2.13184	-1.07441	1.17361e-05	-2.09841	-1.03733	3.67757e-05	-2.13894	-1.01336
233885495	rs11677455	1.13594e-18	-2.09895	-1.02584	1.7142e-05	-1.78077	-0.976106	5.4062e-05	-1.82478	-0.942222
233885662	rs79013046	3.76704e-18	-1.92596	-2.48588e-10	4.83812e-05	-1.7193	-2.48588e-10	0.000123539	-1.94058	-2.48588e-10
233885785	rs75905342	6.26014e-18	-0.790662	-0.62738	2.70289e-05	-1.6778	-0.623708	7.58701e-05	-1.83844	-0.589667
233886061	rs184288825	6.826e-18	-2.81406e-10	-1.33151	7.12413e-05	-2.81406e-10	-1.33234	0.000226662	-2.81406e-10	-1.33367
233886732	rs11680313	1.31815e-18	-1.67642	-1.2996	2.69109e-05	-1.00208	-1.3038	4.76983e-05	-1.58255	-1.30969
233887271	rs139566855	5.26981e-18	-1.59025	-2.48588e-10	6.31105e-05	-1.45352	-2.48588e-10	0.000178222	-1.5741	-2.48588e-10
233887278	rs144064569	3.8455e-18	-1.90534	-2.48588e-10	4.47415e-05	-1.79751	-2.48588e-10	0.000117297	-1.99242	-2.48588e-10
233887456	rs75386719	4.01012e-18	-1.86342	-2.48588e-10	3.16693e-05	-2.14306	-2.48588e-10	0.000102123	-2.13095	-2.48588e-10
233887569	rs144866390	1.53008e-17	-2.81406e-10	-0.524342	0.000164836	-2.81406e-10	-0.493458	0.000546144	-2.81406e-10	-0.454251
233887609	rs76655283	8.71275e-18	-1.08746	-2.48588e-10	3.16679e-05	-2.14311	-2.48588e-10	0.000102675	-2.12557	-2.48588e-10
233887632	rs4973594	2.87346e-18	-1.67776	-0.518968	2.02032e-05	-2.12587	-0.466704	6.71673e-05	-2.14479	-0.405158
233887967	rs6437084	2.21607e-18	-1.82134	-0.635172	1.89688e-05	-2.06571	-0.589902	6.60549e-05	-2.03374	-0.532904
233888027	rs115874184	1.18262e-17	-0.781926	-2.48588e-10	5.28478e-05	-1.63099	-2.48588e-10	0.000189408	-1.51323	-2.48588e-10
233888194	rs10205638	1.09134e-17	-2.81406e-10	-0.862254	0.000115491	-2.81406e-10	-0.849218	0.000372624	-2.81406e-10	-0.836563
233888870	rs147280447	3.07695e-18	-2.12831	-2.48588e-10	4.01457e-05	-1.9059	-2.48588e-10	0.000121128	-1.96028	-2.48588e-10
233889074	rs10933426	4.07994e-18	-1.51289	-0.333268	4.42983e-05	-1.53933	-0.268129	0.000114671	-1.82901	-0.186052
233889105	rs11694775	2.19768e-18	-1.91794	-0.546899	1.94131e-05	-2.14487	-0.487592	6.61129e-05	-2.14472	-0.421046
233889156	rs117514259	1.06521e-17	-2.81406e-10	-0.886493	0.000112688	-2.81406e-10	-0.873789	0.000363464	-2.81406e-10	-0.861452
233889563	rs11683765	2.18819e-18	-1.95061	-0.51856	2.0002e-05	-2.14527	-0.457307	6.82366e-05	-2.14408	-0.390071
233889576	rs7601264	3.90664e-18	-1.94181	0.0522459	3.55714e-05	-2.14236	0.115494	0.000123096	-2.13123	0.187064
233889869	rs56295227	1.09997e-17	-2.81406e-10	-0.854374	0.000116417	-2.81406e-10	-0.841232	0.00037565	-2.81406e-10	-0.828475
233890088	rs10201168	3.22894e-18	-1.52016	-0.559933	3.3551e-05	-1.5802	-0.505148	8.57032e-05	-1.86992	-0.436326
233890383	rs56003694	1.13253e-17	-2.81406e-10	-0.825203	0.000119909	-2.81406e-10	-0.811674	0.000387062	-2.81406e-10	-0.798548
233890511	rs57415275	7.78387e-18	-2.81406e-10	-1.20019	8.06715e-05	-2.81406e-10	-1.20802	0.000260052	-2.81406e-10	-1.19625
233890548	rs146464121	1.02654e-17	-2.81406e-10	-0.923465	0.000108541	-2.81406e-10	-0.911286	0.000349912	-2.81406e-10	-0.899452
233890566	rs77318038	4.76854e-18	-1.0187	-0.671511	2.43173e-05	-1.7379	-0.669324	6.67497e-05	-1.92011	-0.636071
233890870	rs6738880	3.45905e-18	-1.50713	-0.504116	3.59872e-05	-1.56781	-0.447439	9.1795e-05	-1.86125	-0.376325
233891141	rs117849966	7.9561e-18	-2.81406e-10	-1.17831	8.24072e-05	-2.81406e-10	-1.18674	0.000265884	-2.81406e-10	-1.17407
233891164	rs114285540	4.80228e-18	-1.68315	-2.48588e-10	3.32504e-05	-2.09434	-2.48588e-10	0.00010089	-2.14311	-2.48588e-10
233891215	rs6739218	3.49145e-18	-1.52016	-0.481769	3.63764e-05	-1.5802	-0.424293	9.31218e-05	-1.86992	-0.353308
233891343	rs77788856	3.8707e-18	-1.89881	-2.48588e-10	3.16032e-05	-2.14515	-2.48588e-10	0.000101468	-2.13739	-2.48588e-10
233891869	rs55995763	2.35462e-18	-1.93099	-0.46488	2.11404e-05	-2.1453	-0.401921	7.22147e-05	-2.14479	-0.332697
233892007	rs7578230	3.60996e-18	-1.50805	-0.460501	3.81788e-05	-1.5538	-0.402329	9.75267e-05	-1.84649	-0.330513
233892165	rs142205751	1.45904e-17	-2.81406e-10	-0.57188	0.000157135	-2.81406e-10	-0.541303	0.000520227	-2.81406e-10	-0.502868
233892300	rs7604684	5.05314e-18	-1.63224	-2.48588e-10	3.27509e-05	-2.10948	-2.48588e-10	0.000100678	-2.1452	-2.48588e-10
233892370	rs6728702	1.70182e-18	-1.94593	-0.774613	2.49659e-05	-1.58998	-0.790916	5.54507e-05	-1.92146	-0.820182
233892411	rs6437085	8.41815e-18	-1.85099	0.729138	7.15066e-05	-2.14067	0.812045	0.000248896	-2.14416	0.90406
233892420	rs11694712	2.44945e-18	-1.92029	-0.436092	2.17843e-05	-2.1451	-0.372125	7.44494e-05	-2.14518	-0.301829
233892522	rs11694754	2.57069e-18	-1.93099	-0.377084	2.31503e-05	-2.1453	-0.311098	7.93351e-05	-2.14479	-0.23866
233892821	rs62193985	4.13788e-18	-0.942543	-0.889518	1.9706e-05	-1.72976	-0.887722	5.35538e-05	-1.91611	-0.860339
233892911	rs7581867	4.30516e-18	-1.47527	-0.317158	4.39329e-05	-1.56131	-0.254437	0.000113085	-1.85077	-0.178222
233893243	rs111879519	3.04464e-18	-2.13886	-2.48588e-10	0.000179574	-0.407824	-2.48588e-10	0.000112958	-2.03012	-2.48588e-10
233893807	rs6437086	2.05885e-18	-1.88277	-0.647323	3.14305e-05	-1.47528	-0.675354	6.70899e-05	-1.85972	-0.691376
233893853	rs4973595	2.34165e-18	-1.91163	-0.489764	2.08073e-05	-2.13908	-0.424025	7.03874e-05	-2.14456	-0.35856
233894046	rs4973597	2.1964e-18	-2.01211	-0.453318	2.08345e-05	-2.13856	-0.423245	6.99754e-05	-2.14487	-0.364115
233894496	rs13386477	3.57327e-18	-1.88693	-0.0918304	3.04866e-05	-2.12871	-0.0524146	0.000103076	-2.14402	0.0223458
233894527	rs116044185	4.48354e-18	-1.75183	-2.48588e-10	3.52486e-05	-2.03598	-2.48588e-10	0.000103063	-2.12179	-2.48588e-10
233894598	rs10170794	3.47142e-18	-1.90018	-0.1075	3.17515e-05	-2.07283	-0.0676457	0.000104368	-2.11572	0.00651225
233894625	rs56827205	2.0219e-18	-1.98099	-0.567224	1.91374e-05	-2.13967	-0.5071	6.42916e-05	-2.14531	-0.448394
233895161	rs10171291	3.1156e-18	-2.11583	-2.48588e-10	3.49029e-05	-2.04584	-2.48588e-10	0.000112383	-2.03522	-2.48588e-10
233895587	rs3754577	8.0148e-18	-2.81406e-10	-1.17096	8.51382e-05	-2.81406e-10	-1.15413	0.000271756	-2.81406e-10	-1.15223
233895638	rs113358191	3.49855e-18	-1.9999	-2.48588e-10	8.27605e-05	-1.18246	-2.48588e-10	0.000100784	-2.14415	-2.48588e-10
233895666	rs4511711	2.73346e-18	-2.07712	-0.169561	2.88262e-05	-2.10309	-0.134037	9.66487e-05	-2.1324	-0.0536538
233896149	rs147825864	7.86024e-18	-2.81406e-10	-1.19043	8.20966e-05	-2.81406e-10	-1.19051	0.000263583	-2.81406e-10	-1.18277
233896498	rs2233375	6.96756e-18	-0.703011	-0.60797	2.10692e-05	-1.94695	-0.603642	6.54076e-05	-2.00224	-0.574252
233897033	rs2233379	3.17332e-18	-2.09747	-2.48588e-10	4.59639e-05	-1.77055	-2.48588e-10	0.00012667	-1.91555	-2.48588e-10
233897101	rs2233381	4.1797e-18	-1.12214	-0.699867	4.60907e-05	-1.08674	-0.681057	0.000113532	-1.35765	-0.6674
233897161	rs2233382	3.80844e-18	-0.619554	-1.29547	9.67246e-06	-2.03642	-1.29271	3.01029e-05	-2.05938	-1.29313
233897414	rs2233384	7.50083e-18	-2.81406e-10	-1.23723	7.87117e-05	-2.81406e-10	-1.23262	0.000251143	-2.81406e-10	-1.23111
233897503	rs2233385	6.81935e-18	-2.81406e-10	-1.33248	7.11236e-05	-2.81406e-10	-1.33399	0.00022723	-2.81406e-10	-1.33117
233897800	rs11692562	5.17267e-18	-0.339033	-1.26982	1.02058e-05	-2.01024	-1.26521	3.18107e-05	-2.03398	-1.26335
233898110	rs116654187	4.43473e-18	-1.76278	-2.48588e-10	3.44277e-05	-2.05955	-2.48588e-10	0.000107527	-2.07939	-2.48588e-10
233898417	rs11681712	5.11603e-18	-0.322567	-1.2973	1.02282e-05	-1.97905	-1.29421	3.25986e-05	-1.97905	-1.29382
233898653	rs11683026	5.00229e-18	-0.335626	-1.30672	1.00876e-05	-1.98298	-1.30412	3.21405e-05	-1.98298	-1.30404
233898691	rs35601609	5.26893e-18	-1.59042	-2.48588e-10	0.000156803	-0.543419	-2.48588e-10	0.000340068	-0.927989	-2.48588e-10
233898951	rs2233389	7.04177e-18	-2.81406e-10	-1.30039	7.38159e-05	-2.81406e-10	-1.29684	0.000236178	-2.81406e-10	-1.29255
233899126	rs2233391	4.85599e-18	-1.01679	-0.655248	3.2657e-05	-1.47641	-0.635945	9.03367e-05	-1.62663	-0.62696
233899377	rs2233394	4.69205e-18	-0.397933	-1.30844	1.0016e-05	-1.98813	-1.3061	3.18226e-05	-1.99051	-1.30645
233900089	rs11695991	3.36205e-18	-2.0397	-2.48588e-10	7.73055e-05	-1.25065	-2.48588e-10	0.000272407	-1.14984	-2.48588e-10
233900148	rs149170580	6.77815e-18	-2.81406e-10	-1.33854	7.086e-05	-2.81406e-10	-1.3377	0.000226012	-2.81406e-10	-1.33655
233900290	rs200659281	1.04736e-17	-2.81406e-10	-0.903384	0.000110866	-2.81406e-10	-0.890085	0.000359181	-2.81406e-10	-0.873307
233900386	rs113208596	3.45065e-18	-2.01368	-2.48588e-10	3.45205e-05	-2.05686	-2.48588e-10	0.000107548	-2.07919	-2.48588e-10
233900599	rs13391656	5.19182e-18	-0.918094	-0.687067	4.69054e-05	-1.08321	-0.66707	0.000120569	-1.30546	-0.659452
233900854	rs28431202	3.65049e-18	-0.645173	-1.31221	9.27808e-06	-2.06156	-1.3092	2.93837e-05	-2.06769	-1.309
233900857	rs374566933	3.69577e-17	0.357528	-2.48588e-10	5.51966e-05	-1.58751	-2.48588e-10	0.000244061	-1.25972	-2.48588e-10
233901128	rs144936287	6.88813e-18	-2.81406e-10	-1.32245	7.21228e-05	-2.81406e-10	-1.32004	0.000230456	-2.81406e-10	-1.31707
233901336	rs73107154	6.80208e-18	-2.81406e-10	-1.33502	7.11471e-05	-2.81406e-10	-1.33366	0.000227063	-2.81406e-10	-1.3319
233901679	rs141928022	6.91469e-18	-2.81406e-10	-1.3186	7.24541e-05	-2.81406e-10	-1.31546	0.000231259	-2.81406e-10	-1.3136
233902900	rs9653384	4.44428e-18	-0.437032	-1.3236	9.74486e-06	-1.99971	-1.32196	3.0977e-05	-2.00199	-1.32189
233903805	rs180979755	6.87274e-18	-2.81406e-10	-1.32468	7.19508e-05	-2.81406e-10	-1.32243	0.000229867	-2.81406e-10	-1.31963
233904117	rs146780776	6.7974e-18	-2.81406e-10	-1.33571	7.0922e-05	-2.81406e-10	-1.33683	0.000225697	-2.81406e-10	-1.33794
233904259	rs62191860	3.0168e-18	-0.876992	-1.27106	9.05131e-06	-2.12386	-1.27164	2.89028e-05	-2.12303	-1.27016
233904661	rs141682407	6.79083e-18	-2.81406e-10	-1.33667	7.08626e-05	-2.81406e-10	-1.33767	0.000225541	-2.81406e-10	-1.33863
233905002	rs869880	3.19408e-18	-2.09095	-2.48588e-10	3.73291e-05	-1.97864	-2.48588e-10	0.000113659	-2.02393	-2.48588e-10
233905337	rs75795269	4.29547e-18	-1.79468	-2.48588e-10	3.16098e-05	-2.14494	-2.48588e-10	0.000100671	-2.14527	-2.48588e-10
233905402	rs35237010	6.12573e-18	-1.06187	-0.377881	5.42326e-05	-1.25243	-0.352692	0.000137504	-1.48592	-0.34756
233905490	rs4374365	1.04253e-18	-2.05865	-1.15194	1.80873e-05	-1.56326	-1.13994	4.83423e-05	-1.74458	-1.13425
233905804	rs1400349	9.47033e-19	-2.0601	-1.24657	1.24218e-05	-1.83959	-1.23937	3.47514e-05	-1.97493	-1.23398
233906006	rs10190420	1.77273e-18	-1.34374	-1.33598	8.3111e-06	-2.14423	-1.33659	2.65769e-05	-2.14021	-1.33688
233906242	rs143677225	3.06701e-18	-2.13154	-2.48588e-10	4.41455e-05	-1.81092	-2.48588e-10	0.000137073	-1.83662	-2.48588e-10
233906267	rs139635184	6.76548e-18	-2.81406e-10	-1.34041	7.06638e-05	-2.81406e-10	-1.34048	0.000225151	-2.81406e-10	-1.34036
233906351	rs2002534	4.64268e-18	-0.892782	-0.824171	1.88103e-05	-1.84445	-0.819554	5.86121e-05	-1.89901	-0.787187
233907757	rs11688908	6.55452e-18	-0.229646	-1.14244	7.36229e-05	-0.166548	-1.13291	0.000155264	-0.581126	-1.13088
233908324	rs34779565	8.06417e-17	1.74618	-0.60841	0.000187463	0.221131	-0.585959	0.000402454	-0.177889	-0.581663
233909313	rs144335135	3.31173e-18	-2.05478	-2.48588e-10	3.43243e-05	-2.06256	-2.48588e-10	0.000119276	-1.97569	-2.48588e-10
233909498	rs151317650	6.76949e-18	-2.81406e-10	-1.33982	7.06841e-05	-2.81406e-10	-1.34019	0.000225136	-2.81406e-10	-1.34043
233909548	rs11674444	4.01078e-17	1.6939	-1.25457	0.000116189	0.425367	-1.26856	0.000249786	0.039082	-1.27561
233909729	rs141883680	8.1737e-18	-2.81406e-10	-1.15132	8.54508e-05	-2.81406e-10	-1.15047	0.000275777	-2.81406e-10	-1.13754
233910118	rs10179940	4.40868e-17	1.79705	-1.26313	0.000132079	0.561101	-1.27611	0.00028178	0.168114	-1.28412
233910686	rs13408428	1.02157e-16	2.13128	-0.757016	0.000176842	0.314562	-0.737716	0.000369595	-0.108975	-0.735751
233911099	rs13408980	1.10527e-16	2.23381	-0.780793	0.000186605	0.392469	-0.761888	0.000387275	-0.0380365	-0.759962
233911434	rs139352151	6.85747e-18	-2.81406e-10	-1.32691	7.14899e-05	-2.81406e-10	-1.32885	0.000227288	-2.81406e-10	-1.33092
233911540	rs10202216	4.2205e-17	1.73469	-1.2444	7.9936e-05	0.040974	-1.25816	0.000181947	-0.287028	-1.26639
233911542	rs10165997	4.75711e-17	1.872	-1.26202	9.0393e-05	0.179283	-1.27353	0.000206628	-0.146236	-1.27998
233912110	rs114730056	3.06969e-18	-2.13067	-2.48588e-10	3.40475e-05	-2.07065	-2.48588e-10	0.00010725	-2.08197	-2.48588e-10
233912498	rs140148893	3.23255e-18	-2.07898	-2.48588e-10	3.41605e-05	-2.06734	-2.48588e-10	0.000111176	-2.04602	-2.48588e-10
233912755	rs12694922	3.542e-17	1.60131	-1.28628	8.95132e-05	0.190414	-1.29444	0.000197928	-0.172338	-1.29689
233912897	rs12694923	9.74645e-17	2.3713	-1.04406	0.00021746	0.812648	-1.02904	0.000434408	0.338256	-1.0214
233912968	rs61571629	8.57894e-19	-2.06553	-1.33999	8.71058e-06	-2.09342	-1.34045	2.71582e-05	-2.11535	-1.34011
233913355	rs28574597	1.48406e-16	2.62751	-0.879808	0.000348231	1.11969	-0.865233	0.000650674	0.582766	-0.86189
233913648	rs10199035	3.54861e-17	1.53466	-1.21777	9.76625e-05	0.215676	-1.23257	0.000215441	-0.14545	-1.239
233913947	rs4405750	9.64092e-17	2.18206	-0.865706	0.000205029	0.576857	-0.852117	0.000395145	0.0668145	-0.844695
233914569	rs2344913	8.09842e-17	2.07047	-0.928459	0.000181091	0.516217	-0.915625	0.000357173	0.0317594	-0.910673
233915102	rs78199310	7.85043e-18	-2.81406e-10	-1.19168	8.08092e-05	-2.81406e-10	-1.20632	0.000255435	-2.81406e-10	-1.21417
233915131	rs13017623	8.42186e-17	2.11564	-0.93447	0.000210769	0.674083	-0.921729	0.000401801	0.155635	-0.916812
233915139	rs35213087	8.54003e-17	2.1315	-0.936399	0.000239112	0.802209	-0.923688	0.000456093	0.284348	-0.918783
233915337	rs34383725	8.02364e-17	2.08517	-0.952435	0.000201893	0.649306	-0.939977	0.000385762	0.133257	-0.935168
233915386	rs11900969	8.41068e-18	-2.81406e-10	-1.12274	8.85124e-05	-2.81406e-10	-1.11527	0.000284536	-2.81406e-10	-1.10627
233915441	rs8179621	1.56736e-17	-2.81406e-10	-0.500268	0.000165284	-2.81406e-10	-0.490744	0.000522616	-2.81406e-10	-0.498286
233915526	rs35487055	6.91745e-17	1.81658	-0.83219	0.000184566	0.437542	-0.817945	0.000357908	-0.0644029	-0.812455
233915535	rs9917354	7.22775e-17	1.9844	-0.956135	0.000185341	0.567522	-0.943735	0.00035697	0.0594674	-0.938949
233915643	rs9917223	8.31627e-17	2.14963	-0.981076	0.000206659	0.701744	-0.969082	0.000392805	0.18063	-0.964451
233915793	rs9917366	3.77026e-17	1.27913	-0.90165	0.000135313	0.197585	-0.888408	0.000264408	-0.296339	-0.883299
233915891	rs9917368	7.696e-17	2.05144	-0.9604	0.000195225	0.621907	-0.946165	0.00037364	0.108523	-0.942364
233915979	rs13401226	7.7595e-17	2.05144	-0.952183	0.000196487	0.621907	-0.93972	0.000376435	0.108523	-0.93491
233916476	rs10206464	8.75099e-19	-2.06339	-1.32228	8.62102e-06	-2.11641	-1.3278	2.69603e-05	-2.13178	-1.33099
233916965	rs34513284	5.01117e-17	1.61017	-0.948158	0.000136756	0.255422	-0.935631	0.000288641	-0.161154	-0.930797
233917052	rs72980095	1.08539e-17	-0.867718	-2.48588e-10	0.000103188	-0.961861	-2.48588e-10	0.00032232	-0.981587	-2.48588e-10
233917280	rs139921124	2.43308e-17	-0.0605034	-2.48588e-10	4.44127e-05	-1.80488	-2.48588e-10	0.000173042	-1.6036	-2.48588e-10
233919481	rs56279626	6.75552e-17	1.98522	-1.02452	0.000143292	0.379744	-1.01327	0.000293214	-0.0673123	-1.00892
233920421	rs149376499	7.51658e-18	-2.81406e-10	-1.23514	7.90594e-05	-2.81406e-10	-1.22821	0.000253771	-2.81406e-10	-1.2207
233920818	rs11901748	8.53085e-18	-2.81406e-10	-1.10856	8.98918e-05	-2.81406e-10	-1.0998	0.000289729	-2.81406e-10	-1.08819
233922159	rs13392069	7.56983e-17	1.97608	-0.901567	0.000162046	0.377796	-0.888323	0.000329673	-0.0758162	-0.883215
233922657	rs4973598	2.33428e-18	-1.09548	-1.30906	9.50826e-06	-2.04704	-1.29921	3.03943e-05	-2.0522	-1.29068
233922810	rs10211511	7.15549e-17	1.97608	-0.957857	0.000153043	0.377796	-0.945486	0.000311253	-0.0758162	-0.94071
233923573	rs62194574	8.48853e-17	2.16406	-0.975006	0.000196578	0.64556	-0.962913	0.000393237	0.175522	-0.958243
233924009	rs7558755	2.73921e-18	-0.928493	-1.31608	9.83041e-06	-1.99167	-1.32126	3.09672e-05	-1.99814	-1.32606
233924081	rs7585583	5.64477e-18	-0.602333	-0.919183	6.52837e-05	-0.489898	-0.929769	0.000148111	-0.815976	-0.943197
233924581	rs12994169	5.26514e-18	-0.68208	-0.909058	6.07095e-05	-0.572538	-0.919772	0.000138913	-0.889921	-0.933364
233924603	rs35140857	5.16077e-18	-0.662822	-0.948338	5.9578e-05	-0.552574	-0.958549	0.000136123	-0.872078	-0.971494
233924649	rs34177313	9.74984e-17	2.19616	-0.868571	0.000202458	0.562035	-0.849914	0.000416228	0.112939	-0.838838
233924923	rs4073603	8.03506e-17	2.06837	-0.934214	0.000159955	0.397954	-0.921469	0.000323169	-0.0624059	-0.91655
233924931	rs70958389	6.90209e-18	-2.81406e-10	-1.32042	7.22976e-05	-2.81406e-10	-1.31762	0.000231005	-2.81406e-10	-1.31469
233924940	rs70958390	6.80746e-18	-2.81406e-10	-1.33423	7.1221e-05	-2.81406e-10	-1.33262	0.000227298	-2.81406e-10	-1.33087
233925166	rs1141328	6.30943e-18	-0.496065	-0.914136	7.41229e-05	-0.3679	-0.924785	0.00016703	-0.700665	-0.938296
233925406	rs34218488	6.18443e-18	-0.541248	-0.888964	7.49081e-05	-0.382223	-0.899925	0.000169089	-0.712873	-0.913837
233925491	rs4246649	1.64926e-18	-1.41868	-1.33324	8.56714e-06	-2.11687	-1.3336	2.71824e-05	-2.11939	-1.33517
233925660	rs139477938	7.32786e-18	-2.81406e-10	-1.26056	7.64569e-05	-2.81406e-10	-1.26168	0.000243705	-2.81406e-10	-1.26117
233926121	rs6759288	9.17734e-18	-2.81406e-10	-1.03551	9.66905e-05	-2.81406e-10	-1.0269	0.000311602	-2.81406e-10	-1.01541
233926182	rs77391586	4.37811e-17	0.526957	-2.48588e-10	0.000154396	-0.55889	-2.48588e-10	0.000434898	-0.682021	-2.48588e-10
233926201	rs4973063	5.92898e-18	-0.558258	-0.914136	7.12543e-05	-0.407369	-0.924785	0.000162361	-0.729013	-0.938296
233926274	rs6759511	7.6123e-17	2.05101	-0.9709	0.000187885	0.595556	-0.958138	0.00038739	0.155107	-0.952809
233926557	rs11888284	9.29958e-18	-2.81406e-10	-1.02228	9.79964e-05	-2.81406e-10	-1.01348	0.000315886	-2.81406e-10	-1.00175
233927628	rs80235131	4.19926e-18	-1.81734	-2.48588e-10	3.23905e-05	-2.12054	-2.48588e-10	0.000104336	-2.10952	-2.48588e-10
233928505	rs55927843	6.94793e-18	-2.81406e-10	-1.3138	7.28081e-05	-2.81406e-10	-1.31058	0.000232731	-2.81406e-10	-1.30725
233928578	rs138988185	7.6851e-18	-1.21296	-2.48588e-10	6.00022e-05	-1.50403	-2.48588e-10	0.000192487	-1.4971	-2.48588e-10
233928776	rs4439944	1.45132e-16	2.71775	-0.992352	0.000716836	1.95603	-0.97959	0.00120779	1.31742	-0.978012
233929283	rs3935584	2.57406e-17	0.858617	-0.862793	0.000252553	0.777986	-0.844773	0.000521864	0.331487	-0.831213
233929478	rs112239071	3.74044e-18	-1.93304	-2.48588e-10	3.19289e-05	-2.1349	-2.48588e-10	0.000101469	-2.13738	-2.48588e-10
233929510	rs4257390	1.27828e-17	0.544803	-1.24895	0.000107629	0.324325	-1.24405	0.000228926	-0.085238	-1.23849
233929545	rs4073363	1.17677e-17	0.157926	-0.944811	0.000109972	0.0327439	-0.930928	0.000254461	-0.301628	-0.916356
233929720	rs4075306	1.06443e-18	-1.90449	-1.28532	9.55846e-06	-2.04822	-1.29276	3.00604e-05	-2.05384	-1.30008
233929906	rs3935583	1.80699e-18	-1.34884	-1.31174	1.60453e-05	-1.51052	-1.31247	4.32831e-05	-1.67364	-1.31574
233929907	rs4075305	9.54291e-18	-2.81406e-10	-0.996448	0.000100573	-2.81406e-10	-0.987531	0.000323598	-2.81406e-10	-0.977631
233929975	rs73998438	3.12731e-18	-2.11207	-2.48588e-10	4.23418e-05	-1.85263	-2.48588e-10	0.000121523	-1.95703	-2.48588e-10
233930081	rs4581888	7.51426e-18	-2.02573	0.790288	9.1801e-05	-1.84415	0.765365	0.000256571	-2.02398	0.814254
233930577	rs11673758	1.643e-18	-1.77331	-0.982415	1.90819e-05	-1.66704	-0.982625	5.84532e-05	-1.68685	-1.00206
233930662	rs5021550	1.00458e-18	-1.927	-1.32068	1.00084e-05	-1.9749	-1.32009	2.99807e-05	-2.03915	-1.31743
233930698	rs11677752	3.92805e-18	-0.843646	-1.04046	2.81699e-05	-1.21966	-1.0405	7.98738e-05	-1.31803	-1.05866
233930707	rs189992347	7.21012e-18	-2.81406e-10	-1.27676	7.56663e-05	-2.81406e-10	-1.27208	0.000242162	-2.81406e-10	-1.26753
233930913	rs55749303	1.52027e-18	-2.14337	-0.68999	2.35997e-05	-1.75809	-0.679086	7.22317e-05	-1.8079	-0.669354
233930957	rs72982218	1.20793e-17	-2.81406e-10	-0.760754	0.000127615	-2.81406e-10	-0.749395	0.000409969	-2.81406e-10	-0.741052
233930978	rs74444807	7.21858e-18	-2.81406e-10	-1.27559	7.62438e-05	-2.81406e-10	-1.26447	0.000241744	-2.81406e-10	-1.26926
233931001	rs72982221	1.20517e-17	-2.81406e-10	-0.763037	0.000127321	-2.81406e-10	-0.751701	0.000409018	-2.81406e-10	-0.743374
233931051	rs4973064	1.04015e-18	-1.89169	-1.32119	9.49071e-06	-2.02631	-1.32178	2.9297e-05	-2.05522	-1.32443
233931276	rs72982225	1.19476e-17	-2.81406e-10	-0.771717	0.00012621	-2.81406e-10	-0.760465	0.000405424	-2.81406e-10	-0.752201
233931461	rs141425069	1.1718e-17	-2.81406e-10	-0.791119	0.000123761	-2.81406e-10	-0.780061	0.000397501	-2.81406e-10	-0.771936
233931523	rs72982227	1.18961e-17	-2.81406e-10	-0.776033	0.000125661	-2.81406e-10	-0.764824	0.000403648	-2.81406e-10	-0.756591
233931562	rs58913593	2.00078e-18	-1.31899	-1.23972	1.25399e-05	-1.82954	-1.23995	3.80119e-05	-1.86904	-1.25019
233931577	rs114586452	1.19747e-17	-2.81406e-10	-0.769449	0.000126499	-2.81406e-10	-0.758176	0.000406359	-2.81406e-10	-0.749895
233931602	rs72982230	1.17944e-17	-2.81406e-10	-0.784619	0.000124576	-2.81406e-10	-0.773496	0.000400138	-2.81406e-10	-0.765324
233931641	rs138952311	1.17442e-17	-2.81406e-10	-0.788889	0.00012404	-2.81406e-10	-0.777808	0.000398404	-2.81406e-10	-0.769668
233931646	rs4594431	2.99697e-18	-1.19538	-0.959261	2.03558e-05	-1.62927	-0.955776	5.74635e-05	-1.73565	-0.970337
233931672	rs60486020	2.85143e-18	-0.909119	-1.29531	1.5073e-05	-1.58896	-1.29655	4.65585e-05	-1.61213	-1.30429
233931706	rs4566354	9.82829e-19	-1.92918	-1.34038	9.08359e-06	-2.05152	-1.34042	2.82109e-05	-2.07695	-1.34047
233931807	rs116779412	1.16191e-17	-2.81406e-10	-0.799595	0.000122706	-2.81406e-10	-0.788622	0.000394088	-2.81406e-10	-0.78056
233931821	rs6717971	1.16943e-17	-2.81406e-10	-0.793143	0.000123508	-2.81406e-10	-0.782105	0.000396683	-2.81406e-10	-0.773995
233932086	rs6746785	1.04484e-17	-2.81406e-10	-0.905798	0.000110217	-2.81406e-10	-0.895955	0.000353689	-2.81406e-10	-0.888716
233932090	rs6704675	1.04297e-17	-2.81406e-10	-0.907584	0.000110019	-2.81406e-10	-0.897761	0.000353045	-2.81406e-10	-0.890537
233932360	rs6704948	1.00538e-17	-2.81406e-10	-0.944291	0.000106008	-2.81406e-10	-0.934891	0.000340072	-2.81406e-10	-0.927976
233932450	rs72982235	1.02202e-17	-2.81406e-10	-0.927878	0.000107783	-2.81406e-10	-0.918287	0.000345814	-2.81406e-10	-0.911231
233932489	rs72982236	1.02006e-17	-2.81406e-10	-0.929795	0.000107575	-2.81406e-10	-0.920226	0.000345139	-2.81406e-10	-0.913186
233932563	rs79550752	1.03705e-17	-2.81406e-10	-0.913278	0.000109387	-2.81406e-10	-0.903519	0.000351002	-2.81406e-10	-0.896342
233932614	rs77848417	1.04093e-17	-2.81406e-10	-0.909546	0.000109801	-2.81406e-10	-0.899745	0.00035234	-2.81406e-10	-0.892537
233932621	rs6747425	1.03189e-18	-2.12681	-1.09404	1.28104e-05	-1.94711	-1.10104	4.06126e-05	-1.9522	-1.10086
233932628	rs114979093	1.03908e-17	-2.81406e-10	-0.911325	0.000109603	-2.81406e-10	-0.901544	0.000351701	-2.81406e-10	-0.894351
233932658	rs72982239	1.02202e-17	-2.81406e-10	-0.927878	0.000107783	-2.81406e-10	-0.918287	0.000345814	-2.81406e-10	-0.911231
233932803	rs6721932	1.13051e-18	-2.12208	-1.0075	1.42351e-05	-1.93223	-1.01047	4.50708e-05	-1.9375	-1.0114
233932865	rs147209169	1.03705e-17	-2.81406e-10	-0.913278	0.000109387	-2.81406e-10	-0.903519	0.000351002	-2.81406e-10	-0.896342
233932898	rs78579916	3.65113e-18	-0.751888	-1.20532	1.78604e-05	-1.50835	-1.20747	5.52847e-05	-1.52341	-1.22123
233932903	rs6750656	1.09841e-18	-2.12827	-1.03012	1.36464e-05	-1.95196	-1.03298	4.3219e-05	-1.95698	-1.03388
233933077	rs140494190	9.70711e-18	-2.81406e-10	-0.979387	0.000102309	-2.81406e-10	-0.970411	0.000328104	-2.81406e-10	-0.963804
233933122	rs73094968	3.16978e-18	-0.868549	-1.23004	1.65184e-05	-1.56163	-1.2323	5.07759e-05	-1.58537	-1.24434
233933148	rs73094970	2.77544e-18	-0.99957	-1.23187	1.51092e-05	-1.64907	-1.23404	4.65272e-05	-1.67094	-1.24615
233933149	rs184732869	9.64077e-18	-2.81406e-10	-0.986245	0.000101601	-2.81406e-10	-0.977353	0.000325813	-2.81406e-10	-0.970808
233933288	rs141252012	7.14472e-18	-2.81406e-10	-1.28587	7.49544e-05	-2.81406e-10	-1.28153	0.000239807	-2.81406e-10	-1.2773
233933300	rs145004143	7.16145e-18	-2.81406e-10	-1.28353	7.51367e-05	-2.81406e-10	-1.2791	0.00024041	-2.81406e-10	-1.27479
233933419	rs6722679	2.26727e-18	-1.29688	-1.13679	1.40679e-05	-1.81739	-1.13712	4.16436e-05	-1.8787	-1.14929
233933427	rs12694924	2.4129e-18	-1.34746	-1.02396	2.48923e-05	-1.35447	-1.02938	7.49983e-05	-1.39335	-1.04632
233933465	rs72982242	9.25307e-18	-2.81406e-10	-1.02729	9.7464e-05	-2.81406e-10	-1.01893	0.000312426	-2.81406e-10	-1.01277
233933689	rs72982244	9.26727e-18	-2.81406e-10	-1.02576	9.76156e-05	-2.81406e-10	-1.01737	0.000312916	-2.81406e-10	-1.0112
233933805	rs28649756	8.82567e-19	-2.14419	-1.23297	1.02323e-05	-2.03552	-1.23734	3.05981e-05	-2.09661	-1.23958
233933846	rs55816734	9.29728e-18	-2.81406e-10	-1.02252	9.79358e-05	-2.81406e-10	-1.0141	0.000313953	-2.81406e-10	-1.00789
233933897	rs28605384	8.90859e-19	-2.12251	-1.2453	1.07646e-05	-1.97258	-1.24957	3.45707e-05	-1.96324	-1.25088
233934008	rs55827216	9.23249e-18	-2.81406e-10	-1.02952	9.72444e-05	-2.81406e-10	-1.02118	0.000311715	-2.81406e-10	-1.01504
233934060	rs56359974	9.22342e-18	-2.81406e-10	-1.0305	9.71476e-05	-2.81406e-10	-1.02218	0.000311402	-2.81406e-10	-1.01605
233934575	rs4973599	3.02517e-18	-2.14528	-2.48588e-10	4.51259e-05	-1.78895	-2.48588e-10	0.000135645	-1.84709	-2.48588e-10
233934598	rs4973065	1.46137e-18	-1.9661	-0.906776	1.64567e-05	-1.88538	-0.9123	5.17245e-05	-1.87767	-0.933534
233934816	rs74430669	3.02507e-18	-2.14531	-2.48588e-10	4.5352e-05	-1.78395	-2.48588e-10	0.000136266	-1.84252	-2.48588e-10
233934884	rs117035829	6.92473e-18	-2.81406e-10	-1.31715	7.21035e-05	-2.81406e-10	-1.32031	0.000228586	-2.81406e-10	-1.32522
233934971	rs148152421	1.37465e-17	-2.81406e-10	-0.631459	0.000145935	-2.81406e-10	-0.615249	0.000472466	-2.81406e-10	-0.599167
233934999	rs74492598	3.02517e-18	-2.14528	-2.48588e-10	4.51259e-05	-1.78895	-2.48588e-10	0.000135645	-1.84709	-2.48588e-10
233935441	rs12617651	8.90453e-19	-2.13706	-1.23121	1.01693e-05	-2.04307	-1.23597	3.08276e-05	-2.09077	-1.23795
233935446	rs6759488	1.32569e-18	-2.13717	-0.833144	1.43714e-05	-2.10153	-0.83164	4.60128e-05	-2.10158	-0.826634
233935491	rs12617622	8.84337e-19	-2.13841	-1.23676	1.00651e-05	-2.04794	-1.24139	3.05539e-05	-2.09431	-1.24333
233935616	rs6717732	8.49634e-18	-2.81406e-10	-1.11261	8.9384e-05	-2.81406e-10	-1.10547	0.00028627	-2.81406e-10	-1.1002
233935860	rs138025471	7.4276e-18	-2.81406e-10	-1.24704	7.80244e-05	-2.81406e-10	-1.24139	0.000249937	-2.81406e-10	-1.23593
233935944	rs143388546	1.18197e-17	-2.81406e-10	-0.782481	0.00012572	-2.81406e-10	-0.764356	0.000402822	-2.81406e-10	-0.758638
233936225	rs6734548	8.73685e-19	-2.13241	-1.25487	1.0088e-05	-2.02798	-1.25908	3.04683e-05	-2.07961	-1.26083
233936817	rs76251194	3.02569e-18	-2.14511	-2.48588e-10	4.46817e-05	-1.79885	-2.48588e-10	0.000134423	-1.85614	-2.48588e-10
233937896	rs72982255	4.22412e-18	-1.82729	0.0158539	3.8225e-05	-1.95866	0.00374003	0.000127494	-1.9918	0.0827423
233938124	rs180741169	7.18184e-18	-2.81406e-10	-1.28069	7.53587e-05	-2.81406e-10	-1.27615	0.000241145	-2.81406e-10	-1.27174
233938676	rs56065581	9.28714e-19	-2.11387	-1.21233	1.08468e-05	-1.99692	-1.21762	3.2635e-05	-2.0521	-1.21964
233938779	rs78422826	3.04071e-18	-2.14016	-2.48588e-10	5.23789e-05	-1.63991	-2.48588e-10	0.000153288	-1.72482	-2.48588e-10
233938993	rs74602155	1.08873e-18	-2.03298	-1.13425	1.56943e-05	-1.70992	-1.13519	4.57692e-05	-1.80058	-1.13295
233939343	rs79639727	3.0568e-18	-2.13488	-2.48588e-10	4.3225e-05	-1.83199	-2.48588e-10	0.000130147	-1.88847	-2.48588e-10
233939615	rs4586623	2.49072e-18	-1.91385	-0.425819	2.11213e-05	-2.11545	-0.432683	6.64639e-05	-2.09828	-0.462198
233940025	rs4597514	2.30242e-18	-1.86696	-0.55133	1.94495e-05	-2.07259	-0.557995	6.21729e-05	-2.04307	-0.584146
233940329	rs74269688	3.16918e-18	-0.993175	-1.1056	6.61927e-05	-0.296042	-1.1098	0.000181268	-0.427986	-1.12917
233940951	rs11674113	4.55894e-18	-1.73516	-2.48588e-10	3.59784e-05	-2.01549	-2.48588e-10	0.000119608	-1.97291	-2.48588e-10
233941388	rs11674347	3.10909e-18	-1.00615	-1.11176	1.77067e-05	-1.61045	-1.11402	5.38665e-05	-1.64053	-1.1301
233942136	rs113088907	3.05182e-18	-2.13651	-2.48588e-10	4.36321e-05	-1.82262	-2.48588e-10	0.000131258	-1.87997	-2.48588e-10
233942452	rs117260912	1.7721e-17	-2.81406e-10	-0.377497	0.000186643	-2.81406e-10	-0.369214	0.00061287	-2.81406e-10	-0.33898
233942637	rs75880280	1.41968e-18	-1.74209	-1.15973	1.16074e-05	-1.98027	-1.1665	3.7096e-05	-1.97563	-1.16799
233942699	rs7598195	3.04655e-18	-2.13824	-2.48588e-10	3.45328e-05	-2.0565	-2.48588e-10	0.000104492	-2.10802	-2.48588e-10
233942733	rs4383322	4.01754e-18	-0.864892	-0.996683	2.28117e-05	-1.47124	-0.999902	6.78701e-05	-1.52567	-1.01387
233943030	rs80146450	1.43257e-18	-1.72336	-1.16941	1.16371e-05	-1.96821	-1.176	3.71987e-05	-1.96341	-1.17745
233943293	rs6708049	4.00344e-18	-1.02846	-0.836629	2.38688e-05	-1.58922	-0.836621	7.058e-05	-1.65336	-0.847023
233943347	rs74645168	3.6075e-18	-0.951167	-1.01806	1.92755e-05	-1.61935	-1.02023	5.9947e-05	-1.63067	-1.03301
233943350	rs146002464	8.07333e-18	-2.81406e-10	-1.16368	8.49851e-05	-2.81406e-10	-1.15593	0.00027277	-2.81406e-10	-1.14851
233943708	rs35350746	2.39591e-17	0.827884	-0.903782	0.000204993	0.635605	-0.911041	0.000403917	0.163274	-0.919199
233943787	rs7601830	8.99473e-18	-2.81406e-10	-1.05561	9.47064e-05	-2.81406e-10	-1.04763	0.000303501	-2.81406e-10	-1.04175
233943999	rs13419542	3.02515e-18	-2.14528	-2.48588e-10	3.64113e-05	-2.00353	-2.48588e-10	0.000108376	-2.07153	-2.48588e-10
233944310	rs4315512	3.30006e-18	-2.05831	-2.48588e-10	3.63203e-05	-2.00603	-2.48588e-10	0.000147224	-1.76518	-2.48588e-10
233944468	rs10199700	1.64915e-18	-1.79252	-0.959459	1.41289e-05	-1.97904	-0.971154	5.2777e-05	-1.80403	-0.987031
233944570	rs76880823	4.62713e-18	-0.805162	-0.915147	2.15107e-05	-1.61347	-0.916389	6.98935e-05	-1.57511	-0.935049
233944676	rs79132182	3.89e-18	-1.02366	-0.870181	1.84879e-05	-1.80934	-0.871955	5.89761e-05	-1.78747	-0.892527
233944987	rs13017117	5.01859e-18	-1.6391	-2.48588e-10	9.01484e-05	-1.09695	-2.48588e-10	0.000358576	-0.874992	-2.48588e-10
233945017	rs4246650	8.91422e-19	-2.03235	-1.33483	9.41742e-06	-2.02047	-1.33538	2.91983e-05	-2.04881	-1.33421
233945320	rs4603757	9.26547e-19	-1.99552	-1.33302	9.96172e-06	-1.96582	-1.33384	3.0846e-05	-1.99529	-1.33284
233945321	rs76269059	1.34625e-18	-1.8545	-1.10043	1.26604e-05	-1.9809	-1.07903	4.12864e-05	-1.96672	-1.06988
233945544	rs80176476	3.04173e-18	-2.13982	-2.48588e-10	3.64267e-05	-2.00311	-2.48588e-10	0.000113432	-2.02593	-2.48588e-10
233945565	rs7425956	3.64512e-17	-0.265174	0.608903	0.000203702	-0.872831	0.591081	0.000830034	-0.720211	0.684544
233945615	rs7606583	1.27542e-18	-2.03604	-0.972935	1.46039e-05	-1.95239	-0.964727	6.0509e-05	-1.69696	-0.957383
233945802	rs9679425	3.91416e-17	-0.22037	0.63531	0.00021699	-0.835925	0.617367	0.000886623	-0.68117	0.711457
233946500	rs7583618	1.08505e-18	-1.89481	-1.2758	1.24935e-05	-1.80037	-1.27283	3.80299e-05	-1.85204	-1.26672
233946936	rs4260233	1.56513e-18	-1.59778	-1.2065	1.45134e-05	-1.71968	-1.20366	4.08402e-05	-1.8748	-1.17266
233946937	rs4335936	1.61117e-18	-1.56875	-1.20654	1.53714e-05	-1.66204	-1.20386	4.28341e-05	-1.82698	-1.17282
233946995	rs75008620	3.4369e-18	-2.01768	-2.48588e-10	3.35392e-05	-2.0857	-2.48588e-10	0.000109851	-2.05801	-2.48588e-10
233947361	rs73094988	7.22666e-18	-0.692257	-0.582212	2.97051e-05	-1.62584	-0.58125	9.52911e-05	-1.59153	-0.608671
233948264	rs4075111	1.54261e-18	-1.76765	-1.05112	1.40976e-05	-1.91001	-1.0424	4.8561e-05	-1.83931	-1.035
233948504	rs144237911	6.89202e-18	-2.81406e-10	-1.32188	7.21494e-05	-2.81406e-10	-1.31967	0.000230589	-2.81406e-10	-1.3165
233948560	rs4353640	1.24642e-18	-1.84655	-1.18542	1.24308e-05	-1.89547	-1.18276	3.57832e-05	-2.03108	-1.14857
233948817	rs6731994	8.66245e-19	-2.05552	-1.34031	1.13124e-05	-1.83215	-1.34036	3.40692e-05	-1.88866	-1.34008
233948970	rs35954034	8.91325e-18	-1.06471	-2.48588e-10	0.000156789	-0.543506	-2.48588e-10	0.000503165	-0.536215	-2.48588e-10
233949255	rs13387054	1.15504e-18	-1.85278	-1.25533	9.78784e-06	-2.06451	-1.25276	3.12885e-05	-2.08372	-1.23017
233949819	rs117921421	6.95803e-18	-2.81406e-10	-1.31235	7.33934e-05	-2.81406e-10	-1.30258	0.000232936	-2.81406e-10	-1.30637
233949953	rs13002150	3.27019e-18	-2.0674	-2.48588e-10	3.4702e-05	-2.05161	-2.48588e-10	0.000118969	-1.97827	-2.48588e-10
233949973	rs114306516	3.16091e-18	-2.10138	-2.48588e-10	3.23942e-05	-2.12043	-2.48588e-10	0.000105887	-2.09476	-2.48588e-10
233950001	rs56404114	7.50478e-18	-1.39018	0.153474	4.04209e-05	-2.03925	0.140182	0.000156614	-1.91818	0.214836
233950265	rs4356648	4.8447e-18	-1.50087	-0.173488	2.77402e-05	-2.08449	-0.191033	0.000104705	-1.97361	-0.132377
233950732	rs7608422	1.21204e-18	-1.91395	-1.14599	1.068e-05	-2.09221	-1.13783	3.4696e-05	-2.11096	-1.09955
233951545	rs150294426	8.26152e-18	-2.81406e-10	-1.14064	8.70083e-05	-2.81406e-10	-1.13241	0.00027939	-2.81406e-10	-1.12452
233952123	rs112925323	7.50647e-18	-2.81406e-10	-1.23648	7.88771e-05	-2.81406e-10	-1.23052	0.000252741	-2.81406e-10	-1.22477
233952847	rs3922950	2.05965e-17	-0.606776	0.379653	0.000103117	-1.32361	0.361062	0.000455624	-1.08246	0.446991
233953145	rs116573286	3.69506e-18	-1.94525	-2.48588e-10	3.37533e-05	-2.07933	-2.48588e-10	0.000106828	-2.08592	-2.48588e-10
233953421	rs6712404	1.28175e-18	-1.69384	-1.31018	2.3367e-05	-1.1353	-1.31178	7.22069e-05	-1.16938	-1.30821
233953456	rs78453929	1.27236e-18	-1.67493	-1.33644	2.34361e-05	-1.10712	-1.33701	7.22225e-05	-1.14167	-1.33571
233953666	rs7590141	5.0432e-18	-1.46845	-0.165754	2.84255e-05	-2.06795	-0.183172	0.000107879	-1.95144	-0.124686
233953904	rs150614592	7.40278e-18	-2.81406e-10	-1.25039	7.77558e-05	-2.81406e-10	-1.24484	0.000249053	-2.81406e-10	-1.23947
233953940	rs7566856	2.15878e-17	-0.636444	0.456326	0.000115747	-1.28585	0.438842	0.000511917	-1.04683	0.52786
233954045	rs144914487	8.01612e-18	-2.81406e-10	-1.17079	8.43698e-05	-2.81406e-10	-1.1632	0.000270755	-2.81406e-10	-1.15592
233954350	rs7581229	7.56509e-18	-2.81406e-10	-1.2287	7.95101e-05	-2.81406e-10	-1.22253	0.000254821	-2.81406e-10	-1.21657
233954382	rs76591378	4.43668e-18	-1.76234	-2.48588e-10	3.20415e-05	-2.13138	-2.48588e-10	0.000105008	-2.10309	-2.48588e-10
233954567	rs191127383	1.27572e-17	-2.81406e-10	-0.706152	0.000133429	-2.81406e-10	-0.704842	0.000445221	-2.81406e-10	-0.658563
233954969	rs12233023	3.36771e-18	-1.34568	-0.692335	2.0441e-05	-1.86845	-0.712414	7.35336e-05	-1.77924	-0.68015
233955723	rs4335931	6.66152e-17	0.15458	0.792107	0.000265226	-0.790659	0.77283	0.00186161	-0.0986566	0.870719
233955858	rs11678263	1.2685e-18	-1.70684	-1.30757	2.29741e-05	-1.15481	-1.30924	7.10272e-05	-1.18855	-1.30552
233955975	rs146741135	7.18836e-18	-2.81406e-10	-1.27978	7.54297e-05	-2.81406e-10	-1.27521	0.00024138	-2.81406e-10	-1.27076
233955996	rs77827509	1.09383e-17	-2.81406e-10	-0.859972	0.000113494	-2.81406e-10	-0.866663	0.00036527	-2.81406e-10	-0.856496
233956301	rs150347045	7.72294e-18	-2.81406e-10	-1.20805	8.1213e-05	-2.81406e-10	-1.20133	0.00026041	-2.81406e-10	-1.19488
233956418	rs35481789	1.90443e-18	-1.43145	-1.17661	2.0042e-05	-1.42999	-1.17059	6.21192e-05	-1.49412	-1.13396
233956424	rs57905758	1.15203e-18	-2.1444	-0.966322	1.28352e-05	-2.09421	-0.95201	3.96308e-05	-2.13815	-0.939376
233956621	rs138060082	6.96236e-18	-2.81406e-10	-1.31173	7.29559e-05	-2.81406e-10	-1.30855	0.000233157	-2.81406e-10	-1.30542
233956969	rs143309176	6.9366e-18	-2.81406e-10	-1.31543	7.26711e-05	-2.81406e-10	-1.31247	0.000232201	-2.81406e-10	-1.30953
233957043	rs115228258	1.8227e-17	-0.349343	-2.48588e-10	5.74333e-05	-1.54779	-2.48588e-10	0.000242596	-1.26573	-2.48588e-10
233957253	rs6756729	5.39475e-18	-1.58674	0.0199176	3.40879e-05	-2.07694	0.00747212	0.000127243	-1.98944	0.0784085
233957294	rs142032579	6.98465e-18	-2.81406e-10	-1.30853	7.32018e-05	-2.81406e-10	-1.30519	0.000233979	-2.81406e-10	-1.3019
233957372	rs10933428	5.15062e-18	-1.58674	-0.0263925	3.25435e-05	-2.07694	-0.0388903	0.000121368	-1.98944	0.0311339
233957464	rs10201551	1.02381e-18	-2.09774	-1.13097	1.38458e-05	-1.85061	-1.11982	3.99179e-05	-1.95822	-1.11209
233957816	rs149829075	7.40885e-18	-2.81406e-10	-1.24957	7.78215e-05	-2.81406e-10	-1.24399	0.000249269	-2.81406e-10	-1.2386
233957827	rs6746738	3.38722e-18	-1.55072	-0.481517	3.31372e-05	-1.62111	-0.476645	0.00015022	-1.27613	-0.468903
233958490	rs79118474	7.83115e-18	-2.81406e-10	-1.19414	8.25283e-05	-2.81406e-10	-1.18527	0.000264972	-2.81406e-10	-1.17751
233958690	rs6437088	9.72808e-19	-1.96579	-1.31402	9.8995e-06	-1.9939	-1.31203	2.94892e-05	-2.07396	-1.29915
233959271	rs7423246	3.56731e-18	-1.28749	-0.692948	2.13074e-05	-1.81768	-0.721675	0.000121379	-1.2124	-0.745816
233959384	rs12694925	3.61709e-18	-1.27363	-0.692948	2.14911e-05	-1.80909	-0.721675	0.000123146	-1.19795	-0.745816
233959439	rs4284824	3.56731e-18	-1.28749	-0.692948	2.13074e-05	-1.81768	-0.721675	0.000121379	-1.2124	-0.745816
233959605	rs4289181	3.57105e-18	-1.30123	-0.678157	2.14321e-05	-1.82615	-0.707366	0.000121047	-1.22674	-0.734222
233959770	rs74775430	1.12793e-17	-0.829276	-2.48588e-10	3.70613e-05	-1.98584	-2.48588e-10	0.000131709	-1.87654	-2.48588e-10
233960006	rs6711326	3.75764e-18	-1.27363	-0.654828	2.23074e-05	-1.80909	-0.684398	0.00012773	-1.19795	-0.709262
233960271	rs6740376	3.80495e-18	-1.27363	-0.642315	2.25821e-05	-1.80909	-0.672156	0.000129273	-1.19795	-0.697254
233960288	rs6740385	3.88415e-18	-1.25966	-0.635683	2.29277e-05	-1.8004	-0.665667	0.000132007	-1.18339	-0.690887
233960535	rs9288678	3.91012e-18	-1.25966	-0.629019	2.30777e-05	-1.8004	-0.659146	0.000132855	-1.18339	-0.684489
233960592	rs12474242	3.98954e-18	-1.24558	-0.622993	2.34196e-05	-1.79159	-0.653249	0.000135601	-1.16871	-0.678703
233960673	rs139059104	9.15254e-18	-2.81406e-10	-1.03821	9.6078e-05	-2.81406e-10	-1.03325	0.000309702	-2.81406e-10	-1.02152
233960940	rs112703627	3.09342e-18	-2.12297	-2.48588e-10	3.55033e-05	-2.02878	-2.48588e-10	0.000113914	-2.02169	-2.48588e-10
233961088	rs149112829	9.03656e-18	-2.81406e-10	-1.05097	9.48505e-05	-2.81406e-10	-1.04611	0.00030567	-2.81406e-10	-1.03463
233961160	rs13005673	9.12355e-19	-2.02177	-1.3222	9.32741e-06	-2.04492	-1.32054	2.82232e-05	-2.10743	-1.30955
233961348	rs6723093	4.63603e-18	-1.25149	-0.466895	2.81764e-05	-1.76189	-0.498031	0.000162898	-1.14248	-0.521525
233961430	rs75871290	2.22566e-18	-1.60355	-0.848646	1.33236e-05	-2.13532	-0.873556	5.09314e-05	-1.93433	-0.892326
233961475	rs6723294	4.36201e-18	-1.18958	-0.589734	2.50671e-05	-1.75616	-0.62069	0.00014841	-1.11041	-0.646745
233961553	rs141625372	7.36715e-18	-2.81406e-10	-1.25522	7.71569e-05	-2.81406e-10	-1.25257	0.000247371	-2.81406e-10	-1.24625
233961590	rs75417722	4.21064e-18	-1.81463	-2.48588e-10	3.91147e-05	-1.93191	-2.48588e-10	0.000131007	-1.88188	-2.48588e-10
233961685	rs4973602	4.6804e-18	-1.1602	-0.548663	2.6592e-05	-1.73733	-0.580465	0.000159181	-1.07985	-0.607244
233961776	rs4973069	4.6804e-18	-1.1602	-0.548663	2.6592e-05	-1.73733	-0.580465	0.000159181	-1.07985	-0.607244
233961781	rs76453711	4.77079e-18	-1.68973	-2.48588e-10	4.20803e-05	-1.85883	-2.48588e-10	0.000184598	-1.53895	-2.48588e-10
233962046	rs4973605	4.89361e-18	-1.14534	-0.518977	2.76406e-05	-1.72775	-0.551375	0.000166346	-1.06439	-0.578667
233962089	rs4973606	4.9292e-18	-1.14534	-0.511731	2.78376e-05	-1.72775	-0.544273	0.000167511	-1.06439	-0.571688
233962410	rs4973607	5.07207e-18	-1.14534	-0.483159	2.86283e-05	-1.72775	-0.516262	0.000172187	-1.06439	-0.54416
233962515	rs6437089	5.18355e-18	-1.1602	-0.446557	2.93916e-05	-1.73733	-0.480367	0.000175636	-1.07985	-0.508871
233962551	rs6437090	2.39063e-18	-1.92677	-0.453923	2.45222e-05	-1.943	-0.455832	9.85031e-05	-1.69499	-0.472056
233962659	rs6727609	2.44989e-17	-0.9012	0.847581	0.000104444	-1.77534	0.825573	0.000582189	-1.30447	0.914135
233962874	rs6437091	4.77705e-18	-1.18958	-0.498844	2.74115e-05	-1.75616	-0.531286	0.000161972	-1.11041	-0.559298
233962892	rs7594542	4.7848e-18	-1.17494	-0.511857	2.72897e-05	-1.7468	-0.545099	0.000162065	-1.09518	-0.573951
233962977	rs6437092	3.53925e-18	-1.51838	-0.469949	2.27059e-05	-1.97332	-0.502463	0.000115567	-1.4776	-0.529683
233963040	rs6437093	4.80955e-18	-1.20218	-0.479464	2.77275e-05	-1.76419	-0.511798	0.000163162	-1.12352	-0.538865
233963091	rs6437094	4.83424e-18	-1.1842	-0.492318	2.73377e-05	-1.76395	-0.526193	0.000161305	-1.11814	-0.555696
233963102	rs6437095	5.06011e-18	-1.14582	-0.485034	2.68069e-05	-1.7907	-0.519056	0.000161619	-1.12321	-0.548689
233963212	rs6437096	4.58617e-18	-1.21503	-0.51417	2.65466e-05	-1.77234	-0.547169	0.000155185	-1.1369	-0.575614
233963250	rs6437097	4.81249e-18	-1.18779	-0.493238	2.75701e-05	-1.75502	-0.526657	0.000162896	-1.10855	-0.555471
233963409	rs146203233	4.15045e-18	-1.82903	-2.48588e-10	9.9584e-05	-0.997409	-2.48588e-10	0.000253796	-1.2206	-2.48588e-10
233963437	rs72984219	8.37162e-19	-2.13599	-1.29399	1.0684e-05	-1.93979	-1.28987	3.10294e-05	-2.0353	-1.2869
233963792	rs10195662	7.83997e-18	-1.26547	0.0724564	4.10884e-05	-1.91703	0.0343418	0.000222962	-1.34935	-0.000782792
233963801	rs10195664	7.52395e-18	-1.27171	0.0375537	3.89712e-05	-1.9355	-8.39311e-05	0.000207114	-1.3891	-0.0347631
233963969	rs4973608	3.83742e-18	-1.90745	-2.48588e-10	3.596e-05	-2.016	-2.48588e-10	0.00014228	-1.79934	-2.48588e-10
233964332	rs78931617	7.52706e-18	-2.81406e-10	-1.23374	7.92442e-05	-2.81406e-10	-1.22588	0.000255042	-2.81406e-10	-1.21571
233964559	rs111374599	9.43325e-18	-2.81406e-10	-1.00801	0.000100461	-2.81406e-10	-0.988637	0.000323793	-2.81406e-10	-0.977027
233964610	rs12475023	3.99537e-18	-0.5681	-1.29901	0.000109416	0.392358	-1.29561	0.000260022	0.0909037	-1.28727
233964632	rs4973609	9.02185e-19	-2.08394	-1.27124	1.11888e-05	-1.91464	-1.26886	2.96709e-05	-2.08811	-1.27886
233964985	rs57371118	1.12739e-17	-0.829759	-2.48588e-10	0.000103118	-0.962539	-2.48588e-10	0.000431987	-0.688737	-2.48588e-10
233965459	rs56159726	1.02546e-18	-1.88698	-1.34012	1.12137e-05	-1.84115	-1.34012	3.20243e-05	-1.95038	-1.34026
233965933	rs143871857	9.99964e-18	-0.949697	-2.48588e-10	7.22357e-05	-1.31848	-2.48588e-10	0.000289282	-1.08973	-2.48588e-10
233966198	rs74367325	1.19168e-18	-1.73698	-1.33991	1.39954e-05	-1.61954	-1.34014	3.87542e-05	-1.75947	-1.34042
233966722	rs61591958	1.18726e-18	-1.7404	-1.3402	1.39383e-05	-1.62343	-1.34034	3.86235e-05	-1.7628	-1.34047
233966850	rs74461644	1.23084e-18	-1.706	-1.33855	1.45118e-05	-1.58447	-1.33898	3.99717e-05	-1.72935	-1.33961
233967330	rs139770064	1.22871e-18	-1.706	-1.34028	1.44912e-05	-1.58447	-1.3404	3.99372e-05	-1.72935	-1.34048
233967367	rs111935646	9.77807e-18	-0.972103	-2.48588e-10	6.53396e-05	-1.41881	-2.48588e-10	0.000274746	-1.14129	-2.48588e-10
233967405	rs150993831	4.12515e-18	-1.83514	-2.48588e-10	3.8157e-05	-1.9567	-2.48588e-10	0.000123231	-1.94307	-2.48588e-10
233967428	rs181929486	4.02535e-18	-1.85963	-2.48588e-10	3.74394e-05	-1.97569	-2.48588e-10	0.00012083	-1.96275	-2.48588e-10
233967933	rs75042535	3.28933e-18	-2.06156	-2.48588e-10	3.24892e-05	-2.1175	-2.48588e-10	0.000104064	-2.11212	-2.48588e-10
233967953	rs185220258	3.12481e-18	-2.11287	-2.48588e-10	3.5326e-05	-2.03379	-2.48588e-10	0.000119444	-1.97429	-2.48588e-10
233968030	rs76116774	3.19014e-18	-2.09218	-2.48588e-10	3.19679e-05	-2.13368	-2.48588e-10	0.000102209	-2.13011	-2.48588e-10
233968153	rs9288684	3.1893e-18	-0.760642	-1.3318	3.03483e-05	-0.852224	-1.33345	0.000101124	-0.806084	-1.3347
233968240	rs61669959	1.02528e-17	-0.924695	-2.48588e-10	6.78301e-05	-1.3814	-2.48588e-10	0.000287074	-1.09739	-2.48588e-10
233968363	rs116764395	4.67285e-18	-1.71048	-2.48588e-10	4.39693e-05	-1.81492	-2.48588e-10	0.000158875	-1.68901	-2.48588e-10
233968816	rs12475493	6.00347e-17	-2.81406e-10	0.842677	0.000663614	-2.81406e-10	0.89929	0.00258813	-2.81406e-10	1.10156
233969381	rs67588496	5.09517e-18	-1.62395	-2.48588e-10	3.22311e-05	-2.12548	-2.48588e-10	0.000111911	-2.03943	-2.48588e-10
233969443	rs9752615	1.07968e-18	-1.83793	-1.33765	1.20842e-05	-1.76988	-1.33663	3.76749e-05	-1.79277	-1.33537
233969691	rs138481198	5.3566e-18	-1.57392	-2.48588e-10	3.69681e-05	-1.98835	-2.48588e-10	0.00010677	-2.08646	-2.48588e-10
233969889	rs9750891	9.61729e-19	-2.01527	-1.27599	1.05476e-05	-1.96392	-1.27859	3.13164e-05	-2.03109	-1.28189
233969962	rs114546788	1.11951e-17	-2.81406e-10	-0.836771	0.000118912	-2.81406e-10	-0.820025	0.000381856	-2.81406e-10	-0.81209
233970416	rs142175689	7.56728e-18	-2.81406e-10	-1.22841	7.96481e-05	-2.81406e-10	-1.22079	0.000255486	-2.81406e-10	-1.21397
233970499	rs61068452	9.98978e-19	-1.93091	-1.32236	8.6894e-06	-2.11094	-1.32537	2.90144e-05	-2.06265	-1.32669
233970817	rs60178340	1.00928e-18	-2.10795	-1.13506	1.02806e-05	-2.14383	-1.12432	3.30338e-05	-2.1404	-1.1192
233971585	rs111564686	1.1448e-17	-2.81406e-10	-0.814434	0.000121643	-2.81406e-10	-0.797323	0.00039069	-2.81406e-10	-0.789218
233971739	rs112964319	3.45533e-18	-2.01233	-2.48588e-10	5.68874e-05	-1.55734	-2.48588e-10	0.000195175	-1.48324	-2.48588e-10
233971804	rs115107477	3.18777e-18	-2.09292	-2.48588e-10	3.21405e-05	-2.12829	-2.48588e-10	0.00010265	-2.12581	-2.48588e-10
233972289	rs79340715	1.13851e-17	-2.81406e-10	-0.819936	0.000120964	-2.81406e-10	-0.802915	0.000388496	-2.81406e-10	-0.794851
233972594	rs75276944	1.21402e-17	-2.81406e-10	-0.755721	0.000129117	-2.81406e-10	-0.737689	0.000414877	-2.81406e-10	-0.729152
233972606	rs79427794	1.20543e-17	-2.81406e-10	-0.762827	0.000128189	-2.81406e-10	-0.744904	0.000411873	-2.81406e-10	-0.736418
233972723	rs114287269	3.15548e-18	-2.10311	-2.48588e-10	3.19621e-05	-2.13386	-2.48588e-10	0.000102036	-2.1318	-2.48588e-10
233972812	rs76710478	1.1959e-17	-2.81406e-10	-0.770763	0.00012716	-2.81406e-10	-0.752962	0.000408544	-2.81406e-10	-0.744534
233972849	rs114511196	8.74319e-19	-2.1392	-1.24735	9.19705e-06	-2.13945	-1.24008	2.92907e-05	-2.14329	-1.23657
233973164	rs116105440	1.13418e-17	-2.81406e-10	-0.82375	0.000120496	-2.81406e-10	-0.80679	0.000386982	-2.81406e-10	-0.798756
233973196	rs79974003	8.26415e-19	-2.13953	-1.30337	8.67608e-06	-2.13912	-1.29872	2.75937e-05	-2.14309	-1.29646
233973274	rs77924965	1.19947e-17	-2.81406e-10	-0.767777	0.000127546	-2.81406e-10	-0.74993	0.000409793	-2.81406e-10	-0.74148
233973434	rs79633276	1.10523e-17	-2.81406e-10	-0.84961	0.00011737	-2.81406e-10	-0.833077	0.000376866	-2.81406e-10	-0.825243
233973460	rs115199714	1.15295e-17	-2.81406e-10	-0.807333	0.000122523	-2.81406e-10	-0.790109	0.00039354	-2.81406e-10	-0.78195
233973526	rs201375044	1.09249e-17	-2.81406e-10	-0.861198	0.000115995	-2.81406e-10	-0.84486	0.000372418	-2.81406e-10	-0.837116
233973530	rs187868440	1.09364e-17	-2.81406e-10	-0.86015	0.000116119	-2.81406e-10	-0.843794	0.000372818	-2.81406e-10	-0.836042
233973891	rs77431417	3.2038e-18	-2.08791	-2.48588e-10	3.22341e-05	-2.12538	-2.48588e-10	0.00010297	-2.1227	-2.48588e-10
233973898	rs4078396	1.1477e-18	-2.01218	-1.10231	1.03979e-05	-2.14529	-1.11151	3.50062e-05	-2.08156	-1.12004
233974053	rs74530494	1.11332e-17	-2.81406e-10	-0.842317	0.000118244	-2.81406e-10	-0.825663	0.000379692	-2.81406e-10	-0.817772
233974081	rs115936057	1.11315e-17	-2.81406e-10	-0.842464	0.000118226	-2.81406e-10	-0.825812	0.000379636	-2.81406e-10	-0.817921
233974091	rs76409964	1.08907e-17	-2.81406e-10	-0.864337	0.000115626	-2.81406e-10	-0.848051	0.000371222	-2.81406e-10	-0.840333
233974141	rs115181022	1.0868e-17	-2.81406e-10	-0.866424	0.000115381	-2.81406e-10	-0.850174	0.000370429	-2.81406e-10	-0.842472
233974311	rs144347447	1.08907e-17	-2.81406e-10	-0.864337	0.000115626	-2.81406e-10	-0.848051	0.000371222	-2.81406e-10	-0.840333
233974358	rs146054320	1.10173e-17	-2.81406e-10	-0.852783	0.000116992	-2.81406e-10	-0.836303	0.000375643	-2.81406e-10	-0.828493
233974483	rs140042430	1.08905e-17	-2.81406e-10	-0.864358	0.000115623	-2.81406e-10	-0.848073	0.000371214	-2.81406e-10	-0.840354
233974576	rs142283350	1.09476e-17	-2.81406e-10	-0.859128	0.00011624	-2.81406e-10	-0.842755	0.000373209	-2.81406e-10	-0.834995
233974595	rs114382983	1.10053e-17	-2.81406e-10	-0.853873	0.000116863	-2.81406e-10	-0.837411	0.000375224	-2.81406e-10	-0.82961
233974864	rs140608114	1.14769e-17	-2.81406e-10	-0.811908	0.000121955	-2.81406e-10	-0.794757	0.000391701	-2.81406e-10	-0.786633
233975369	rs147731523	1.16553e-17	-2.81406e-10	-0.796481	0.000123882	-2.81406e-10	-0.779084	0.000397935	-2.81406e-10	-0.770844
233975549	rs141205949	8.29147e-19	-2.13408	-1.30552	8.62324e-06	-2.14294	-1.30101	2.74759e-05	-2.14502	-1.29881
233975723	rs78338187	1.16993e-17	-2.81406e-10	-0.792716	0.000124356	-2.81406e-10	-0.775259	0.000399471	-2.81406e-10	-0.766992
233976432	rs79446057	3.05408e-18	-2.13577	-2.48588e-10	3.1598e-05	-2.14532	-2.48588e-10	0.000100674	-2.14524	-2.48588e-10
233976511	rs13427129	2.8618e-18	-1.54379	-0.657004	3.01962e-05	-1.52561	-0.665082	7.57593e-05	-1.76719	-0.662378
233976583	rs13427156	3.69444e-18	-1.70067	-0.244745	3.98144e-05	-1.6592	-0.254979	0.000104232	-1.85897	-0.251551
233976593	rs13404184	1.03021e-18	-2.14527	-1.07721	1.11713e-05	-2.09868	-1.08639	3.36047e-05	-2.1435	-1.09897
233976623	rs13392343	1.15318e-18	-2.14303	-0.966699	1.23538e-05	-2.11084	-0.973602	3.75122e-05	-2.14531	-0.987157
233976695	rs79197170	1.39579e-17	-2.81406e-10	-0.616202	0.000148749	-2.81406e-10	-0.596148	0.00047841	-2.81406e-10	-0.586665
233976845	rs72984248	1.42677e-17	-2.81406e-10	-0.594246	0.000152097	-2.81406e-10	-0.573893	0.000489245	-2.81406e-10	-0.56427
233976964	rs115334854	1.24724e-17	-0.728731	-2.48588e-10	0.000200115	-0.299516	-2.48588e-10	0.000394866	-0.778586	-2.48588e-10
233977318	rs7570061	1.45399e-18	-2.10181	-0.776129	1.85109e-05	-1.89556	-0.784485	4.90079e-05	-2.06505	-0.800104
233977407	rs7599330	1.49762e-18	-2.0144	-0.833968	2.00161e-05	-1.76198	-0.83989	5.20648e-05	-1.94938	-0.855266
233977525	rs11903887	1.67711e-18	-1.76874	-0.966428	1.26437e-05	-2.09246	-0.968795	4.06911e-05	-2.06852	-0.982605
233977823	rs6705834	1.33901e-18	-2.13717	-0.823142	1.57162e-05	-2.01002	-0.833701	4.45471e-05	-2.10047	-0.860115
233977925	rs72984262	4.71374e-18	-1.70177	-2.48588e-10	3.35442e-05	-2.08554	-2.48588e-10	0.000111904	-2.03949	-2.48588e-10
233977999	rs116083506	5.74782e-18	-1.50343	-2.48588e-10	3.57387e-05	-2.02217	-2.48588e-10	0.000109365	-2.06244	-2.48588e-10
233978008	rs6712973	1.58314e-18	-1.6586	-1.13424	1.13182e-05	-2.05812	-1.11388	4.17931e-05	-1.9239	-1.1005
233978212	rs6605277	8.74471e-19	-2.06599	-1.32039	1.10727e-05	-1.87864	-1.31529	3.09127e-05	-2.01714	-1.30882
233978225	rs7602833	1.261e-18	-1.71235	-1.30799	1.22539e-05	-1.78026	-1.31231	3.52391e-05	-1.8817	-1.31328
233978388	rs66493939	1.23157e-18	-1.75272	-1.29123	8.81002e-06	-2.13653	-1.28599	3.06452e-05	-2.05923	-1.27543
233978393	rs72984266	2.61448e-18	-1.64762	-0.643561	2.86154e-05	-1.59057	-0.653897	7.97461e-05	-1.72891	-0.649374
233978526	rs68147208	1.45902e-18	-1.65976	-1.21472	9.72938e-06	-2.11849	-1.20477	3.41543e-05	-2.03755	-1.1887
233978645	rs187071327	1.30147e-17	-2.81406e-10	-0.686163	0.000138598	-2.81406e-10	-0.66683	0.000447493	-2.81406e-10	-0.653473
233978735	rs113896321	8.21902e-19	-2.13458	-1.3138	9.41913e-06	-2.04757	-1.3081	2.77167e-05	-2.1343	-1.3008
233978746	rs112395076	9.30442e-19	-2.14077	-1.18357	1.05374e-05	-2.0714	-1.17207	3.19215e-05	-2.13565	-1.15821
233978897	rs111502414	1.59401e-18	-1.46653	-1.31946	1.33903e-05	-1.68793	-1.31595	4.78663e-05	-1.57254	-1.31618
233978908	rs141491562	3.48558e-18	-2.00361	-2.48588e-10	3.401e-05	-2.07176	-2.48588e-10	0.00010962	-2.06012	-2.48588e-10
233979127	rs72984271	2.18705e-18	-1.32242	-1.14727	1.9426e-05	-1.48902	-1.14278	6.87749e-05	-1.37673	-1.14956
233979162	rs72984274	1.80632e-18	-1.343	-1.31795	1.59838e-05	-1.50738	-1.31945	5.70177e-05	-1.39661	-1.31716
233979178	rs112715011	3.33432e-18	-2.04798	-2.48588e-10	3.28727e-05	-2.10577	-2.48588e-10	0.000104874	-2.10437	-2.48588e-10
233979595	rs139271555	3.39136e-18	-2.03101	-2.48588e-10	3.32383e-05	-2.09471	-2.48588e-10	0.000106059	-2.09313	-2.48588e-10
233980159	rs66905949	1.49361e-18	-1.51204	-1.33901	1.36392e-05	-1.64609	-1.33937	4.75728e-05	-1.55607	-1.3388
233980552	rs6708745	1.77612e-18	-1.37935	-1.29847	1.4853e-05	-1.60665	-1.29355	5.20303e-05	-1.51143	-1.29387
233980633	rs147941097	1.38823e-17	-2.81406e-10	-0.621635	0.000147973	-2.81406e-10	-0.601377	0.000478063	-2.81406e-10	-0.58739
233981237	rs116572811	3.45795e-18	-2.01157	-2.48588e-10	3.24659e-05	-2.11822	-2.48588e-10	0.000101152	-2.14051	-2.48588e-10
233981239	rs35310041	3.77529e-18	-1.92377	-2.48588e-10	3.58894e-05	-2.01797	-2.48588e-10	0.000100843	-2.14357	-2.48588e-10
233981283	rs145270249	5.41028e-18	-1.56394	-2.48588e-10	4.87231e-05	-1.71226	-2.48588e-10	0.000168583	-1.6297	-2.48588e-10
233981399	rs7569598	8.51432e-19	-2.13557	-1.27751	9.1119e-06	-2.12028	-1.26855	2.86794e-05	-2.14514	-1.25581
233981418	rs111511137	3.78229e-18	-1.92192	-2.48588e-10	3.62914e-05	-2.00683	-2.48588e-10	0.000123735	-1.93899	-2.48588e-10
233981455	rs144771411	1.60358e-18	-1.62461	-1.15539	1.36445e-05	-1.83871	-1.14636	4.52421e-05	-1.8066	-1.1385
233981540	rs112878010	1.52086e-18	-1.68172	-1.15125	1.03767e-05	-2.11981	-1.13904	3.71658e-05	-2.02085	-1.1209
233981912	rs10933431	1.0196e-18	-2.14408	-1.08876	1.08105e-05	-2.14452	-1.07337	3.65933e-05	-2.12141	-1.03586
233982007	rs10933432	1.02162e-18	-1.98793	-1.24292	1.05952e-05	-1.99644	-1.24157	3.47452e-05	-1.98539	-1.2237
233982205	rs7421448	1.83116e-18	-2.09369	-0.553611	1.86914e-05	-2.13869	-0.531661	6.32767e-05	-2.14488	-0.464739
233982841	rs13432536	1.42374e-18	-1.71295	-1.18601	1.00132e-05	-2.11999	-1.17452	3.29428e-05	-2.10381	-1.15855
233982919	rs13432627	2.35997e-18	-1.48096	-0.912638	1.31265e-05	-2.13003	-0.893748	4.43791e-05	-2.0977	-0.866667
233983536	rs74499005	4.90264e-18	-1.66247	-2.48588e-10	4.05623e-05	-1.89557	-2.48588e-10	0.000137522	-1.83335	-2.48588e-10
233983930	rs112506672	6.46544e-18	-1.38577	-2.48588e-10	5.11413e-05	-1.66382	-2.48588e-10	0.00018405	-1.54193	-2.48588e-10
233984336	rs11885054	2.74491e-18	-2.13085	-0.111647	2.96774e-05	-2.13505	-0.0729708	0.000102238	-2.13909	0.00926289
233985059	rs138187520	1.66036e-18	-1.51837	-1.22684	9.50925e-06	-2.11981	-1.22634	3.31465e-05	-2.02952	-1.22668
233985699	rs142478531	1.8289e-17	-0.345945	-2.48588e-10	0.000256844	-0.0499423	-2.48588e-10	0.000702992	-0.201787	-2.48588e-10
233985913	rs35368576	1.64203e-18	-1.55424	-1.20207	1.84772e-05	-1.47253	-1.20934	6.75198e-05	-1.32946	-1.21525
233986203	rs57852168	3.22027e-18	-2.08278	-2.48588e-10	3.34568e-05	-2.08816	-2.48588e-10	0.000102683	-2.12548	-2.48588e-10
233986596	rs13013293	2.76122e-18	-0.944032	-1.29254	2.77334e-05	-0.980005	-1.29577	0.000111272	-0.748767	-1.29639
233987114	rs9288685	3.83258e-18	-0.763911	-1.1448	5.23472e-05	-0.507176	-1.13334	0.000242322	-0.202122	-1.06475
233987558	rs10201557	3.75801e-18	-0.783926	-1.14443	5.56917e-05	-0.445775	-1.1328	0.000257584	-0.141321	-1.06447
233987722	rs10193128	3.15647e-18	-0.912689	-1.1901	3.0175e-05	-1.01184	-1.17956	0.000138865	-0.707007	-1.11662
233987898	rs117988494	9.32147e-19	-2.1071	-1.21541	1.05461e-05	-2.03832	-1.20434	3.69675e-05	-2.00213	-1.14496
233988075	rs148173423	3.24919e-18	-2.07384	-2.48588e-10	3.3846e-05	-2.07659	-2.48588e-10	0.000103628	-2.11632	-2.48588e-10
233988343	rs13021947	3.39508e-18	-0.748707	-1.28121	2.90359e-05	-0.94524	-1.28464	0.000121995	-0.667234	-1.28592
233988507	rs13022011	3.15729e-18	-0.79555	-1.30698	3.03358e-05	-0.876538	-1.30955	0.000124004	-0.626321	-1.3105
233989532	rs35178169	5.47011e-18	-1.55295	-2.48588e-10	3.34279e-05	-2.08902	-2.48588e-10	0.000114283	-2.01846	-2.48588e-10
233989568	rs72984294	3.39971e-18	-2.02856	-2.48588e-10	4.5887e-05	-1.77223	-2.48588e-10	0.000144389	-1.78463	-2.48588e-10
233989582	rs72984297	3.19483e-18	-2.09071	-2.48588e-10	3.44879e-05	-2.0578	-2.48588e-10	0.000104942	-2.10372	-2.48588e-10
233989818	rs72984298	3.17521e-18	-2.09687	-2.48588e-10	3.47725e-05	-2.04958	-2.48588e-10	0.000105544	-2.098	-2.48588e-10
233990412	rs55913569	3.19865e-18	-0.808334	-1.28118	3.19697e-05	-0.84901	-1.28461	0.000141554	-0.518558	-1.28589
233990594	rs61752227	3.09552e-18	-2.12229	-2.48588e-10	3.8359e-05	-1.95142	-2.48588e-10	0.000128507	-1.90115	-2.48588e-10
233990745	rs114915681	9.59412e-18	-0.991095	-2.48588e-10	6.52099e-05	-1.4208	-2.48588e-10	0.000223845	-1.34618	-2.48588e-10
233990882	rs112998825	3.41477e-18	-2.02414	-2.48588e-10	5.63261e-05	-1.56725	-2.48588e-10	0.000148491	-1.75661	-2.48588e-10
233991222	rs73105541	1.4046e-17	-1.78904	1.17913	0.000175031	-1.72514	1.29169	0.000997853	-1.61338	1.76185
233991242	rs73105542	1.45793e-17	-1.75999	1.18734	0.000182155	-1.69363	1.30008	0.00104325	-1.578	1.77096
233991357	rs75678492	8.01537e-17	-2.81406e-10	1.1317	0.000935997	-2.81406e-10	1.2432	0.00475204	-2.81406e-10	1.7092
233991365	rs144324652	8.8233e-18	-2.81406e-10	-1.07485	9.32789e-05	-2.81406e-10	-1.06282	0.000306431	-2.81406e-10	-1.03214
233991378	rs7587242	3.00399e-18	-0.979577	-1.17273	1.98188e-05	-1.45287	-1.15891	6.71386e-05	-1.41338	-1.13699
233991647	rs78446823	8.90903e-18	-2.81406e-10	-1.06518	9.42315e-05	-2.81406e-10	-1.05266	0.000309428	-2.81406e-10	-1.02241
233991747	rs34386357	5.42584e-18	-1.56107	-2.48588e-10	5.07625e-05	-1.67125	-2.48588e-10	0.000188846	-1.5162	-2.48588e-10
233991749	rs7605743	2.0661e-18	-1.27504	-1.25154	1.81969e-05	-1.44141	-1.25575	7.32409e-05	-1.20605	-1.25733
233992078	rs12694926	2.79733e-18	-1.0784	-1.14518	1.96903e-05	-1.46684	-1.15144	8.15047e-05	-1.20266	-1.15381
233992226	rs12694927	2.04997e-18	-1.29004	-1.24438	1.80792e-05	-1.45489	-1.24876	7.26099e-05	-1.22163	-1.25041
233992431	rs147891479	9.94058e-17	-2.81406e-10	1.34696	0.00116973	-2.81406e-10	1.46612	0.00607805	-2.81406e-10	1.95531
233992693	rs12694928	2.90577e-18	-1.06164	-1.12391	2.03777e-05	-1.45346	-1.13051	8.454e-05	-1.18691	-1.133
233992896	rs12694929	2.90227e-18	-0.963823	-1.22293	2.20934e-05	-1.27535	-1.22778	9.53504e-05	-0.969971	-1.2296
233993198	rs10176163	2.2058e-18	-1.23082	-1.23034	1.93328e-05	-1.40158	-1.23503	7.8274e-05	-1.16012	-1.2368
233993333	rs149284075	9.81917e-17	-2.81406e-10	1.33468	0.00115679	-2.81406e-10	1.45499	0.00601923	-2.81406e-10	1.94558
233993570	rs7597516	3.101e-18	-1.02772	-1.0928	2.15902e-05	-1.42631	-1.09986	8.9982e-05	-1.15499	-1.10253
233993638	rs7589369	2.25297e-18	-1.22752	-1.21248	1.98486e-05	-1.39274	-1.21754	8.0837e-05	-1.14525	-1.21945
233994928	rs13388142	3.39316e-18	-0.989603	-1.04088	2.35627e-05	-1.3901	-1.04865	9.9256e-05	-1.10784	-1.05159
233995040	rs112236849	4.63327e-18	-1.71898	-2.48588e-10	3.66418e-05	-1.99722	-2.48588e-10	0.000126811	-1.91444	-2.48588e-10
233995065	rs70958386	7.56044e-18	-2.81406e-10	-1.22932	7.83686e-05	-2.81406e-10	-1.23699	0.000245599	-2.81406e-10	-1.25343
233996399	rs10174016	3.17026e-18	-2.09843	-2.48588e-10	3.5715e-05	-2.02284	-2.48588e-10	0.000114403	-2.01741	-2.48588e-10
233996401	rs10173878	3.17462e-18	-2.09706	-2.48588e-10	3.57943e-05	-2.02062	-2.48588e-10	0.000114663	-2.01514	-2.48588e-10
233996429	rs10174028	3.15181e-18	-2.10427	-2.48588e-10	3.53755e-05	-2.03239	-2.48588e-10	0.000113291	-2.02717	-2.48588e-10
233996452	rs11893401	1.10972e-17	-0.162941	-0.68261	7.4418e-05	-0.610603	-0.678109	0.000431259	-0.114827	-0.575599
233996637	rs28376818	3.14382e-18	-2.10681	-2.48588e-10	3.5226e-05	-2.03663	-2.48588e-10	0.000112801	-2.03151	-2.48588e-10
233996709	rs10199951	3.14382e-18	-2.10681	-2.48588e-10	3.5226e-05	-2.03663	-2.48588e-10	0.000112801	-2.03151	-2.48588e-10
233996934	rs10176895	3.19043e-18	-2.09209	-2.48588e-10	3.42612e-05	-2.0644	-2.48588e-10	0.000112195	-2.0369	-2.48588e-10
233996977	rs10176909	3.19043e-18	-2.09209	-2.48588e-10	3.42612e-05	-2.0644	-2.48588e-10	0.000112195	-2.0369	-2.48588e-10
233996983	rs10189300	3.19043e-18	-2.09209	-2.48588e-10	3.42612e-05	-2.0644	-2.48588e-10	0.000112195	-2.0369	-2.48588e-10
233997057	rs10200271	3.2105e-18	-2.08582	-2.48588e-10	3.45256e-05	-2.05671	-2.48588e-10	0.000113195	-2.02802	-2.48588e-10
233997139	rs10189488	3.19515e-18	-2.09061	-2.48588e-10	3.43236e-05	-2.06258	-2.48588e-10	0.000112431	-2.03479	-2.48588e-10
233997498	rs151050585	2.39139e-17	-0.0777874	-2.48588e-10	9.2587e-05	-1.07026	-2.48588e-10	0.000474562	-0.59474	-2.48588e-10
233997899	rs11681000	9.81918e-18	-0.126594	-0.841314	6.35695e-05	-0.609299	-0.836978	0.000354831	-0.142563	-0.742928
233997982	rs10933433	9.65905e-18	-0.149098	-0.835253	6.27149e-05	-0.628921	-0.83089	0.000349275	-0.164977	-0.736298
233998012	rs76441182	1.51953e-16	-2.81406e-10	1.77132	0.00181315	-2.81406e-10	1.90441	0.00982819	-2.81406e-10	2.43588
233998108	rs10933434	1.00652e-17	-0.107907	-0.835253	6.55374e-05	-0.584898	-0.83089	0.000364221	-0.123075	-0.736298
233998146	rs10933435	1.06209e-17	-0.0597142	-0.829711	6.25617e-05	-0.636931	-0.825325	0.00036395	-0.129877	-0.730239
233998441	rs144545098	5.24653e-18	-1.59468	-2.48588e-10	5.00573e-05	-1.68524	-2.48588e-10	0.000152613	-1.72923	-2.48588e-10
233998481	rs10933436	9.52954e-18	-0.173709	-0.82414	6.20735e-05	-0.650361	-0.81973	0.000344982	-0.18949	-0.724151
233998646	rs6738961	9.75564e-18	-0.150855	-0.823545	6.46184e-05	-0.610928	-0.818983	0.000357776	-0.153414	-0.723813
233999081	rs11693862	1.01611e-17	-0.103967	-0.829711	6.55971e-05	-0.589553	-0.825325	0.000367554	-0.120024	-0.730239
233999201	rs11682791	1.0688e-17	-0.0583397	-0.824786	6.85955e-05	-0.549689	-0.820494	0.000386786	-0.0745762	-0.724686
233999230	rs58884803	1.32011e-17	-0.10292	-0.569023	8.43962e-05	-0.598434	-0.564454	0.000492405	-0.105222	-0.45261
233999253	rs11682728	1.32011e-17	-0.10292	-0.569023	8.43962e-05	-0.598434	-0.564454	0.000492405	-0.105222	-0.45261
233999263	rs11682798	1.34142e-17	-0.0801604	-0.57577	8.55047e-05	-0.578618	-0.57122	0.000500101	-0.0824753	-0.459849
233999326	rs60306113	1.53677e-16	-2.81406e-10	1.78261	0.00183013	-2.81406e-10	1.91373	0.0099274	-2.81406e-10	2.44592
233999586	rs56265336	9.58306e-18	-0.173709	-0.818539	6.24236e-05	-0.650361	-0.814106	0.000347099	-0.18949	-0.718033
233999666	rs56143615	9.52954e-18	-0.173709	-0.82414	6.20735e-05	-0.650361	-0.81973	0.000344982	-0.18949	-0.724151
233999697	rs56307293	9.41395e-18	-0.173709	-0.836344	6.13173e-05	-0.650361	-0.831986	0.000340411	-0.18949	-0.737491
234000284	rs11690230	4.96281e-18	-1.04348	-0.606789	3.93161e-05	-1.35961	-0.567165	0.000154679	-1.22094	-0.494842
234000290	rs11684313	9.30668e-18	-0.173709	-0.847805	6.06156e-05	-0.650361	-0.843497	0.000336168	-0.18949	-0.750031
234000504	rs62192869	9.25645e-18	-0.173709	-0.853217	6.0287e-05	-0.650361	-0.848932	0.000334182	-0.18949	-0.755957
234000786	rs77673016	1.43367e-16	-2.81406e-10	1.71316	0.00170487	-2.81406e-10	1.84283	0.00919622	-2.81406e-10	2.36941
234000901	rs117788315	1.42047e-16	-2.81406e-10	1.70392	0.00168885	-2.81406e-10	1.83339	0.00910295	-2.81406e-10	2.35922
234001047	rs7557877	5.05494e-18	-1.04348	-0.588396	4.00654e-05	-1.35961	-0.548285	0.000157762	-1.22094	-0.475103
234001105	rs11677508	9.1576e-18	-0.173709	-0.863952	5.96404e-05	-0.650361	-0.859715	0.000330274	-0.18949	-0.767722
234001366	rs6756920	9.54842e-18	-0.126594	-0.869276	6.18089e-05	-0.609299	-0.865063	0.000344127	-0.142563	-0.77356
234001547	rs6719575	9.65928e-18	-0.103967	-0.88036	6.23435e-05	-0.589553	-0.876197	0.000347716	-0.120024	-0.785724
234001575	rs6759973	5.73626e-18	-0.917042	-0.588396	4.46039e-05	-1.2523	-0.548285	0.000177184	-1.10484	-0.475103
234002025	rs13419717	3.02814e-18	-2.1443	-2.48588e-10	3.28687e-05	-2.10589	-2.48588e-10	0.000104435	-2.10857	-2.48588e-10
234002062	rs182277546	3.04783e-18	-2.13782	-2.48588e-10	3.43945e-05	-2.06051	-2.48588e-10	0.000102405	-2.12819	-2.48588e-10
234002367	rs12987520	4.15724e-17	-1.40956	1.88475	0.00042104	-1.55904	2.00336	0.00280613	-1.33692	2.51934
234002412	rs13011232	4.11269e-17	-1.40956	1.87397	0.000416446	-1.55904	1.99239	0.00277325	-1.33692	2.50756
234002784	rs62192871	4.05582e-17	-1.42348	1.87397	0.000411305	-1.57146	1.99239	0.00273305	-1.35152	2.50756
234002804	rs62192872	4.00766e-17	-1.42348	1.86203	0.000406332	-1.57146	1.98022	0.00269756	-1.35152	2.49449
234002813	rs10179110	3.59892e-18	-1.97161	-2.48588e-10	4.32157e-05	-1.83221	-2.48588e-10	0.000141953	-1.80164	-2.48588e-10
234003117	rs10202748	3.96487e-17	-1.42348	1.85129	0.000401915	-1.57146	1.96929	0.00266606	-1.35152	2.48274
234003227	rs7421653	6.82337e-18	-0.647197	-0.684695	3.33235e-05	-1.44613	-0.646019	0.000131524	-1.30634	-0.571599
234003359	rs7419666	3.91057e-17	-1.43727	1.85129	0.000397006	-1.58375	1.96929	0.00262777	-1.36598	2.48274
234053816	rs144181925	2.10733e-18	-2.05736	-0.449457	2.1511e-05	-2.12648	-0.40336	8.67575e-05	-2.10063	-0.193384
234053986	rs142474245	3.12506e-18	-2.11279	-2.48588e-10	6.45179e-05	-1.43147	-2.48588e-10	0.000195517	-1.48149	-2.48588e-10
234054237	rs140053128	3.53728e-18	-1.92068	-0.0682093	3.28524e-05	-2.08441	-0.0219761	0.000138471	-2.03247	0.206
234054407	rs145555157	1.29032e-18	-1.65688	-1.34048	1.31159e-05	-1.68436	-1.34023	4.17914e-05	-1.68635	-1.3381
234054515	rs147786898	5.9578e-18	-1.77807	0.310526	6.4897e-05	-1.78506	0.359448	0.000278186	-1.74606	0.617218
234054547	rs141269324	1.00282e-17	-2.81406e-10	-0.946847	0.000103188	-2.81406e-10	-0.961853	0.000321115	-2.81406e-10	-0.985334
234054873	rs1135173	2.4159e-18	-1.36641	-1.00377	2.12608e-05	-1.52927	-1.01227	7.66475e-05	-1.40286	-1.01505
234054899	rs36137020	1.40108e-18	-1.68146	-1.23354	1.41166e-05	-1.70823	-1.24283	4.40233e-05	-1.71017	-1.26225
234054989	rs36180605	5.08628e-18	-0.813804	-0.811894	3.34265e-05	-1.24861	-0.840453	0.000126702	-1.02246	-0.892835
234055004	rs36189208	3.04874e-18	-1.27654	-0.860979	2.24032e-05	-1.61019	-0.87902	8.35378e-05	-1.43145	-0.900381
234055276	rs36181881	2.46563e-18	-1.24067	-1.10913	1.76349e-05	-1.61432	-1.11421	6.65507e-05	-1.44489	-1.11428
234055278	rs149355571	1.45214e-18	-1.9466	-0.932607	1.34054e-05	-2.10157	-0.901183	5.24041e-05	-2.04807	-0.750079
234055535	rs145542860	1.32113e-18	-2.11195	-0.861804	1.75894e-05	-1.90447	-0.826642	6.74713e-05	-1.88367	-0.661759
234055554	rs147731559	1.31744e-18	-2.11195	-0.8646	1.75218e-05	-1.90447	-0.830494	6.70709e-05	-1.88367	-0.66771
234055623	rs142582288	1.30691e-18	-2.11324	-0.871338	1.73524e-05	-1.90795	-0.836725	6.64574e-05	-1.8873	-0.673272
234055732	rs36171341	5.76126e-18	-1.2401	-0.260987	5.6697e-05	-1.33883	-0.221857	0.000285665	-1.09738	-0.00493119
234055970	rs146744645	2.92922e-17	0.125074	-2.48588e-10	0.00019693	-0.315562	-2.48588e-10	0.000557205	-0.434201	-2.48588e-10
234056054	rs138059666	9.78141e-18	-2.81406e-10	-0.971762	0.000100698	-2.81406e-10	-0.98628	0.000313611	-2.81406e-10	-1.00898
234056058	rs183064257	9.70303e-18	-2.81406e-10	-0.979808	9.99075e-05	-2.81406e-10	-0.994165	0.000311229	-2.81406e-10	-1.01661
234056091	rs149513640	1.27402e-18	-2.1145	-0.895565	1.68538e-05	-1.91141	-0.862427	6.42071e-05	-1.8909	-0.704117
234056356	rs141392009	8.76918e-18	-2.81406e-10	-1.081	9.04911e-05	-2.81406e-10	-1.09316	0.000282893	-2.81406e-10	-1.11206
234056422	rs147467692	1.27245e-18	-2.11574	-0.895565	1.67961e-05	-1.91483	-0.862427	6.39779e-05	-1.89448	-0.704117
234056431	rs140185860	1.25183e-18	-2.12766	-0.899978	1.61279e-05	-1.95086	-0.867002	6.12897e-05	-1.93212	-0.709398
234056711	rs36173458	1.27502e-18	-1.79568	-1.2136	1.2886e-05	-1.81887	-1.2234	4.0131e-05	-1.82054	-1.24444
234056744	rs36157180	3.33364e-18	-1.3642	-0.683981	3.56061e-05	-1.37934	-0.64655	0.000168971	-1.16807	-0.459339
234056814	rs36134067	4.68751e-18	-1.37839	-0.32895	4.96372e-05	-1.40148	-0.292186	0.000244327	-1.17533	-0.0832912
234057072	rs140384610	1.29296e-18	-1.79568	-1.19962	1.30603e-05	-1.81887	-1.20996	4.06238e-05	-1.82054	-1.23224
234057178	rs146523041	5.0151e-18	-1.37515	-0.264642	5.03308e-05	-1.45306	-0.226737	0.000248213	-1.23113	-0.011712
234057280	rs140803184	3.31812e-18	-1.3469	-0.705948	3.34735e-05	-1.41852	-0.66914	0.00015809	-1.20915	-0.484818
234057292	rs150142503	1.22763e-18	-2.13018	-0.916977	1.62069e-05	-1.92834	-0.884632	6.16166e-05	-1.90642	-0.729778
234057614	rs148967109	2.13809e-18	-1.42423	-1.0681	1.62879e-05	-1.73436	-1.07362	5.97803e-05	-1.59277	-1.07369
234057679	rs147030167	8.72089e-18	-2.81406e-10	-1.08652	9.00046e-05	-2.81406e-10	-1.09855	0.000281432	-2.81406e-10	-1.11724
234057788	rs147318408	4.76426e-18	-1.39047	-0.30063	4.80187e-05	-1.46311	-0.263707	0.00023452	-1.24734	-0.0522509
234057851	rs148377885	3.30101e-18	-1.38282	-0.675197	3.42516e-05	-1.42679	-0.637883	0.000160958	-1.22607	-0.449921
234057859	rs141500584	3.33189e-18	-1.36757	-0.681135	3.4551e-05	-1.41199	-0.643986	0.000162553	-1.20934	-0.456793
234057905	rs150889436	3.28534e-18	-1.37626	-0.68651	3.31943e-05	-1.44652	-0.64951	0.000156513	-1.24097	-0.463018
234057995	rs139514935	9.68824e-18	-2.81406e-10	-0.981333	9.97583e-05	-2.81406e-10	-0.99566	0.000310779	-2.81406e-10	-1.01805
234058066	rs149701000	3.31823e-18	-1.36095	-0.691864	3.34977e-05	-1.43192	-0.655014	0.000158149	-1.22437	-0.469221
234058082	rs146178696	3.28333e-18	-1.36619	-0.697196	3.261e-05	-1.4533	-0.660496	0.000152394	-1.25526	-0.475403
234058271	rs143988935	9.68824e-18	-2.81406e-10	-0.981333	9.97583e-05	-2.81406e-10	-0.99566	0.000310779	-2.81406e-10	-1.01805
234059151	rs146382281	3.79814e-18	-1.37626	-0.541469	3.87212e-05	-1.44652	-0.495501	0.000186961	-1.24097	-0.285259
234059211	rs36142114	3.40848e-18	-1.47861	-0.547373	3.35252e-05	-1.58454	-0.501572	0.000147828	-1.46904	-0.292045
234059466	rs148150189	2.67961e-17	-2.81406e-10	0.0360105	0.000284323	-2.81406e-10	0.0516997	0.00090464	-2.81406e-10	0.0504036
234059577	rs36129046	3.5648e-18	-1.4156	-0.565538	3.20137e-05	-1.61199	-0.520258	0.000149382	-1.43768	-0.312946
234059637	rs139207110	3.44373e-18	-1.42904	-0.586654	3.09681e-05	-1.62347	-0.541986	0.000143874	-1.45091	-0.337284
234059660	rs142339885	3.44373e-18	-1.42904	-0.586654	3.09681e-05	-1.62347	-0.541986	0.000143874	-1.45091	-0.337284
234059725	rs150521622	3.44373e-18	-1.42904	-0.586654	3.09681e-05	-1.62347	-0.541986	0.000143874	-1.45091	-0.337284
234059737	rs149754149	3.42413e-18	-1.42904	-0.592363	3.07866e-05	-1.62347	-0.547862	0.000142929	-1.45091	-0.343871
234059777	rs145640497	1.34976e-18	-2.13104	-0.821273	1.79055e-05	-1.93163	-0.781669	6.94022e-05	-1.90988	-0.607331
234059821	rs36146561	3.46352e-18	-1.42904	-0.580924	3.11512e-05	-1.62347	-0.536089	0.000144828	-1.45091	-0.330675
234060070	rs36131515	3.47166e-18	-1.4156	-0.592013	3.11445e-05	-1.61199	-0.547784	0.000144814	-1.43768	-0.343999
234060183	rs150474531	2.48748e-17	-0.0383917	-2.48588e-10	9.15239e-05	-1.08181	-2.48588e-10	0.000349146	-0.901644	-2.48588e-10
234060365	rs36171197	3.04664e-18	-1.7124	-0.425803	3.21905e-05	-1.75007	-0.376665	0.000140035	-1.66232	-0.152918
234060447	rs142911999	3.86403e-18	-1.73268	-0.167858	4.05551e-05	-1.77501	-0.120736	0.000179495	-1.67742	0.110432
234060486	rs145129423	3.01254e-18	-1.72366	-0.425803	3.18463e-05	-1.76083	-0.376665	0.00013838	-1.67421	-0.152918
234060845	rs141161975	8.50845e-19	-2.11535	-1.29842	9.56267e-06	-2.03633	-1.30421	2.99184e-05	-2.04074	-1.31791
234061153	rs36138569	2.91543e-18	-1.72366	-0.45857	3.07733e-05	-1.76083	-0.410937	0.000133327	-1.67421	-0.190119
234061234	rs36172244	2.8986e-18	-1.72366	-0.464359	3.06101e-05	-1.76083	-0.416254	0.000132424	-1.67421	-0.196908
234061317	rs145770967	1.76307e-18	-1.64725	-1.03793	1.45011e-05	-1.88043	-1.04375	4.99609e-05	-1.80206	-1.04383
234061318	rs148922430	9.29213e-19	-2.0277	-1.29796	9.13765e-06	-2.09029	-1.29572	3.13324e-05	-2.01915	-1.29333
234061523	rs36148770	2.86327e-18	-1.72366	-0.476624	3.02269e-05	-1.76083	-0.428852	0.000130581	-1.67421	-0.210927
234061630	rs36149367	1.77034e-18	-1.70423	-0.976847	1.49654e-05	-1.90944	-0.983229	5.04851e-05	-1.85214	-0.983311
234061735	rs142158720	7.89226e-18	-2.81406e-10	-1.18636	8.17525e-05	-2.81406e-10	-1.19471	0.00025712	-2.81406e-10	-1.20759
234061863	rs36149390	2.75394e-18	-1.74374	-0.495469	2.90844e-05	-1.77999	-0.448214	0.000125109	-1.69546	-0.232491
234061907	rs144464429	1.08024e-17	-2.81406e-10	-0.872479	0.000114423	-2.81406e-10	-0.858508	0.000368703	-2.81406e-10	-0.847141
234061977	rs36180389	2.7466e-18	-1.73376	-0.508119	2.89834e-05	-1.77047	-0.461215	0.000124618	-1.6849	-0.246984
234061995	rs143761504	1.10424e-18	-1.86191	-1.29118	1.12257e-05	-1.88274	-1.29746	3.51759e-05	-1.88424	-1.31253
234062051	rs36130536	2.51363e-18	-1.74074	-0.589773	2.77538e-05	-1.72984	-0.545196	0.000120607	-1.62372	-0.340882
234062155	rs142179672	1.33664e-16	-2.81406e-10	1.64309	0.00158152	-2.81406e-10	1.76773	0.00791174	-2.81406e-10	2.21897
234062202	rs150839684	7.85888e-18	-2.81406e-10	-1.1906	8.14163e-05	-2.81406e-10	-1.19883	0.000256111	-2.81406e-10	-1.21152
234062237	rs139326470	2.65369e-18	-1.74374	-0.532551	2.79967e-05	-1.77999	-0.48633	0.0001199	-1.69546	-0.275013
234062354	rs146554627	8.2979e-18	-2.81406e-10	-1.13624	8.58443e-05	-2.81406e-10	-1.14587	0.000269437	-2.81406e-10	-1.1608
234062551	rs141410484	2.62105e-18	-1.74374	-0.544927	2.76426e-05	-1.77999	-0.499057	0.000118207	-1.69546	-0.289233
234062553	rs143865234	2.64734e-18	-1.73376	-0.544927	2.79071e-05	-1.77047	-0.499057	0.000119463	-1.6849	-0.289233
234062630	rs36197564	1.1549e-16	-2.81406e-10	1.49694	0.0013623	-2.81406e-10	1.61852	0.00674328	-2.81406e-10	2.05917
234062756	rs36194657	2.56514e-18	-1.7536	-0.556628	2.70563e-05	-1.7894	-0.511092	0.000115416	-1.7059	-0.30269
234062955	rs36151663	2.65598e-18	-1.74374	-0.53169	2.79936e-05	-1.77999	-0.48644	0.000119803	-1.69546	-0.275824
234063173	rs36136502	2.47e-18	-1.74374	-0.604283	2.60048e-05	-1.77999	-0.560133	0.000110392	-1.69546	-0.357636
234063593	rs137945009	2.42277e-18	-1.73602	-0.631312	2.56914e-05	-1.76313	-0.589127	0.000108154	-1.67946	-0.394117
234063611	rs143436458	2.44314e-18	-1.73602	-0.622938	2.59138e-05	-1.76313	-0.580507	0.000109205	-1.67946	-0.384447
234063638	rs147212233	2.7231e-18	-1.47167	-0.778803	2.47695e-05	-1.64864	-0.740158	0.000111348	-1.48336	-0.561114
234063683	rs138935419	7.87183e-18	-2.81406e-10	-1.18895	8.15467e-05	-2.81406e-10	-1.19723	0.000256502	-2.81406e-10	-1.21
234063780	rs149294471	1.89713e-18	-1.40399	-1.20792	1.32922e-05	-1.79947	-1.21176	4.81282e-05	-1.67146	-1.21181
234063910	rs144572050	1.88293e-18	-1.40399	-1.21543	1.31942e-05	-1.79947	-1.21916	4.77733e-05	-1.67146	-1.21921
234064004	rs148527873	3.36498e-18	-1.4677	-0.571126	3.00503e-05	-1.66212	-0.533416	0.000138827	-1.48111	-0.34279
234064124	rs142888286	1.81397e-18	-1.41871	-1.23802	1.27291e-05	-1.81312	-1.2414	4.56847e-05	-1.69393	-1.24144
234064125	rs146095751	1.83525e-18	-1.40518	-1.23989	1.28228e-05	-1.80396	-1.24323	4.60905e-05	-1.68325	-1.24327
234064160	rs140009180	2.65501e-18	-1.45709	-0.818708	2.36738e-05	-1.6526	-0.781438	0.000105224	-1.49279	-0.608252
234064313	rs569621189	6.97599e-18	-2.81406e-10	-1.30977	7.33068e-05	-2.81406e-10	-1.30376	0.00023635	-2.81406e-10	-1.29182
234064352	rs150035249	1.82378e-18	-1.40399	-1.24735	1.27863e-05	-1.79947	-1.25056	4.62968e-05	-1.67146	-1.25061
234064623	rs147595122	1.40314e-18	-2.14495	-0.768581	1.67119e-05	-2.04858	-0.733714	6.45304e-05	-2.02324	-0.566757
234064626	rs141917895	1.44649e-18	-2.14508	-0.73803	1.72076e-05	-2.0508	-0.702257	6.66935e-05	-2.02574	-0.531287
234064759	rs138923135	1.46375e-18	-2.14394	-0.727307	1.76391e-05	-2.03707	-0.691221	6.85742e-05	-2.01035	-0.518867
234064815	rs141375487	1.46375e-18	-2.14394	-0.727307	1.76391e-05	-2.03707	-0.691221	6.85742e-05	-2.01035	-0.518867
234064935	rs138015578	1.38853e-18	-2.14508	-0.778927	1.6498e-05	-2.0508	-0.744372	6.35989e-05	-2.02574	-0.578799
234064995	rs149515675	1.41229e-18	-2.14366	-0.763372	1.70368e-05	-2.03469	-0.728348	6.59396e-05	-2.00769	-0.5607
234065233	rs36131511	1.39812e-18	-2.14335	-0.773766	1.68959e-05	-2.03228	-0.739055	6.53221e-05	-2.00501	-0.57279
234065243	rs141947881	7.7867e-18	-2.81406e-10	-1.19983	8.06896e-05	-2.81406e-10	-1.2078	0.000253931	-2.81406e-10	-1.22007
234065371	rs36162295	1.3901e-18	-2.14394	-0.778927	1.67261e-05	-2.03707	-0.744372	6.45851e-05	-2.01035	-0.578799
234065390	rs36130256	1.44084e-18	-2.14419	-0.742824	1.73189e-05	-2.03942	-0.707192	6.71755e-05	-2.01298	-0.536845
234065545	rs144828012	8.13551e-18	-2.81406e-10	-1.15601	8.42051e-05	-2.81406e-10	-1.16515	0.000264496	-2.81406e-10	-1.17931
234065695	rs145742767	1.56002e-18	-1.63582	-1.17173	1.28106e-05	-1.87207	-1.17607	4.41879e-05	-1.79256	-1.17612
234065760	rs148827642	1.37275e-18	-2.14302	-0.792405	1.66149e-05	-2.02985	-0.75826	6.40921e-05	-2.0023	-0.594509
234065784	rs143588376	1.36334e-18	-2.14532	-0.796994	1.60504e-05	-2.05968	-0.76299	6.16523e-05	-2.03576	-0.599864
234065863	rs36136752	1.36111e-18	-2.14187	-0.802069	1.65733e-05	-2.0224	-0.768223	6.39001e-05	-1.99402	-0.605792
234065923	rs36145835	1.39986e-18	-2.14267	-0.773211	1.70036e-05	-2.02739	-0.737592	6.58401e-05	-1.99957	-0.570335
234065941	rs36195783	1.39061e-18	-2.14462	-0.777882	1.66423e-05	-2.04405	-0.742408	6.42764e-05	-2.01816	-0.575779
234065948	rs36153144	1.39015e-18	-2.14495	-0.777882	1.65672e-05	-2.04858	-0.742408	6.39509e-05	-2.02324	-0.575779
234065987	rs36183661	1.39795e-18	-2.14495	-0.772291	1.66481e-05	-2.04858	-0.737535	6.42525e-05	-2.02324	-0.571073
234066140	rs36138480	1.34747e-18	-2.14187	-0.812148	1.64019e-05	-2.0224	-0.778615	6.31517e-05	-1.99402	-0.617573
234066146	rs36172148	1.34691e-18	-2.14228	-0.812148	1.63608e-05	-2.02491	-0.778615	6.29759e-05	-1.99681	-0.617573
234066173	rs36131975	1.34086e-18	-2.14228	-0.816652	1.6285e-05	-2.02491	-0.78326	6.26449e-05	-1.99681	-0.622842
234066337	rs36129915	1.3342e-18	-2.14228	-0.821633	1.62015e-05	-2.02491	-0.788397	6.22806e-05	-1.99681	-0.628675
234066359	rs140393955	1.10326e-18	-1.91609	-1.23789	1.121e-05	-1.93479	-1.24681	3.48425e-05	-1.93613	-1.27016
234066460	rs140066574	6.60419e-18	-1.36454	-2.48588e-10	4.50414e-05	-1.79083	-2.48588e-10	0.000163569	-1.6599	-2.48588e-10
234066464	rs36179371	1.69372e-18	-1.4587	-1.26662	1.20905e-05	-1.83651	-1.26948	4.34942e-05	-1.71499	-1.26951
234066741	rs36142198	1.73034e-18	-1.43093	-1.273	1.22421e-05	-1.8178	-1.27573	4.41864e-05	-1.69295	-1.27576
234066969	rs36127492	1.71285e-18	-1.4587	-1.25538	1.22245e-05	-1.83651	-1.25846	4.39761e-05	-1.71499	-1.2585
234067017	rs148118779	9.79789e-19	-2.04069	-1.23197	9.69525e-06	-2.09905	-1.22772	3.3065e-05	-2.03262	-1.22604
234067089	rs36165346	2.92084e-18	-1.52001	-0.660362	2.62429e-05	-1.70614	-0.624879	0.000119038	-1.5329	-0.44479
234067191	rs138944017	5.85315e-18	-1.48527	-2.48588e-10	3.28637e-05	-2.10604	-2.48588e-10	0.000106661	-2.08747	-2.48588e-10
234067223	rs36153082	1.70138e-18	-1.44645	-1.27436	1.17622e-05	-1.85625	-1.27727	4.22016e-05	-1.7378	-1.27687
234067226	rs36181983	1.7187e-18	-1.43093	-1.27974	1.21615e-05	-1.8178	-1.28233	4.38956e-05	-1.69295	-1.28237
234067662	rs150943557	3.2979e-18	-1.30104	-0.757923	3.03977e-05	-1.45899	-0.725049	0.000149498	-1.19254	-0.557307
234067785	rs36164374	1.52088e-18	-1.64295	-1.19001	1.22261e-05	-1.90073	-1.19411	4.2063e-05	-1.8238	-1.19416
234067819	rs36177526	1.47532e-18	-1.66552	-1.19785	1.19433e-05	-1.9164	-1.20184	4.09943e-05	-1.84181	-1.20189
234067884	rs36133610	2.06172e-18	-1.2395	-1.28921	1.40702e-05	-1.66276	-1.29159	5.4302e-05	-1.47095	-1.29162
234068006	rs74222529	1.50029e-18	-1.59306	-1.25353	1.28732e-05	-1.78662	-1.25664	4.63078e-05	-1.66515	-1.25668
234068068	rs67498812	1.3417e-18	-1.70248	-1.25583	1.12004e-05	-1.92356	-1.25889	3.89022e-05	-1.83715	-1.25893
234068282	rs62192874	1.5182e-18	-1.63146	-1.20326	1.21648e-05	-1.8927	-1.20717	4.19011e-05	-1.8146	-1.20722
234068476	rs35349669	1.32774e-18	-1.71207	-1.2567	1.11154e-05	-1.93033	-1.25975	3.85596e-05	-1.84514	-1.25979
234068542	rs143977003	6.84535e-18	-2.81406e-10	-1.32868	7.13366e-05	-2.81406e-10	-1.331	0.00022786	-2.81406e-10	-1.3284
234068705	rs28669088	1.36436e-18	-1.68918	-1.25238	1.15383e-05	-1.89723	-1.25551	4.03163e-05	-1.80483	-1.25555
234069266	rs28534487	1.44285e-18	-1.63585	-1.24978	1.18192e-05	-1.87573	-1.25295	4.13868e-05	-1.78118	-1.25299
234069313	rs140005135	9.22973e-19	-2.00322	-1.32918	8.7059e-06	-2.10668	-1.32772	2.99837e-05	-2.03076	-1.32572
234069323	rs28655385	1.43458e-18	-1.63243	-1.25894	1.14813e-05	-1.89575	-1.26195	4.01329e-05	-1.80295	-1.26199
234069512	rs28459768	1.67413e-18	-1.58492	-1.15203	1.33333e-05	-1.85152	-1.15662	4.75198e-05	-1.73931	-1.15668
234069520	rs28538620	3.99448e-18	-1.3519	-0.515431	5.57519e-05	-1.08542	-0.492083	0.000239466	-0.872739	-0.405981
234069537	rs28593218	3.79934e-18	-1.40763	-0.509787	5.2195e-05	-1.15706	-0.48636	0.000208084	-1.01922	-0.399974
234069764	rs28478933	1.38025e-18	-1.64536	-1.28462	1.15494e-05	-1.86467	-1.28711	4.05654e-05	-1.76708	-1.28714
234069811	rs28429042	1.38025e-18	-1.64536	-1.28462	1.15494e-05	-1.86467	-1.28711	4.05654e-05	-1.76708	-1.28714
234069972	rs182011561	3.1312e-18	-2.11083	-2.48588e-10	4.18541e-05	-1.86422	-2.48588e-10	0.000124808	-1.93035	-2.48588e-10
234069980	rs28631646	1.34535e-18	-1.66027	-1.29532	1.13669e-05	-1.87015	-1.29755	4.00548e-05	-1.76931	-1.29758
234070042	rs28539971	1.36079e-18	-1.64886	-1.29532	1.14652e-05	-1.86154	-1.29755	4.04595e-05	-1.75925	-1.29758
234070085	rs35877172	1.34697e-18	-1.66027	-1.29411	1.13803e-05	-1.87015	-1.29637	4.01018e-05	-1.76931	-1.2964
234070171	rs28605534	1.34201e-18	-1.66027	-1.2978	1.13394e-05	-1.87015	-1.29997	3.99579e-05	-1.76931	-1.3
234070190	rs28609111	1.32425e-18	-1.67509	-1.29632	1.12633e-05	-1.87794	-1.29892	3.95226e-05	-1.78035	-1.29991
234070233	rs28576692	1.34986e-18	-1.66027	-1.29197	1.14041e-05	-1.87015	-1.29428	4.01857e-05	-1.76931	-1.29431
234070587	rs28751960	1.03046e-18	-2.03131	-1.19093	9.82398e-06	-2.13702	-1.17656	3.26173e-05	-2.14431	-1.12798
234070789	rs71421685	1.37628e-17	-0.630274	-2.48588e-10	3.8343e-05	-1.95184	-2.48588e-10	0.00014899	-1.75325	-2.48588e-10
234070898	rs145096292	1.01569e-18	-1.94197	-1.29471	9.21531e-06	-2.08514	-1.2924	3.06337e-05	-2.04266	-1.29237
234071241	rs7568027	1.27415e-18	-1.72487	-1.2851	1.09419e-05	-1.91823	-1.28758	3.82301e-05	-1.8259	-1.28761
234071249	rs7559212	1.26898e-18	-1.72487	-1.28916	1.08986e-05	-1.91823	-1.29154	3.80787e-05	-1.8259	-1.29157
234071665	rs4284829	1.47201e-18	-1.69812	-1.16749	1.94614e-05	-1.47695	-1.15302	7.05343e-05	-1.39958	-1.10145
234071830	rs145830771	5.98661e-18	-1.46272	-2.48588e-10	4.40893e-05	-1.81219	-2.48588e-10	0.000150191	-1.74522	-2.48588e-10
234071876	rs4430948	1.39836e-18	-1.72508	-1.19186	1.83638e-05	-1.51	-1.17803	6.62295e-05	-1.43452	-1.12949
234072176	rs146216798	8.8454e-18	-2.81406e-10	-1.07235	9.1468e-05	-2.81406e-10	-1.08242	0.000286528	-2.81406e-10	-1.0993
234072738	rs11673739	1.568e-18	-1.74589	-1.05656	2.07405e-05	-1.52681	-1.03951	7.90878e-05	-1.41083	-0.975744
234072773	rs72970196	3.05921e-18	-2.13409	-2.48588e-10	3.28358e-05	-2.10689	-2.48588e-10	0.000104166	-2.11115	-2.48588e-10
234073083	rs144387809	1.00687e-17	-2.81406e-10	-0.94281	0.000105902	-2.81406e-10	-0.935896	0.000337953	-2.81406e-10	-0.934227
234073091	rs70958387	8.85992e-18	-2.81406e-10	-1.07071	9.16153e-05	-2.81406e-10	-1.08081	0.000286974	-2.81406e-10	-1.09774
234073243	rs6715810	8.31668e-19	-2.12294	-1.31363	8.9461e-06	-2.09413	-1.31307	2.76456e-05	-2.14179	-1.29588
234073523	rs10929180	1.50293e-18	-1.77761	-1.06721	1.99712e-05	-1.55369	-1.05043	6.98831e-05	-1.52166	-0.988645
234073640	rs10929181	1.46245e-18	-1.78136	-1.09077	2.0002e-05	-1.52787	-1.07471	7.00134e-05	-1.493	-1.01544
234073645	rs6725722	1.00524e-17	-0.944435	-2.48588e-10	5.10143e-05	-1.6663	-2.48588e-10	0.000180966	-1.55882	-2.48588e-10
234073781	rs10929193	1.22882e-18	-1.72074	-1.32545	1.4187e-05	-1.62129	-1.32479	4.7013e-05	-1.59513	-1.31158
234074067	rs145320734	1.81967e-17	-2.81406e-10	-0.351005	0.000190047	-2.81406e-10	-0.351136	0.000584377	-2.81406e-10	-0.386587
234074301	rs7607736	1.25699e-18	-1.73738	-1.28615	1.11912e-05	-1.89556	-1.28771	3.9257e-05	-1.79976	-1.28724
234074788	rs10175194	1.60188e-18	-1.73586	-1.04521	2.11728e-05	-1.51408	-1.03162	7.5417e-05	-1.45886	-0.975239
234074817	rs6715767	1.88861e-18	-1.38424	-1.23216	1.79957e-05	-1.4739	-1.23437	6.78892e-05	-1.30555	-1.2337
234074835	rs139811640	5.4414e-17	-2.81406e-10	0.744375	0.00060002	-2.81406e-10	0.798553	0.00249999	-2.81406e-10	1.06691
234074878	rs10182994	1.34867e-18	-1.72235	-1.23077	1.7955e-05	-1.49014	-1.22041	6.1798e-05	-1.45298	-1.18028
234075264	rs7558417	1.93072e-18	-1.36994	-1.22441	1.83796e-05	-1.46046	-1.22671	6.9449e-05	-1.29053	-1.22601
234075366	rs113685802	5.29469e-17	-2.81406e-10	0.717043	0.000583636	-2.81406e-10	0.770867	0.00242761	-2.81406e-10	1.03753
234075417	rs7583176	1.32239e-18	-2.11457	-0.858238	1.33318e-05	-2.14195	-0.866308	4.21033e-05	-2.14496	-0.87205
234075691	rs7570320	1.99857e-18	-1.34092	-1.21889	1.89916e-05	-1.43318	-1.22124	7.19904e-05	-1.26008	-1.22052
234076013	rs7570656	6.6888e-18	-1.35181	-2.48588e-10	4.54302e-05	-1.78223	-2.48588e-10	0.000165221	-1.64985	-2.48588e-10
234076206	rs138213826	5.01945e-17	-2.81406e-10	0.663659	0.00055291	-2.81406e-10	0.716785	0.00229215	-2.81406e-10	0.980113
234076293	rs11889446	1.4397e-18	-1.87272	-1.01509	1.80058e-05	-1.68729	-1.02043	5.84303e-05	-1.66239	-1.0269
234076310	rs148742517	5.67144e-18	-1.5168	-2.48588e-10	4.07591e-05	-1.89073	-2.48588e-10	0.000145318	-1.77821	-2.48588e-10
234076434	rs12052961	1.3761e-18	-2.11192	-0.821077	1.38211e-05	-2.14276	-0.829454	4.3689e-05	-2.14462	-0.835416
234076479	rs12469146	4.85615e-17	-2.81406e-10	0.630584	0.000534688	-2.81406e-10	0.683273	0.00221198	-2.81406e-10	0.944512
234077147	rs75702920	4.89032e-17	-2.81406e-10	0.637597	0.000538501	-2.81406e-10	0.690379	0.00222875	-2.81406e-10	0.952062
234077222	rs7577360	1.29988e-18	-1.83116	-1.15881	1.28377e-05	-1.88434	-1.16168	4.60031e-05	-1.76761	-1.16081
234077240	rs7581787	1.31492e-18	-1.82208	-1.15639	1.29756e-05	-1.87606	-1.15928	4.6575e-05	-1.75767	-1.1584
234077283	rs62192877	1.38296e-18	-2.08002	-0.847996	1.34436e-05	-2.14375	-0.856152	4.33892e-05	-2.12497	-0.861956
234077352	rs6727452	1.32522e-18	-1.93165	-1.03901	1.80618e-05	-1.65606	-1.04855	5.55738e-05	-1.63602	-1.1034
234077441	rs12472960	4.85615e-17	-2.81406e-10	0.630584	0.000534688	-2.81406e-10	0.683273	0.00221198	-2.81406e-10	0.944512
234077804	rs70958388	4.92134e-17	-2.81406e-10	0.64392	0.000541962	-2.81406e-10	0.696785	0.00224397	-2.81406e-10	0.958869
234078140	rs35982395	1.35571e-17	-0.645332	-2.48588e-10	3.47762e-05	-2.04948	-2.48588e-10	0.000133894	-1.86009	-2.48588e-10
234078215	rs68160732	1.27148e-18	-1.89287	-1.11919	1.51037e-05	-1.75609	-1.12738	4.90706e-05	-1.69418	-1.16969
234078287	rs12474023	4.79539e-17	-2.81406e-10	0.617995	0.00052791	-2.81406e-10	0.670516	0.0021822	-2.81406e-10	0.930955
234078333	rs10803668	1.50538e-18	-1.55741	-1.2858	2.11526e-05	-1.26816	-1.27849	7.66293e-05	-1.16799	-1.25017
234078406	rs7569837	1.4187e-18	-1.93684	-0.965667	1.20729e-05	-2.13512	-0.972324	4.05098e-05	-2.0831	-0.972489
234078582	rs10754947	1.87094e-18	-1.38242	-1.24338	1.83446e-05	-1.44422	-1.24486	6.99723e-05	-1.26965	-1.23938
234079272	rs190647665	8.68047e-18	-1.09117	-2.48588e-10	0.000303049	0.115485	-2.48588e-10	0.00060434	-0.352996	-2.48588e-10
234079536	rs80235307	8.38257e-19	-2.12166	-1.30701	8.72885e-06	-2.12366	-1.30812	2.72739e-05	-2.13019	-1.32101
234080110	rs143172481	5.87775e-18	-2.12352	0.642451	6.66863e-05	-2.09371	0.695297	0.000267191	-2.12646	0.957287
234080309	rs80106733	5.65081e-18	-2.13011	0.609667	6.38361e-05	-2.10417	0.662077	0.000256357	-2.13255	0.921987
234080553	rs6431237	2.03056e-18	-1.31913	-1.2248	1.9677e-05	-1.39284	-1.22612	7.27701e-05	-1.24893	-1.2209
234080747	rs6741388	3.03143e-18	-1.19853	-0.944685	2.24241e-05	-1.56738	-0.920896	0.000106005	-1.30959	-0.784062
234080852	rs59836591	1.10959e-18	-1.89444	-1.25382	1.17211e-05	-1.89234	-1.24468	3.93138e-05	-1.87544	-1.21012
234080939	rs6431239	2.08222e-18	-1.28951	-1.2293	2.01361e-05	-1.36456	-1.23134	7.45655e-05	-1.21809	-1.22737
234081187	rs13408647	1.2887e-18	-1.90292	-1.09569	1.35775e-05	-1.90654	-1.08346	4.6752e-05	-1.87799	-1.03429
234081258	rs73105592	3.04777e-18	-2.13784	-2.48588e-10	3.24941e-05	-2.11735	-2.48588e-10	0.000102972	-2.12268	-2.48588e-10
234081286	rs72972231	1.05379e-18	-2.08238	-1.11747	1.13793e-05	-2.04072	-1.12589	3.29468e-05	-2.094	-1.16824
234081324	rs13385922	2.9037e-18	-1.2198	-0.966463	2.10382e-05	-1.60874	-0.943329	9.79544e-05	-1.36269	-0.809941
234081714	rs189307103	6.83338e-18	-2.81406e-10	-1.33043	7.13188e-05	-2.81406e-10	-1.33125	0.000227288	-2.81406e-10	-1.33092
234081742	rs113167115	1.06907e-18	-2.13646	-1.049	1.68298e-05	-1.71662	-1.05863	4.51801e-05	-1.83896	-1.10751
234082142	rs141013376	3.03359e-18	-2.1425	-2.48588e-10	3.23207e-05	-2.1227	-2.48588e-10	0.000109731	-2.0591	-2.48588e-10
234082197	rs79316755	1.03194e-18	-2.10229	-1.11851	1.13633e-05	-2.04149	-1.12653	3.28711e-05	-2.09553	-1.16901
234082320	rs138876746	1.82534e-17	-0.347895	-2.48588e-10	0.000129159	-0.737364	-2.48588e-10	0.000353901	-0.888116	-2.48588e-10
234082384	rs7568389	2.0711e-18	-1.30439	-1.21978	2.00559e-05	-1.37876	-1.22113	7.42747e-05	-1.23357	-1.21579
234082577	rs7597763	2.10433e-18	-1.28951	-1.21874	2.03638e-05	-1.36456	-1.22009	7.55136e-05	-1.21809	-1.21473
234082834	rs10193017	1.07619e-18	-1.94936	-1.22946	1.1382e-05	-1.9475	-1.21888	3.82646e-05	-1.93252	-1.18008
234082869	rs182258080	9.22223e-18	-2.81406e-10	-1.03063	9.53083e-05	-2.81406e-10	-1.04129	0.000297717	-2.81406e-10	-1.06099
234082911	rs10179304	1.26919e-18	-1.93721	-1.07666	1.33873e-05	-1.94056	-1.06355	4.60978e-05	-1.91406	-1.01231
234083515	rs72972236	1.02185e-18	-2.1077	-1.12294	1.14106e-05	-2.03262	-1.13125	3.29425e-05	-2.08933	-1.17304
234083545	rs140102880	1.31219e-17	-2.81406e-10	-0.677966	0.000137868	-2.81406e-10	-0.672113	0.000447319	-2.81406e-10	-0.653861
234083671	rs113807511	3.04777e-18	-2.13784	-2.48588e-10	3.24941e-05	-2.11735	-2.48588e-10	0.000102972	-2.12268	-2.48588e-10
234083689	rs140971744	1.49436e-17	-2.81406e-10	-0.547963	0.000157094	-2.81406e-10	-0.541564	0.000510563	-2.81406e-10	-0.52162
234083694	rs144814229	1.01904e-17	-2.81406e-10	-0.9308	0.000105144	-2.81406e-10	-0.943077	0.00032744	-2.81406e-10	-0.965829
234083750	rs62192878	2.53383e-18	-1.63487	-0.687648	1.91421e-05	-1.95854	-0.687982	7.45802e-05	-1.78004	-0.665218
234084655	rs12470626	6.44075e-18	-2.13272	0.743115	7.29502e-05	-2.10853	0.799895	0.000294783	-2.13492	1.06403
234084716	rs10199551	1.12539e-18	-1.99002	-1.1441	1.09073e-05	-2.07916	-1.12981	3.7777e-05	-2.04591	-1.07952
234084922	rs13420200	3.1327e-18	-2.11035	-2.48588e-10	3.50805e-05	-2.04076	-2.48588e-10	0.000109116	-2.06473	-2.48588e-10
234084936	rs6709380	1.17183e-18	-1.84618	-1.24751	1.18121e-05	-1.89221	-1.23707	4.17848e-05	-1.82075	-1.20385
234085792	rs13007032	1.05324e-17	-0.897787	-2.48588e-10	0.000123507	-0.782112	-2.48588e-10	0.00046877	-0.607021	-2.48588e-10
234086070	rs72972242	3.38461e-18	-2.03301	-2.48588e-10	5.13507e-05	-1.65973	-2.48588e-10	0.000161506	-1.67259	-2.48588e-10
234086516	rs34408817	1.22093e-17	-0.750046	-2.48588e-10	3.39158e-05	-2.07453	-2.48588e-10	0.000128054	-1.90468	-2.48588e-10
234086521	rs78674368	3.15516e-18	-2.10321	-2.48588e-10	3.46811e-05	-2.05221	-2.48588e-10	0.000108028	-2.07474	-2.48588e-10
234086522	rs140303446	1.8446e-17	-0.337399	-2.48588e-10	0.000130365	-0.728072	-2.48588e-10	0.000357022	-0.879335	-2.48588e-10
234086584	rs6720896	1.68847e-18	-1.57506	-1.15336	1.44836e-05	-1.78553	-1.13987	5.14131e-05	-1.726	-1.09124
234086724	rs6737719	5.06854e-18	-0.380082	-1.24911	3.37386e-05	-0.829486	-1.25028	0.000143676	-0.54394	-1.24563
234086900	rs10929072	5.02104e-18	-0.396212	-1.2424	2.0476e-05	-1.33086	-1.2483	8.74357e-05	-1.01038	-1.27585
234087372	rs11685096	5.00421e-18	-1.64197	-2.48588e-10	3.49226e-05	-2.04528	-2.48588e-10	0.000113079	-2.02904	-2.48588e-10
234087452	rs78886327	9.19273e-18	-2.81406e-10	-1.03383	9.49423e-05	-2.81406e-10	-1.04514	0.000287781	-2.81406e-10	-1.09493
234087906	rs76190789	1.04561e-18	-2.12743	-1.08022	1.54018e-05	-1.7733	-1.09063	4.19085e-05	-1.8854	-1.13624
234088376	rs148127775	1.12365e-17	-0.833082	-2.48588e-10	6.58949e-05	-1.41035	-2.48588e-10	0.000252343	-1.22634	-2.48588e-10
234088487	rs72972247	1.00134e-18	-2.13487	-1.11604	1.23119e-05	-1.9626	-1.12524	3.48893e-05	-2.03749	-1.16746
234088567	rs116943544	1.13274e-17	-2.81406e-10	-0.825022	0.000116674	-2.81406e-10	-0.839024	0.000363024	-2.81406e-10	-0.862664
234088831	rs34270852	1.33111e-17	-0.663651	-2.48588e-10	3.4617e-05	-2.05406	-2.48588e-10	0.000132832	-1.86804	-2.48588e-10
234089035	rs72972249	9.12546e-19	-2.13902	-1.20475	1.15188e-05	-1.94255	-1.21188	3.28245e-05	-2.02197	-1.24399
234089092	rs113848123	7.25014e-18	-1.27122	-2.48588e-10	8.06649e-05	-1.20811	-2.48588e-10	0.000276941	-1.13333	-2.48588e-10
234089149	rs72972252	9.51513e-19	-2.13925	-1.1627	1.2146e-05	-1.93013	-1.17128	3.42087e-05	-2.01624	-1.20841
234089184	rs182128489	5.624e-18	-1.5252	-2.48588e-10	4.05422e-05	-1.89607	-2.48588e-10	0.000144389	-1.78462	-2.48588e-10
234089212	rs4585024	6.37101e-18	-0.124649	-1.27584	4.0268e-05	-0.626029	-1.27682	0.000175665	-0.315647	-1.27291
234089330	rs112285126	3.05126e-18	-2.13669	-2.48588e-10	3.2565e-05	-2.11517	-2.48588e-10	0.000103174	-2.12071	-2.48588e-10
234089471	rs11681114	2.92979e-17	0.125269	-2.48588e-10	6.96915e-05	-1.35433	-2.48588e-10	0.000267139	-1.16936	-2.48588e-10
234089521	rs113230465	3.04317e-18	-2.13934	-2.48588e-10	3.23969e-05	-2.12035	-2.48588e-10	0.000102695	-2.12537	-2.48588e-10
234089680	rs73111445	3.04895e-18	-2.13745	-2.48588e-10	3.25182e-05	-2.11661	-2.48588e-10	0.000103041	-2.12201	-2.48588e-10
234089733	rs181998356	1.09701e-17	-2.81406e-10	-0.857075	0.000113068	-2.81406e-10	-0.870418	0.000351405	-2.81406e-10	-0.895193
234089866	rs62192879	3.15316e-18	-1.68602	-0.417823	2.39798e-05	-1.99722	-0.42398	9.24875e-05	-1.83177	-0.398293
234089949	rs4395246	3.04883e-18	-2.13749	-2.48588e-10	3.29347e-05	-2.10388	-2.48588e-10	0.00010438	-2.10909	-2.48588e-10
234090032	rs72972255	9.18573e-19	-2.14089	-1.19629	1.17506e-05	-1.93083	-1.20368	3.34213e-05	-2.01279	-1.23515
234090073	rs72972257	9.42889e-19	-2.14502	-1.16604	1.26929e-05	-1.88283	-1.17454	3.55629e-05	-1.97454	-1.21129
234090107	rs74547226	1.20358e-18	-1.8654	-1.20155	2.66064e-05	-1.10813	-1.20912	7.83401e-05	-1.15451	-1.24157
234090326	rs141547857	1.43449e-17	-2.81406e-10	-0.588849	0.00015046	-2.81406e-10	-0.58471	0.000487071	-2.81406e-10	-0.568723
234090478	rs191668981	1.19622e-17	-2.81406e-10	-0.770494	0.000123123	-2.81406e-10	-0.785223	0.000382611	-2.81406e-10	-0.810114
234090507	rs117103380	3.89546e-17	-2.81406e-10	0.41015	0.000428193	-2.81406e-10	0.461164	0.0017318	-2.81406e-10	0.699786
234090697	rs138336976	4.01649e-18	-2.14198	0.280142	4.47543e-05	-2.12646	0.329239	0.000176497	-2.14306	0.559236
234090922	rs70940831	1.18968e-17	-2.81406e-10	-0.775976	0.000122459	-2.81406e-10	-0.790634	0.000380593	-2.81406e-10	-0.815401
234091138	rs70940832	1.22813e-17	-2.81406e-10	-0.744166	0.000126365	-2.81406e-10	-0.759234	0.000392457	-2.81406e-10	-0.784707
234091158	rs4571051	5.47045e-18	-0.231161	-1.32172	3.31502e-05	-0.778779	-1.31858	0.000151685	-0.417797	-1.31753
234091159	rs11693000	1.14608e-17	-0.813315	-2.48588e-10	5.34468e-05	-1.61972	-2.48588e-10	0.000205293	-1.4327	-2.48588e-10
234091528	rs72972259	2.78985e-18	-2.12761	-0.0986505	3.36447e-05	-2.00619	-0.0763607	0.000108457	-1.99426	-0.0765229
234091884	rs10208466	4.12575e-18	-1.835	-2.48588e-10	3.81111e-05	-1.9579	-2.48588e-10	0.000124622	-1.93185	-2.48588e-10
234091926	rs141160764	8.77957e-18	-2.81406e-10	-1.07982	9.18652e-05	-2.81406e-10	-1.07809	0.000291961	-2.81406e-10	-1.08051
234092029	rs4503982	9.28741e-19	-1.9942	-1.33198	8.37926e-06	-2.14044	-1.33221	2.71467e-05	-2.12106	-1.33482
234092252	rs74843215	1.29256e-17	-2.81406e-10	-0.693035	0.000135796	-2.81406e-10	-0.68726	0.000433372	-2.81406e-10	-0.685538
234092392	rs4436949	1.42456e-18	-1.81589	-1.08249	1.14328e-05	-2.07254	-1.08939	3.9552e-05	-1.94634	-1.13318
234092825	rs6431381	1.65491e-18	-1.66904	-1.07946	1.54795e-05	-1.77977	-1.07912	5.43627e-05	-1.71645	-1.045
234093035	rs6740918	1.30238e-18	-1.72783	-1.26023	1.22721e-05	-1.83104	-1.26004	4.23088e-05	-1.77214	-1.24
234093397	rs11686233	1.02667e-18	-2.05733	-1.1686	9.88433e-06	-2.13768	-1.16978	3.21065e-05	-2.1388	-1.14928
234093766	rs79339118	2.0939e-17	-2.81406e-10	-0.21063	0.000220531	-2.81406e-10	-0.20237	0.000754819	-2.81406e-10	-0.130656
234093805	rs7584458	1.24117e-18	-2.0665	-0.969695	1.20507e-05	-2.13798	-0.971311	4.06473e-05	-2.10398	-0.948219
234093876	rs12612322	8.39897e-19	-2.12952	-1.29721	8.63649e-06	-2.14531	-1.29711	2.78383e-05	-2.14344	-1.28728
234096116	rs35060000	1.29834e-18	-2.00703	-0.984124	1.92391e-05	-1.66573	-0.975737	5.82151e-05	-1.70032	-0.992672
234096560	rs76413167	8.34914e-19	-2.10065	-1.33202	1.16713e-05	-1.81019	-1.33109	2.88563e-05	-2.06591	-1.3289
234096625	rs117684491	1.23131e-17	-2.81406e-10	-0.741585	0.000130746	-2.81406e-10	-0.725156	0.000419037	-2.81406e-10	-0.719174
234096799	rs79851246	7.44195e-18	-2.81406e-10	-1.24511	7.75317e-05	-2.81406e-10	-1.24772	0.000245476	-2.81406e-10	-1.25393
234096814	rs75961839	9.1136e-19	-2.10881	-1.23625	1.13497e-05	-1.93337	-1.23585	3.05264e-05	-2.09783	-1.24071
234096858	rs80143879	8.91906e-19	-2.02754	-1.3391	9.10281e-06	-2.05029	-1.33953	2.64726e-05	-2.14099	-1.34004
234096976	rs7605022	9.68946e-19	-2.02689	-1.2569	9.85855e-06	-2.05359	-1.25648	2.85459e-05	-2.14439	-1.26123
234097338	rs4663221	2.28937e-17	-0.121385	-2.48588e-10	0.000238383	-0.124529	-2.48588e-10	0.00082218	-0.0451745	-2.48588e-10
234097522	rs118155976	1.10655e-17	-2.81406e-10	-0.848414	0.000117114	-2.81406e-10	-0.835259	0.000375204	-2.81406e-10	-0.829665
234097615	rs145215831	1.08148e-17	-2.81406e-10	-0.871331	0.000114587	-2.81406e-10	-0.857072	0.000367472	-2.81406e-10	-0.850486
234098802	rs3890760	9.60199e-19	-2.14397	-1.14889	1.19617e-05	-1.97574	-1.14096	4.28522e-05	-1.87711	-1.12227
234099221	rs548725027	1.06645e-17	-2.81406e-10	-0.885329	0.000112971	-2.81406e-10	-0.871283	0.000362252	-2.81406e-10	-0.864794
234099296	rs79330248	1.06152e-17	-2.81406e-10	-0.889958	0.000112441	-2.81406e-10	-0.875983	0.000360541	-2.81406e-10	-0.869526
234100164	rs56063952	1.32344e-18	-1.63343	-1.33858	1.53729e-05	-1.52771	-1.3381	6.53433e-05	-1.23972	-1.33776
234100175	rs4663643	2.04145e-17	-0.236002	-2.48588e-10	0.000289051	0.0681944	-2.48588e-10	0.00085973	-0.000514832	-2.48588e-10
234100811	rs77821438	9.15712e-18	-2.81406e-10	-1.03771	9.6754e-05	-2.81406e-10	-1.02624	0.000309888	-2.81406e-10	-1.02092
234101168	rs3924334	1.08752e-18	-2.02947	-1.13888	1.70139e-05	-1.63348	-1.1309	6.55253e-05	-1.46246	-1.11224
234101180	rs117942967	9.6812e-18	-2.81406e-10	-0.98206	0.000102386	-2.81406e-10	-0.969661	0.000327634	-2.81406e-10	-0.965238
234101248	rs117604648	9.66323e-18	-2.81406e-10	-0.983918	0.000102201	-2.81406e-10	-0.971473	0.000327477	-2.81406e-10	-0.965716
234101628	rs10176734	1.10905e-18	-2.0246	-1.12414	1.7344e-05	-1.62974	-1.11543	6.66688e-05	-1.46275	-1.09465
234101827	rs10168693	9.84283e-19	-2.13689	-1.1312	1.24878e-05	-1.95069	-1.12297	4.57095e-05	-1.8323	-1.10252
234102070	rs10203185	1.13925e-18	-2.00131	-1.12056	1.82457e-05	-1.5827	-1.11178	7.0634e-05	-1.40878	-1.09084
234102250	rs11675867	1.11461e-18	-2.01897	-1.12477	1.75302e-05	-1.61817	-1.11631	6.75307e-05	-1.44945	-1.0951
234102658	rs70940834	9.86534e-18	-2.81406e-10	-0.963218	0.000104367	-2.81406e-10	-0.9505	0.000334009	-2.81406e-10	-0.945964
234102738	rs11681058	1.16919e-18	-1.92504	-1.1709	1.87862e-05	-1.50094	-1.16435	7.19152e-05	-1.33468	-1.14697
234102808	rs72972274	9.26668e-18	-1.02582	-2.48588e-10	5.8158e-05	-1.53525	-2.48588e-10	0.000221666	-1.35596	-2.48588e-10
234103370	rs34888825	1.09469e-18	-1.96175	-1.20003	1.718e-05	-1.56147	-1.19319	6.44089e-05	-1.41598	-1.17591
234103666	rs3924336	1.26184e-18	-1.67954	-1.34014	1.4579e-05	-1.57888	-1.33995	6.11321e-05	-1.30423	-1.33987
234104029	rs6706611	1.30262e-18	-1.64956	-1.33831	1.5588e-05	-1.51404	-1.33787	6.65534e-05	-1.22138	-1.33775
234104419	rs13027728	8.46309e-19	-2.09135	-1.32777	1.13552e-05	-1.84143	-1.3273	4.12018e-05	-1.71582	-1.32283
234104579	rs34587266	1.23336e-18	-1.71589	-1.32661	2.05545e-05	-1.25041	-1.32492	6.12152e-05	-1.31448	-1.32826
234105400	rs11680711	3.48257e-18	-0.705377	-1.2991	7.96065e-05	0.0776358	-1.29895	0.000240508	0.0224196	-1.2968
234105471	rs10929185	9.41445e-19	-1.97953	-1.33306	1.70018e-05	-1.4311	-1.33399	4.78525e-05	-1.55264	-1.33637
234106533	rs7569134	2.21761e-18	-2.14332	-0.312497	2.34329e-05	-2.14443	-0.299837	7.80774e-05	-2.12504	-0.274393
234107070	rs7569827	1.02531e-18	-1.98406	-1.24319	9.39556e-06	-2.12029	-1.23789	3.09082e-05	-2.10502	-1.22109
234107368	rs6719549	1.01595e-18	-1.91454	-1.32188	1.37122e-05	-1.65626	-1.32387	4.09137e-05	-1.71801	-1.32766
234107618	rs6722529	9.76731e-19	-1.9413	-1.33449	1.58496e-05	-1.49968	-1.33559	4.59926e-05	-1.59112	-1.33754
234108368	rs12692197	1.52757e-18	-1.68669	-1.14187	1.42818e-05	-1.80908	-1.13035	4.87823e-05	-1.76572	-1.10404
234108570	rs13032126	3.75599e-18	-1.92889	-2.48588e-10	3.1768e-05	-2.13995	-2.48588e-10	0.000101893	-2.13321	-2.48588e-10
234108731	rs77331313	8.01341e-18	-2.81406e-10	-1.17113	8.44019e-05	-2.81406e-10	-1.16282	0.000270348	-2.81406e-10	-1.15742
234109422	rs150889258	1.12051e-18	-1.8087	-1.32977	2.36044e-05	-1.10696	-1.33001	7.89316e-05	-1.06413	-1.32442
234109980	rs57365147	1.22475e-17	-2.81406e-10	-0.746927	0.00012549	-2.81406e-10	-0.766187	0.000399534	-2.81406e-10	-0.766834
234109999	rs76758504	3.11982e-18	-2.11447	-2.48588e-10	6.64763e-05	-1.40156	-2.48588e-10	0.000131392	-1.87895	-2.48588e-10
234110032	rs35786770	3.02803e-18	-2.14433	-2.48588e-10	3.37188e-05	-2.08035	-2.48588e-10	0.000105813	-2.09546	-2.48588e-10
234110126	rs76475433	1.28366e-16	-2.81406e-10	1.60264	0.00136336	-2.81406e-10	1.6193	0.00426892	-2.81406e-10	1.60198
234110944	rs6760912	7.81855e-18	-0.208789	-0.986957	5.6987e-05	-0.565896	-0.98969	0.000290293	-0.101075	-0.985167
234110954	rs4468807	2.08269e-18	-1.64756	-0.871026	1.59422e-05	-1.95705	-0.872392	6.1074e-05	-1.77699	-0.868053
234110974	rs6761018	1.49284e-18	-1.75193	-1.09964	1.38663e-05	-1.86676	-1.10218	5.28638e-05	-1.68939	-1.10003
234111314	rs62192897	8.74435e-18	-1.08384	-2.48588e-10	9.79736e-05	-1.01371	-2.48588e-10	0.000330999	-0.955018	-2.48588e-10
234111553	rs34865199	5.37046e-18	-1.3322	-0.239128	6.22506e-05	-1.23719	-0.230047	0.000286909	-0.886593	-0.211375
234111849	rs140353691	6.79224e-18	-2.81406e-10	-1.33647	7.08867e-05	-2.81406e-10	-1.33733	0.000225801	-2.81406e-10	-1.33748
234112649	rs7609436	1.02403e-17	-0.92591	-2.48588e-10	0.000114833	-0.854931	-2.48588e-10	0.000430651	-0.691836	-2.48588e-10
234113057	rs7346	9.60957e-19	-1.97464	-1.31743	8.93317e-06	-2.08824	-1.3204	3.08793e-05	-2.00349	-1.32356
234113301	rs9247	1.04736e-18	-1.8698	-1.33618	9.26897e-06	-2.03434	-1.3374	3.278e-05	-1.92876	-1.33856
234113545	rs1135727	1.5699e-18	-1.5401	-1.26113	1.32055e-05	-1.75887	-1.25891	5.96808e-05	-1.40263	-1.26549
234114092	rs28505715	4.05822e-18	-1.48485	-0.366648	4.65558e-05	-1.39965	-0.358108	0.000205372	-1.09177	-0.340541
234114243	rs62192898	8.83864e-19	-2.0434	-1.3323	9.39033e-06	-2.02887	-1.32986	3.33119e-05	-1.92098	-1.33024
234114275	rs146720730	3.48606e-18	-2.00347	-2.48588e-10	3.93568e-05	-1.92574	-2.48588e-10	0.00012494	-1.9293	-2.48588e-10
234114451	rs150941521	1.20356e-17	-2.81406e-10	-0.764376	0.000123187	-2.81406e-10	-0.784706	0.000394464	-2.81406e-10	-0.779605
234114535	rs56404638	1.07123e-18	-1.9226	-1.26084	9.73191e-06	-2.05887	-1.26413	3.42793e-05	-1.9558	-1.26679
234114837	rs4663784	4.79181e-18	-1.68534	-2.48588e-10	5.0593e-05	-1.6746	-2.48588e-10	0.000178862	-1.57052	-2.48588e-10
234114942	rs13408498	2.01457e-18	-1.39117	-1.16068	1.62694e-05	-1.64348	-1.16565	6.15157e-05	-1.46816	-1.16968
234115337	rs3792117	1.71411e-18	-1.37297	-1.34038	4.03413e-05	-0.560603	-1.34043	0.000105881	-0.754909	-1.33991
234115629	rs1057258	1.11809e-18	-1.93874	-1.20188	9.44109e-06	-2.14506	-1.20828	3.0866e-05	-2.11605	-1.21143
234115739	rs14243	1.10202e-18	-2.00272	-1.15237	1.09531e-05	-2.04733	-1.15746	3.78434e-05	-1.96208	-1.16159
234116956	rs13031194	9.8244e-19	-1.94608	-1.32388	8.46916e-06	-2.13943	-1.32255	2.68791e-05	-2.14531	-1.32047
234116965	rs12986637	9.42031e-19	-1.98128	-1.33068	8.36003e-06	-2.14529	-1.32966	2.68575e-05	-2.13856	-1.32803
234117020	rs62192899	6.96815e-18	-1.3109	-2.48588e-10	7.38941e-05	-1.29578	-2.48588e-10	0.000236931	-1.28936	-2.48588e-10
234117252	rs1319885	1.00237e-18	-2.13179	-1.11809	1.10427e-05	-2.09088	-1.10576	3.4911e-05	-2.09746	-1.10687
234117915	rs34547900	1.09385e-18	-1.9513	-1.21124	9.52288e-06	-2.13602	-1.2087	3.01973e-05	-2.14521	-1.20417
234118583	rs4663834	1.14255e-18	-1.92136	-1.19763	9.6539e-06	-2.14077	-1.19028	3.05171e-05	-2.14274	-1.1961
234118882	rs6431580	3.51129e-18	-1.0185	-0.977757	1.60759e-05	-1.85033	-0.970763	5.25733e-05	-1.81871	-0.976213
234119177	rs78835907	9.00569e-19	-2.02483	-1.33214	8.3398e-06	-2.14528	-1.33209	2.68715e-05	-2.1336	-1.33247
234119635	rs6431586	2.03961e-18	-1.25282	-1.28667	5.8663e-05	-0.240137	-1.28646	0.000153615	-0.436018	-1.28667
234119777	rs77805781	5.66928e-18	-1.51718	-2.48588e-10	6.59235e-05	-1.40991	-2.48588e-10	0.000198605	-1.46582	-2.48588e-10
234119846	rs56805998	1.03931e-18	-1.87471	-1.33897	8.31535e-06	-2.14173	-1.33858	2.74073e-05	-2.10794	-1.33838
234119947	rs72972302	1.42733e-16	1.70873	-2.48588e-10	0.000604686	0.8063	-2.48588e-10	0.00261619	1.11234	-2.48588e-10
234119985	rs148924241	7.46767e-18	-2.81406e-10	-1.24166	7.73906e-05	-2.81406e-10	-1.24954	0.000246243	-2.81406e-10	-1.25081
234120043	rs78765795	1.40524e-18	-1.87893	-1.03311	2.5597e-05	-1.3265	-1.02943	7.0521e-05	-1.46901	-1.03221
234120525	rs78025893	3.02567e-18	-2.14511	-2.48588e-10	3.34039e-05	-2.08974	-2.48588e-10	0.000102546	-2.12682	-2.48588e-10
234120552	rs13021297	8.96473e-19	-2.03653	-1.32501	8.84249e-06	-2.09502	-1.32382	2.68139e-05	-2.14505	-1.32317
234120556	rs13021302	8.67732e-19	-2.07029	-1.32383	9.10654e-06	-2.06682	-1.3226	2.68742e-05	-2.14375	-1.32221
234121294	rs12616785	1.43312e-18	-1.84393	-1.04846	2.74954e-05	-1.23992	-1.04447	7.50226e-05	-1.39464	-1.0447
234121611	rs115901994	3.88498e-18	-1.89513	-2.48588e-10	3.42128e-05	-2.06581	-2.48588e-10	0.000107934	-2.07562	-2.48588e-10
234121645	rs146195690	9.11e-18	-2.81406e-10	-1.04287	9.38534e-05	-2.81406e-10	-1.05668	0.000300484	-2.81406e-10	-1.05174
234122081	rs4663308	2.95917e-18	-1.08504	-1.08229	1.90546e-05	-1.5692	-1.0819	5.44481e-05	-1.68857	-1.07132
234123010	rs7580869	9.2688e-18	-1.89695	0.871354	0.000109258	-1.77309	0.868393	0.000395448	-1.71545	0.938335
234123140	rs35915288	1.40927e-18	-1.61009	-1.29908	8.9956e-06	-2.10534	-1.29633	2.93909e-05	-2.08265	-1.2938
234123318	rs118005499	8.31183e-18	-2.81406e-10	-1.13457	8.72054e-05	-2.81406e-10	-1.13014	0.000281112	-2.81406e-10	-1.11838
234123337	rs10198411	1.02749e-18	-2.09314	-1.132	1.47266e-05	-1.77531	-1.13344	4.34839e-05	-1.84734	-1.1374
234123471	rs72974304	1.60284e-18	-1.76564	-1.01483	2.10614e-05	-1.54858	-1.00239	6.44754e-05	-1.59376	-0.997093
234123656	rs34032722	1.6144e-18	-1.56739	-1.20589	6.06945e-05	-0.290452	-1.20211	0.000154282	-0.503064	-1.21529
234124013	rs35944010	8.56178e-19	-2.14374	-1.26379	9.17613e-06	-2.11226	-1.26954	2.95616e-05	-2.09323	-1.27743
234124073	rs137867353	3.18229e-18	-2.09464	-2.48588e-10	3.16811e-05	-2.14269	-2.48588e-10	0.000100822	-2.14378	-2.48588e-10
234124444	rs139642721	8.57725e-18	-1.10313	-2.48588e-10	0.000221331	-0.198749	-2.48588e-10	0.000445501	-0.657933	-2.48588e-10
234124489	rs13032115	7.97333e-19	-2.14374	-1.33499	8.5825e-06	-2.11226	-1.33642	2.78175e-05	-2.09323	-1.33824
234124552	rs13020354	9.37804e-19	-1.97636	-1.3401	8.70328e-06	-2.09533	-1.33938	2.79326e-05	-2.08859	-1.33875
234124587	rs71421692	1.86228e-17	-0.327861	-2.48588e-10	0.000348961	0.25655	-2.48588e-10	0.00130376	0.415876	-2.48588e-10
234124616	rs112306382	1.15176e-18	-2.00264	-1.10831	1.7254e-05	-1.65542	-1.09494	5.29844e-05	-1.69882	-1.08832
234125263	rs114829200	3.06135e-18	-2.13339	-2.48588e-10	4.43286e-05	-1.80678	-2.48588e-10	0.0001304	-1.88653	-2.48588e-10
234125392	rs34785526	2.17893e-17	-0.170825	-2.48588e-10	0.000404083	0.40321	-2.48588e-10	0.00152477	0.572468	-2.48588e-10
234125521	rs36058129	2.18213e-17	-0.169357	-2.48588e-10	0.00039923	0.391129	-2.48588e-10	0.00152319	0.571426	-2.48588e-10
234125941	rs111345303	1.50862e-18	-1.90574	-0.935313	2.18358e-05	-1.59522	-0.919637	6.89851e-05	-1.61352	-0.909721
234126551	rs116537496	3.18921e-18	-2.09247	-2.48588e-10	3.20626e-05	-2.13072	-2.48588e-10	0.000100674	-2.14525	-2.48588e-10
234127214	rs34194100	5.82417e-17	-0.532825	1.34518	0.000759612	-0.308477	1.34288	0.00226328	-0.35734	1.32478
234127321	rs6757418	1.34669e-18	-1.99879	-0.955804	2.00367e-05	-1.65966	-0.941186	6.33006e-05	-1.67663	-0.932612
234128368	rs113359105	1.21209e-18	-2.04761	-1.01229	1.61923e-05	-1.8151	-0.998777	5.11091e-05	-1.83233	-0.990842
234129508	rs4663970	2.09475e-18	-2.10471	-0.408099	2.29622e-05	-2.05849	-0.406075	6.81161e-05	-2.10039	-0.435534
234130253	rs10196609	3.80142e-18	-1.67245	-0.244422	6.52763e-05	-1.15981	-0.25997	0.000188099	-1.26585	-0.254313
234130678	rs13025632	1.94317e-18	-2.12285	-0.46507	2.09031e-05	-2.0954	-0.463109	6.27677e-05	-2.12604	-0.491648
234131427	rs2341566	9.20956e-19	-2.10435	-1.23024	9.21257e-06	-2.14133	-1.23651	2.89779e-05	-2.14522	-1.24538
234131780	rs10210101	1.90153e-17	-0.307002	-2.48588e-10	9.3814e-05	-1.0571	-2.48588e-10	0.000330232	-0.957336	-2.48588e-10
234132430	rs12996460	9.10562e-18	-1.59942	0.556065	0.000101324	-1.51186	0.531768	0.000317148	-1.51432	0.516557
234132778	rs143063741	9.05386e-18	-2.81406e-10	-1.04905	9.54602e-05	-2.81406e-10	-1.0397	0.000307539	-2.81406e-10	-1.02853
234133021	rs79610952	4.06149e-18	-1.8507	-2.48588e-10	6.4031e-05	-1.43904	-2.48588e-10	0.000168919	-1.62771	-2.48588e-10
234133305	rs35543039	9.32437e-19	-2.08735	-1.23485	9.99036e-06	-2.06189	-1.2349	3.05666e-05	-2.09341	-1.24381
234133451	rs78002111	3.49074e-17	-2.81406e-10	0.300452	0.000357856	-2.81406e-10	0.28172	0.00113119	-2.81406e-10	0.273896
234133774	rs34587406	1.65874e-18	-1.52092	-1.22527	2.29415e-05	-1.2397	-1.22576	6.9413e-05	-1.27966	-1.2374
234133885	rs56335880	3.77826e-18	-0.909001	-1.01398	5.97901e-05	-0.497811	-1.00976	0.000146844	-0.74881	-1.01895
234134795	rs11674242	1.3414e-18	-1.66273	-1.29581	1.91235e-05	-1.35184	-1.29565	5.56239e-05	-1.43474	-1.30378
234135138	rs2341565	5.61106e-18	-0.8394	-0.688106	0.000117241	-0.149062	-0.685117	0.000308837	-0.310671	-0.71365
234135363	rs56164004	8.43252e-18	-0.108108	-1.01204	0.000159713	0.483902	-1.00894	0.00045791	0.383199	-1.01366
234135404	rs2341564	1.35466e-18	-1.68431	-1.26438	1.91947e-05	-1.37959	-1.26419	5.577e-05	-1.46099	-1.27491
234135608	rs56352307	8.16411e-18	-0.183444	-0.969054	0.000153068	0.39822	-0.96575	0.00043946	0.299187	-0.970774
234135911	rs13023412	1.06356e-18	-2.01359	-1.17703	1.11456e-05	-2.01007	-1.1773	3.72488e-05	-1.94821	-1.19131
234136755	rs62192905	6.32017e-18	-1.4085	-2.48588e-10	7.30666e-05	-1.30704	-2.48588e-10	0.000244858	-1.25645	-2.48588e-10
234136796	rs4663337	1.06154e-18	-2.02057	-1.17196	1.11232e-05	-2.01714	-1.17224	3.71108e-05	-1.95676	-1.18647
234136959	rs7569497	5.14409e-18	-0.987816	-0.62658	9.26724e-05	-0.445886	-0.623454	0.000242206	-0.61403	-0.653314
234137530	rs1866879	8.95141e-19	-2.14524	-1.21778	9.35021e-06	-2.14499	-1.21802	2.95673e-05	-2.14035	-1.23011
234137999	rs34768789	1.70527e-18	-2.11449	-0.604035	1.841e-05	-2.0837	-0.601814	5.51153e-05	-2.11854	-0.629172
234138040	rs59199559	1.52573e-18	-1.62023	-1.20954	1.97762e-05	-1.40387	-1.21007	5.97731e-05	-1.44408	-1.2225
234138324	rs12471808	1.72358e-18	-1.36966	-1.33818	1.26907e-05	-1.72142	-1.33613	4.63869e-05	-1.5854	-1.33472
234138522	rs12472651	3.46166e-18	-0.796855	-1.21364	2.38756e-05	-1.19914	-1.22641	9.50393e-05	-0.969964	-1.23288
234138714	rs10199994	1.68098e-18	-1.4101	-1.32277	2.06829e-05	-1.2417	-1.3274	7.6568e-05	-1.08937	-1.32958
234139073	rs13398038	1.13204e-18	-2.09549	-1.03274	1.12881e-05	-2.14315	-1.03151	3.56195e-05	-2.14492	-1.03932
234139467	rs10211468	9.00073e-19	-2.1249	-1.23262	9.31196e-06	-2.14514	-1.22197	3.05897e-05	-2.12757	-1.2089
234139631	rs76384978	1.30419e-18	-1.97449	-1.01217	1.17896e-05	-2.11528	-1.01591	3.8428e-05	-2.11134	-0.997011
234139862	rs1441091	5.09754e-18	-1.62349	-2.48588e-10	7.43733e-05	-1.28931	-2.48588e-10	0.000262079	-1.18849	-2.48588e-10
234140068	rs76326633	1.12138e-18	-1.86138	-1.27631	8.89773e-06	-2.13685	-1.27576	2.83394e-05	-2.14063	-1.27225
234140098	rs181095927	3.76505e-18	-1.92648	-2.48588e-10	3.16944e-05	-2.14227	-2.48588e-10	0.000100692	-2.14507	-2.48588e-10
234140099	rs185741268	3.77035e-18	-1.92508	-2.48588e-10	3.16997e-05	-2.1421	-2.48588e-10	0.000100697	-2.14502	-2.48588e-10
234140100	rs189857943	3.94576e-18	-1.8796	-2.48588e-10	3.19341e-05	-2.13474	-2.48588e-10	0.000101074	-2.14128	-2.48588e-10
234140182	rs138896586	5.10923e-18	-1.6212	-2.48588e-10	4.06396e-05	-1.89367	-2.48588e-10	0.000126463	-1.91719	-2.48588e-10
234140471	rs11675223	3.86997e-18	-1.899	-2.48588e-10	4.39798e-05	-1.81468	-2.48588e-10	0.000127459	-1.90933	-2.48588e-10
234140554	rs11675235	3.56623e-18	-1.98074	-2.48588e-10	3.87606e-05	-1.94101	-2.48588e-10	0.000111077	-2.04691	-2.48588e-10
234140610	rs7564252	1.08169e-18	-1.83741	-1.33631	1.52847e-05	-1.53728	-1.33428	4.94644e-05	-1.52657	-1.32931
234140683	rs62192908	2.3246e-18	-1.18085	-1.22784	2.82447e-05	-1.028	-1.22951	8.13705e-05	-1.13085	-1.22727
234141184	rs11888665	1.92004e-18	-1.52246	-1.07744	2.47785e-05	-1.30561	-1.08282	8.00797e-05	-1.27816	-1.09595
234141542	rs62192909	9.75891e-19	-2.12418	-1.15247	1.02842e-05	-2.12332	-1.14448	3.17034e-05	-2.14417	-1.15653
234141549	rs111701932	9.8255e-19	-2.13776	-1.13209	1.16838e-05	-2.01571	-1.12449	3.32236e-05	-2.10737	-1.1465
234141667	rs144808121	7.13608e-18	-2.81406e-10	-1.28708	7.45166e-05	-2.81406e-10	-1.28739	0.000237026	-2.81406e-10	-1.28896
234142022	rs4663977	2.94849e-17	0.118489	0.0131426	0.000198042	-0.293267	-0.0166644	0.000629092	-0.279918	-0.0329383
234142619	rs72974350	1.26397e-17	-2.09961	1.38421	0.000134601	-2.06326	1.36717	0.000435417	-2.08566	1.40483
234142691	rs4663340	1.42883e-18	-1.7348	-1.16059	1.36559e-05	-1.82685	-1.15739	4.3157e-05	-1.82959	-1.1627
234143048	rs34701569	2.19715e-18	-1.70844	-0.756645	1.60411e-05	-2.06061	-0.762639	5.04701e-05	-2.08764	-0.748109
234143062	rs7601414	6.80302e-18	-2.81406e-10	-1.33488	7.11301e-05	-2.81406e-10	-1.3339	0.000226961	-2.81406e-10	-1.33235
234143244	rs7563345	1.20189e-18	-1.88183	-1.18652	1.00772e-05	-2.10097	-1.18716	3.19763e-05	-2.11693	-1.17521
234143373	rs13003866	2.1649e-18	-1.75245	-0.727419	1.60658e-05	-2.08829	-0.733429	5.07717e-05	-2.11054	-0.71925
234143497	rs143211303	6.78452e-18	-2.81406e-10	-1.3376	7.09508e-05	-2.81406e-10	-1.33642	0.000226373	-2.81406e-10	-1.33495
234143721	rs114366746	3.16412e-18	-2.10037	-2.48588e-10	3.274e-05	-2.10981	-2.48588e-10	0.00011324	-2.02762	-2.48588e-10
234144883	rs930449	9.67752e-19	-1.9765	-1.30852	8.58672e-06	-2.13932	-1.30887	2.73961e-05	-2.14278	-1.30395
234144929	rs72974351	9.45792e-19	-1.9727	-1.33528	8.71857e-06	-2.09785	-1.33511	2.64972e-05	-2.14419	-1.33591
234144942	rs62192912	1.02248e-18	-1.94057	-1.28945	8.95644e-06	-2.11695	-1.28909	2.92988e-05	-2.09467	-1.28491
234145080	rs2083575	2.6754e-18	-1.57791	-0.690231	1.83216e-05	-1.99068	-0.69965	5.91055e-05	-1.96806	-0.70975
234145219	rs151004233	2.932e-18	-1.55449	-0.62207	1.97248e-05	-1.98456	-0.631971	6.37987e-05	-1.95881	-0.642593
234145407	rs181599404	1.01144e-17	-2.81406e-10	-0.938288	0.000105878	-2.81406e-10	-0.936119	0.000331821	-2.81406e-10	-0.952539
234145618	rs28454240	1.75116e-18	-1.76616	-0.925809	1.34821e-05	-2.06671	-0.930332	4.25762e-05	-2.09078	-0.915054
234145944	rs13418066	1.75811e-18	-1.69821	-0.989792	1.26489e-05	-2.06689	-0.99395	4.01708e-05	-2.0841	-0.979895
234145971	rs13412102	8.92024e-19	-2.13629	-1.23022	9.29549e-06	-2.13961	-1.22927	3.03165e-05	-2.12781	-1.21763
234146047	rs12692250	9.09009e-19	-2.13595	-1.2117	9.46741e-06	-2.13988	-1.21068	3.08991e-05	-2.12828	-1.19813
234146271	rs10206299	2.56683e-18	-1.33608	-0.973497	1.79541e-05	-1.7336	-0.976993	5.41998e-05	-1.80275	-0.961707
234146302	rs10192579	9.75095e-19	-2.04229	-1.23517	9.67301e-06	-2.09482	-1.23425	3.03972e-05	-2.11991	-1.22287
234146333	rs6717560	1.31913e-18	-1.77717	-1.1981	1.52458e-05	-1.67361	-1.2005	4.01991e-05	-1.85528	-1.20801
234146550	rs10187752	2.02261e-18	-1.60354	-0.944317	1.52554e-05	-1.92796	-0.945511	4.72886e-05	-1.97351	-0.927355
234146625	rs115727076	5.02809e-18	-1.63721	-2.48588e-10	0.000130205	-0.729301	-2.48588e-10	0.000339448	-0.929814	-2.48588e-10
234146839	rs77621410	3.21886e-18	-1.58315	-0.500064	2.19396e-05	-1.99934	-0.510776	7.08173e-05	-1.97476	-0.522274
234146958	rs12471449	2.16728e-18	-2.14141	-0.337362	2.25888e-05	-2.14511	-0.335841	7.14346e-05	-2.14515	-0.343201
234147175	rs11688431	1.89621e-18	-1.65611	-0.956279	1.47881e-05	-1.94836	-0.956225	4.61384e-05	-1.98887	-0.936614
234147256	rs7587485	1.87659e-18	-1.69221	-0.930578	1.35844e-05	-2.06305	-0.926439	4.55401e-05	-2.01041	-0.928134
234147720	rs115806420	4.30286e-18	-1.79297	-2.48588e-10	0.000106003	-0.934943	-2.48588e-10	0.000276056	-1.13653	-2.48588e-10
234147917	rs75528415	6.78531e-18	-2.81406e-10	-1.33749	7.08048e-05	-2.81406e-10	-1.33848	0.000225385	-2.81406e-10	-1.33932
234147930	rs1596017	1.96259e-18	-1.6217	-0.956279	1.51177e-05	-1.92632	-0.956225	4.70569e-05	-1.96916	-0.936614
234148043	rs1596016	1.27977e-18	-1.66527	-1.3403	1.01977e-05	-1.93595	-1.3403	3.15175e-05	-1.96708	-1.33951
234148244	rs73110037	2.31488e-18	-1.51212	-0.900772	1.5251e-05	-1.97769	-0.896079	5.2169e-05	-1.90531	-0.897339
234148383	rs11690131	1.92674e-18	-1.64477	-0.951645	1.49644e-05	-1.94115	-0.951591	4.66576e-05	-1.98243	-0.931864
234148403	rs114814694	4.34338e-18	-1.78359	-2.48588e-10	6.37939e-05	-1.44275	-2.48588e-10	0.000157668	-1.69664	-2.48588e-10
234148586	rs11694081	1.91367e-18	-1.65611	-0.947115	1.49242e-05	-1.94836	-0.94706	4.65739e-05	-1.98887	-0.92722
234148737	rs62192926	1.00679e-18	-1.95096	-1.29452	8.98401e-06	-2.10879	-1.29417	2.9398e-05	-2.08513	-1.29108
234148831	rs149456601	9.16534e-18	-1.03682	-2.48588e-10	7.85763e-05	-1.23434	-2.48588e-10	0.00033149	-0.953536	-2.48588e-10
234148943	rs11897336	1.02374e-18	-2.09213	-1.13665	1.08128e-05	-2.0822	-1.13547	3.45161e-05	-2.09066	-1.12504
234148945	rs74660875	1.45906e-18	-1.67502	-1.19943	1.10822e-05	-1.99142	-1.20164	3.70244e-05	-1.95742	-1.18814
234149039	rs11687982	1.95116e-18	-1.67729	-0.906531	1.54135e-05	-1.96172	-0.901446	4.85448e-05	-2.00075	-0.873897
234149237	rs57215884	1.65752e-18	-1.69006	-1.05686	1.24433e-05	-2.02441	-1.05282	4.05284e-05	-2.0017	-1.05343
234149384	rs73110043	3.11449e-18	-1.65126	-0.464922	2.13789e-05	-2.05821	-0.477791	6.85033e-05	-2.03855	-0.491697
234149702	rs10929322	1.96102e-18	-1.6635	-0.915285	1.55757e-05	-1.93825	-0.91445	4.8735e-05	-1.9786	-0.892138
234150022	rs182215792	1.42248e-17	-2.81406e-10	-0.597262	0.000147738	-2.81406e-10	-0.602968	0.000458722	-2.81406e-10	-0.62869
234150558	rs118043049	6.76505e-18	-2.81406e-10	-1.34048	7.06639e-05	-2.81406e-10	-1.34047	0.000225184	-2.81406e-10	-1.34022
234151031	rs10929325	2.10559e-18	-1.67462	-0.833031	1.68048e-05	-1.94552	-0.831228	5.27746e-05	-1.98511	-0.805991
234151045	rs10929326	2.86821e-18	-1.65338	-0.54518	2.27522e-05	-1.9316	-0.542149	7.07437e-05	-1.97262	-0.525449
234151470	rs72974366	4.10125e-18	-1.84095	-2.48588e-10	3.16092e-05	-2.14496	-2.48588e-10	0.000108772	-2.06788	-2.48588e-10
234151615	rs10186850	2.57934e-18	-1.4714	-0.83331	1.92166e-05	-1.8059	-0.836739	5.84549e-05	-1.86811	-0.820768
234151741	rs145976437	6.82567e-18	-2.81406e-10	-1.33155	7.14484e-05	-2.81406e-10	-1.32943	0.000228221	-2.81406e-10	-1.32682
234151912	rs117833040	1.06227e-17	-2.81406e-10	-0.889255	0.000111126	-2.81406e-10	-0.887742	0.000350363	-2.81406e-10	-0.898163
234152473	rs75036194	3.5237e-18	-1.74333	-0.249404	2.52701e-05	-2.09456	-0.27423	7.96272e-05	-2.08054	-0.299236
234152509	rs13432541	1.83654e-18	-1.61208	-1.03228	1.27279e-05	-2.02704	-1.02758	4.30744e-05	-1.9652	-1.029
234153122	rs78583556	6.12851e-18	-1.43929	-2.48588e-10	0.000164784	-0.493777	-2.48588e-10	0.000472367	-0.599378	-2.48588e-10
234153173	rs80326545	3.6498e-18	-1.71006	-0.247508	2.60794e-05	-2.06491	-0.272355	8.27431e-05	-2.04401	-0.297384
234153366	rs10203952	3.40456e-18	-1.46759	-0.559539	2.58739e-05	-1.78227	-0.562905	7.78358e-05	-1.84514	-0.557392
234153848	rs10167613	2.68167e-18	-1.40134	-0.864463	1.9183e-05	-1.7766	-0.867785	5.92763e-05	-1.82261	-0.85231
234153855	rs147907043	4.72818e-18	-1.6987	-2.48588e-10	6.13312e-05	-1.48212	-2.48588e-10	0.000173836	-1.59902	-2.48588e-10
234154059	rs58553066	1.62555e-18	-2.14531	-0.621095	1.72078e-05	-2.13308	-0.61997	5.42791e-05	-2.13351	-0.629487
234154139	rs2880080	2.62324e-18	-1.43001	-0.85783	1.99234e-05	-1.74563	-0.860888	6.01824e-05	-1.81341	-0.846341
234154269	rs72974369	1.30553e-18	-1.93025	-1.05539	1.14001e-05	-2.11655	-1.04824	3.52418e-05	-2.13861	-1.05629
234154614	rs12474375	1.73178e-18	-1.64172	-1.06138	1.18524e-05	-2.0692	-1.05668	3.95658e-05	-2.02027	-1.0589
234154651	rs2119505	2.49799e-18	-1.46312	-0.873635	1.92083e-05	-1.76643	-0.876642	5.85165e-05	-1.82549	-0.862334
234154683	rs2119504	1.30925e-18	-1.66944	-1.31335	1.08099e-05	-1.90469	-1.31326	3.35978e-05	-1.93476	-1.30792
234154936	rs4663346	1.92385e-18	-1.54797	-1.04994	1.29062e-05	-1.99588	-1.04482	4.39594e-05	-1.92718	-1.04668
234155762	rs79026438	3.2625e-18	-1.81049	-0.259258	2.49449e-05	-2.10082	-0.280917	7.88691e-05	-2.08682	-0.302522
234156086	rs141530644	8.68919e-18	-2.81406e-10	-1.09017	9.08105e-05	-2.81406e-10	-1.08963	0.000288481	-2.81406e-10	-1.0925
234156536	rs11679791	1.96568e-18	-1.70835	-0.868057	1.62572e-05	-1.94283	-0.867044	5.06267e-05	-1.98438	-0.848274
234156826	rs76550252	3.36707e-18	-1.84031	-0.197889	2.6309e-05	-2.1052	-0.223297	8.26141e-05	-2.09406	-0.248897
234157111	rs150593971	6.7716e-18	-2.81406e-10	-1.33951	7.07837e-05	-2.81406e-10	-1.33878	0.000225731	-2.81406e-10	-1.33779
234157137	rs11680089	2.44003e-18	-1.48177	-0.878471	1.86204e-05	-1.79269	-0.881462	5.65965e-05	-1.85396	-0.867228
234157258	rs11680130	2.425e-18	-1.4829	-0.883516	1.86759e-05	-1.78469	-0.886492	5.65743e-05	-1.84924	-0.872334
234157688	rs56049444	2.40663e-18	-1.49612	-0.877904	1.85937e-05	-1.79442	-0.881163	5.636e-05	-1.85806	-0.867315
234157733	rs55835501	2.43468e-18	-1.46954	-0.892887	1.86971e-05	-1.77482	-0.895224	5.65356e-05	-1.84029	-0.881968
234157741	rs56227616	2.35292e-18	-1.5092	-0.887391	1.82587e-05	-1.80402	-0.889743	5.53672e-05	-1.86674	-0.876406
234157772	rs12477844	1.76146e-18	-1.64072	-1.04538	1.19536e-05	-2.07683	-1.04054	3.99459e-05	-2.02678	-1.04283
234158160	rs78705879	3.22133e-18	-1.89228	-0.190171	2.59388e-05	-2.127	-0.215666	8.12962e-05	-2.11768	-0.241354
234158309	rs75336010	9.59508e-18	-2.81406e-10	-0.990995	0.000100051	-2.81406e-10	-0.992733	0.000308071	-2.81406e-10	-1.0268
234158782	rs142439590	9.97725e-18	-2.81406e-10	-0.951938	0.000104366	-2.81406e-10	-0.950503	0.00032453	-2.81406e-10	-0.974756
234158839	rs10210302	2.38985e-18	-1.49612	-0.884901	1.84785e-05	-1.79442	-0.887382	5.60794e-05	-1.85806	-0.872305
234159168	rs75824126	6.78537e-18	-2.81406e-10	-1.33748	7.09666e-05	-2.81406e-10	-1.3362	0.00022647	-2.81406e-10	-1.33452
234159519	rs146693112	9.19522e-18	-2.81406e-10	-1.03356	9.70811e-05	-2.81406e-10	-1.02286	0.000313177	-2.81406e-10	-1.01036
234159609	rs1816753	1.24037e-18	-1.86293	-1.17391	1.4333e-05	-1.76018	-1.17567	3.89088e-05	-1.93059	-1.16533
234159685	rs12476635	1.55047e-18	-2.14464	-0.669042	1.64384e-05	-2.13083	-0.667955	5.19127e-05	-2.13042	-0.677149
234159758	rs74599577	6.78623e-18	-2.81406e-10	-1.33735	7.09774e-05	-2.81406e-10	-1.33605	0.000226511	-2.81406e-10	-1.33434
234160209	rs77820970	6.31252e-18	-1.40971	-2.48588e-10	7.33556e-05	-1.30309	-2.48588e-10	0.000308518	-1.02535	-2.48588e-10
234160345	rs2289477	2.50141e-18	-1.42868	-0.906712	1.90031e-05	-1.7444	-0.909405	5.74424e-05	-1.81264	-0.893708
234160669	rs10199278	2.44259e-18	-1.4829	-0.876287	1.88149e-05	-1.78469	-0.879073	5.71141e-05	-1.84924	-0.862839
234161202	rs187795452	7.8397e-18	-1.19304	-2.48588e-10	6.32533e-05	-1.45126	-2.48588e-10	0.000257825	-1.20485	-2.48588e-10
234161211	rs12692254	2.57268e-18	-1.40058	-0.906712	1.77706e-05	-1.81146	-0.909405	5.59917e-05	-1.83822	-0.893708
234161448	rs6752107	2.51748e-18	-1.45348	-0.875509	1.8402e-05	-1.80731	-0.87864	5.69819e-05	-1.85138	-0.863021
234161583	rs6738490	2.55206e-18	-1.43983	-0.875509	1.85787e-05	-1.79776	-0.87864	5.74922e-05	-1.84246	-0.863021
234161637	rs74925974	6.84128e-18	-2.81406e-10	-1.32927	7.13178e-05	-2.81406e-10	-1.33126	0.000226701	-2.81406e-10	-1.3335
234161769	rs6431654	2.58747e-18	-1.42606	-0.875509	1.87596e-05	-1.78806	-0.87864	5.8015e-05	-1.83341	-0.863021
234162153	rs6745825	2.69464e-18	-1.37964	-0.881345	1.92818e-05	-1.75513	-0.884115	5.95354e-05	-1.80259	-0.867969
234162415	rs6431655	1.21381e-18	-1.89761	-1.16087	1.39222e-05	-1.80408	-1.16084	3.87949e-05	-1.94781	-1.15104
234162702	rs149779719	1.6428e-17	-0.453261	-2.48588e-10	0.000257905	-0.0458183	-2.48588e-10	0.00113711	0.279115	-2.48588e-10
234163182	rs3792114	6.89118e-18	-2.81406e-10	-1.322	7.20187e-05	-2.81406e-10	-1.32148	0.00022967	-2.81406e-10	-1.32049
234163195	rs72974384	8.85143e-19	-2.03601	-1.33824	8.77635e-06	-2.08782	-1.33853	2.84516e-05	-2.07151	-1.33741
234163683	rs6705964	2.70301e-18	-1.35192	-0.90596	1.91853e-05	-1.73528	-0.908987	5.91027e-05	-1.78397	-0.893885
234163831	rs150966259	3.54587e-18	-1.98646	-2.48588e-10	8.3997e-05	-1.16763	-2.48588e-10	0.000209856	-1.41071	-2.48588e-10
234164164	rs13388025	1.61958e-18	-2.1019	-0.668184	1.6729e-05	-2.10616	-0.675103	5.16544e-05	-2.12027	-0.692285
234164416	rs77349464	6.79009e-18	-2.81406e-10	-1.33678	7.10193e-05	-2.81406e-10	-1.33546	0.000226626	-2.81406e-10	-1.33383
234164492	rs10186415	1.96467e-18	-1.60579	-0.971134	1.34442e-05	-2.0345	-0.965364	4.55685e-05	-1.97045	-0.967464
234165157	rs6758145	1.61451e-18	-2.09707	-0.676147	1.66734e-05	-2.10157	-0.683024	5.14419e-05	-2.11658	-0.700103
234165365	rs115292229	3.07751e-18	-1.78427	-0.343857	2.3169e-05	-2.09095	-0.364646	7.3419e-05	-2.07557	-0.385376
234165777	rs2119503	1.59955e-18	-2.08107	-0.701455	1.65192e-05	-2.08628	-0.707606	5.08977e-05	-2.10396	-0.723351
234166007	rs77591382	1.84791e-18	-1.64636	-0.991825	1.25905e-05	-2.0789	-0.986569	4.20381e-05	-2.02951	-0.989049
234166322	rs11685932	1.23873e-18	-1.71023	-1.32794	9.85402e-06	-1.9827	-1.32783	3.11599e-05	-1.99456	-1.32344
234166524	rs182772696	6.8093e-18	-2.81406e-10	-1.33396	7.12488e-05	-2.81406e-10	-1.33223	0.000227456	-2.81406e-10	-1.33018
234167020	rs6431659	1.31588e-18	-1.64501	-1.33273	1.03889e-05	-1.92503	-1.33265	3.28408e-05	-1.93634	-1.32912
234167234	rs6431660	2.62242e-18	-1.35192	-0.936229	1.86212e-05	-1.73528	-0.938828	5.73682e-05	-1.78397	-0.923672
234167421	rs6431661	2.6887e-18	-1.32221	-0.94098	1.89348e-05	-1.71384	-0.943564	5.82536e-05	-1.76383	-0.928496
234167881	rs34123137	2.6887e-18	-1.32221	-0.94098	1.89348e-05	-1.71384	-0.943564	5.82536e-05	-1.76383	-0.928496
234168042	rs1441090	1.98551e-18	-1.62313	-0.943235	1.37152e-05	-2.04228	-0.937626	4.63672e-05	-1.98027	-0.940273
234168066	rs139830948	3.17043e-18	-2.09838	-2.48588e-10	3.16287e-05	-2.14434	-2.48588e-10	0.000100701	-2.14498	-2.48588e-10
234168357	rs78528693	1.56235e-17	-2.81406e-10	-0.503472	0.000160134	-2.81406e-10	-0.522396	0.000513183	-2.81406e-10	-0.516501
234168951	rs6758317	2.04263e-18	-1.61684	-0.921167	1.38309e-05	-2.04782	-0.923684	4.54978e-05	-2.00196	-0.937507
234169302	rs62192932	1.31952e-18	-1.72669	-1.24829	2.08504e-05	-1.31226	-1.24878	7.57926e-05	-1.17632	-1.25281
234169822	rs10164737	2.69728e-18	-1.31015	-0.949855	1.80936e-05	-1.75005	-0.9528	5.6784e-05	-1.77922	-0.938658
234170019	rs75632867	6.88105e-18	-2.81406e-10	-1.32347	7.20714e-05	-2.81406e-10	-1.32075	0.000230326	-2.81406e-10	-1.31764
234170045	rs78446401	3.11322e-18	-1.78621	-0.33038	2.33933e-05	-2.0917	-0.354261	7.38772e-05	-2.07642	-0.378305
234170369	rs13391356	2.64195e-18	-1.33975	-0.94098	1.88718e-05	-1.71718	-0.943564	5.79268e-05	-1.76946	-0.928496
234170397	rs6737398	1.35755e-18	-1.61608	-1.33048	1.05066e-05	-1.91598	-1.33042	3.3072e-05	-1.93203	-1.32642
234170464	rs78853161	6.88314e-18	-2.81406e-10	-1.32317	7.2095e-05	-2.81406e-10	-1.32043	0.000230407	-2.81406e-10	-1.31729
234171459	rs73110098	2.11127e-18	-1.60579	-0.899167	1.44621e-05	-2.0345	-0.892379	4.89789e-05	-1.97045	-0.89529
234171482	rs74545398	7.21099e-18	-2.81406e-10	-1.27664	7.52537e-05	-2.81406e-10	-1.27755	0.000237436	-2.81406e-10	-1.28724
234171812	rs13011156	7.35836e-18	-1.25641	-2.48588e-10	9.51197e-05	-1.04327	-2.48588e-10	0.000433736	-0.684698	-2.48588e-10
234172188	rs12162308	2.63981e-18	-1.35009	-0.93145	1.87021e-05	-1.73571	-0.934065	5.75739e-05	-1.78524	-0.91882
234172846	rs6708373	2.76083e-18	-1.30526	-0.93145	1.93169e-05	-1.70337	-0.934065	5.93488e-05	-1.75488	-0.91882
234172915	rs10165561	2.74767e-18	-1.30526	-0.936229	1.92251e-05	-1.70337	-0.938828	5.90616e-05	-1.75488	-0.923672
234173270	rs35812841	1.37913e-18	-1.60468	-1.32611	1.0633e-05	-1.90845	-1.326	3.34832e-05	-1.92477	-1.32132
234173503	rs12994997	2.60518e-18	-1.36329	-0.93145	1.8526e-05	-1.74517	-0.934065	5.70656e-05	-1.79411	-0.91882
234174718	rs74603889	6.89386e-18	-2.81406e-10	-1.32161	7.22157e-05	-2.81406e-10	-1.31875	0.000230821	-2.81406e-10	-1.31549
234175706	rs13009506	2.61477e-18	-1.35009	-0.94098	1.85253e-05	-1.73571	-0.943564	5.70195e-05	-1.78524	-0.928496
234175883	rs145055773	9.51793e-18	-2.81406e-10	-0.999068	9.9538e-05	-2.81406e-10	-0.99787	0.000309842	-2.81406e-10	-1.02107
234175989	rs78539102	2.93328e-18	-1.76443	-0.411699	2.16424e-05	-2.09199	-0.431764	6.87324e-05	-2.07515	-0.451764
234176609	rs3792112	2.42879e-18	-1.42387	-0.94098	1.76505e-05	-1.78408	-0.943564	5.44023e-05	-1.83223	-0.928496
234177756	rs75402247	6.88105e-18	-2.81406e-10	-1.32347	7.20714e-05	-2.81406e-10	-1.32075	0.000230326	-2.81406e-10	-1.31764
234178453	rs12994971	2.56272e-18	-1.36031	-0.950866	1.78797e-05	-1.76133	-0.953418	5.532e-05	-1.80546	-0.938537
234179028	rs12105443	6.91389e-18	-2.81406e-10	-1.31871	7.24723e-05	-2.81406e-10	-1.31521	0.000231749	-2.81406e-10	-1.31148
234179690	rs3792111	2.55509e-18	-1.36329	-0.950866	1.81709e-05	-1.74517	-0.953418	5.59514e-05	-1.79411	-0.938537
234180410	rs3828309	2.68579e-18	-1.30526	-0.959006	1.88097e-05	-1.70337	-0.960671	5.77197e-05	-1.75488	-0.946653
234180638	rs3792110	1.07734e-18	-1.98098	-1.19677	1.20061e-05	-1.91619	-1.1968	3.54026e-05	-2.00222	-1.18813
234180979	rs11682898	2.5266e-18	-1.07359	-1.25179	1.12135e-05	-1.93216	-1.24913	4.15272e-05	-1.78805	-1.24273
234181556	rs2289476	2.36095e-18	-1.15006	-1.24312	1.09417e-05	-1.96549	-1.24034	4.01201e-05	-1.83161	-1.23365
234181593	rs2289475	9.65572e-19	-1.98098	-1.3063	1.0759e-05	-1.91619	-1.30647	3.16875e-05	-2.00222	-1.29899
234181848	rs2289474	2.61834e-18	-1.32034	-0.969361	1.83986e-05	-1.71429	-0.971851	5.65241e-05	-1.76514	-0.957326
234182240	rs2289472	2.57951e-18	-1.33528	-0.969361	1.82013e-05	-1.72507	-0.971851	5.59549e-05	-1.77526	-0.957326
234182729	rs140476598	9.12869e-18	-2.81406e-10	-1.04082	9.54601e-05	-2.81406e-10	-1.0397	0.000297591	-2.81406e-10	-1.06141
234183368	rs2241880	2.84028e-18	-1.24356	-0.964779	1.95468e-05	-1.65831	-0.967284	5.98591e-05	-1.71247	-0.95267
234183468	rs2241879	2.73647e-18	-1.29005	-0.955531	1.90684e-05	-1.69231	-0.958068	5.85203e-05	-1.74448	-0.943276
234183718	rs2241878	2.82221e-18	-1.2592	-0.955531	1.95028e-05	-1.66978	-0.958068	5.97745e-05	-1.72328	-0.943276
234183738	rs73998327	2.40251e-18	-1.79993	-0.575802	1.81683e-05	-2.10473	-0.593999	5.76925e-05	-2.08989	-0.612116
234184417	rs3792109	3.37359e-18	-1.07149	-0.964779	2.47038e-05	-1.42417	-0.967284	7.17994e-05	-1.53059	-0.95267
234184952	rs3792108	3.47556e-18	-1.05562	-0.950866	2.39676e-05	-1.46829	-0.953418	7.15724e-05	-1.54789	-0.938537
234185267	rs36001488	3.41624e-18	-1.07284	-0.950866	2.36449e-05	-1.48184	-0.953418	7.06672e-05	-1.56062	-0.938537
234185319	rs116845637	9.23137e-18	-2.81406e-10	-1.02964	9.65359e-05	-2.81406e-10	-1.0285	0.000300822	-2.81406e-10	-1.05062
234185358	rs6431252	3.48894e-18	-2.00265	-2.48588e-10	3.34208e-05	-2.08923	-2.48588e-10	0.000101371	-2.13835	-2.48588e-10
234185539	rs72976321	3.58056e-18	-1.97673	-2.48588e-10	3.294e-05	-2.10372	-2.48588e-10	0.000100925	-2.14276	-2.48588e-10
234185759	rs12472475	2.03691e-18	-1.65641	-0.884403	1.43383e-05	-2.05676	-0.878718	4.82213e-05	-1.99873	-0.882599
234185826	rs72976324	3.3449e-18	-2.04481	-2.48588e-10	3.41028e-05	-2.06903	-2.48588e-10	0.000102304	-2.12919	-2.48588e-10
234185999	rs3816234	3.34278e-18	-1.08991	-0.955531	2.32216e-05	-1.49526	-0.958068	6.94532e-05	-1.5732	-0.943276
234186489	rs2241877	1.47644e-18	-1.68147	-1.18114	1.85951e-05	-1.49451	-1.181	5.10508e-05	-1.65236	-1.17195
234186734	rs2241876	1.29074e-18	-1.70809	-1.28894	1.52369e-05	-1.58462	-1.29007	4.21783e-05	-1.73466	-1.28057
234189359	rs7600743	1.22869e-18	-2.06966	-0.976633	1.29132e-05	-2.0569	-0.983265	3.8056e-05	-2.12211	-0.995968
234189406	rs7585217	1.3241e-18	-1.91552	-1.05599	1.10024e-05	-2.14312	-1.05717	3.608e-05	-2.12694	-1.04446
234189961	rs62192955	6.73038e-18	-1.34561	-2.48588e-10	0.000218833	-0.2101	-2.48588e-10	0.000615354	-0.334935	-2.48588e-10
234190049	rs7587633	1.19565e-18	-1.80826	-1.26529	1.31793e-05	-1.75301	-1.26676	3.80108e-05	-1.86404	-1.25522
234190362	rs3828308	3.47544e-18	-2.00652	-2.48588e-10	3.31749e-05	-2.09662	-2.48588e-10	0.000101183	-2.14021	-2.48588e-10
234190740	rs3792106	2.07112e-18	-1.82883	-0.695328	2.20468e-05	-1.80593	-0.699312	6.44073e-05	-1.91969	-0.672214
234190781	rs76235116	6.8952e-18	-2.81406e-10	-1.32142	7.19074e-05	-2.81406e-10	-1.32303	0.000228526	-2.81406e-10	-1.32549
234191103	rs117809958	1.0943e-17	-2.81406e-10	-0.859541	0.000113989	-2.81406e-10	-0.86231	0.000365554	-2.81406e-10	-0.855719
234191309	rs75628963	6.98084e-18	-2.81406e-10	-1.30908	7.31854e-05	-2.81406e-10	-1.30541	0.00023412	-2.81406e-10	-1.3013
234191530	rs2278610	1.24379e-18	-2.05343	-0.980649	1.28038e-05	-2.06116	-0.987509	3.77722e-05	-2.12546	-1.0001
234191613	rs76759440	6.98084e-18	-2.81406e-10	-1.30908	7.31854e-05	-2.81406e-10	-1.30541	0.00023412	-2.81406e-10	-1.3013
234192145	rs75902620	2.12689e-18	-1.83808	-0.659503	1.65903e-05	-2.1105	-0.679086	5.2477e-05	-2.09801	-0.698749
234192251	rs4663396	1.10016e-18	-1.91299	-1.2438	9.22512e-06	-2.13266	-1.24382	2.98473e-05	-2.11641	-1.24462
234192616	rs10196794	2.93488e-18	-1.25377	-0.921811	2.024e-05	-1.66629	-0.924456	6.16334e-05	-1.7269	-0.909034
234193186	rs7595748	1.28352e-18	-1.83094	-1.1717	1.44579e-05	-1.75376	-1.17341	4.17215e-05	-1.86303	-1.16309
234193274	rs7595856	1.10237e-18	-1.90672	-1.24806	9.20063e-06	-2.13116	-1.24797	2.97908e-05	-2.11418	-1.24876
234193663	rs4663402	1.93451e-18	-1.62371	-0.968675	1.28986e-05	-2.07748	-0.96381	4.31845e-05	-2.02534	-0.966312
234194755	rs7587051	1.67376e-18	-1.54003	-1.19715	1.12827e-05	-1.97854	-1.1966	3.57037e-05	-1.99197	-1.18991
234194957	rs13005285	1.83357e-18	-1.33333	-1.31265	1.26955e-05	-1.74396	-1.3132	4.31212e-05	-1.68245	-1.31067
234195096	rs117584396	7.69732e-18	-2.81406e-10	-1.21137	8.04351e-05	-2.81406e-10	-1.21096	0.000257666	-2.81406e-10	-1.20547
234195523	rs139896963	6.93274e-18	-2.81406e-10	-1.31599	7.26509e-05	-2.81406e-10	-1.31274	0.000232308	-2.81406e-10	-1.30907
234195561	rs114499018	6.92999e-18	-2.81406e-10	-1.31639	7.26203e-05	-2.81406e-10	-1.31317	0.000232203	-2.81406e-10	-1.30952
234196073	rs78778324	2.55329e-18	-1.78134	-0.533524	1.91777e-05	-2.08981	-0.554854	6.0737e-05	-2.07428	-0.576298
234196289	rs6753686	3.0365e-18	-0.984941	-1.1566	1.30492e-05	-1.87213	-1.15755	4.90894e-05	-1.71618	-1.14731
234196519	rs6431259	8.69256e-19	-2.11873	-1.27363	9.27905e-06	-2.09564	-1.27501	2.86375e-05	-2.13829	-1.26412
234196602	rs7594365	4.37525e-18	-1.77628	-2.48588e-10	3.16307e-05	-2.14428	-2.48588e-10	0.000102289	-2.12933	-2.48588e-10
234197175	rs77498715	6.90126e-18	-2.81406e-10	-1.32054	7.22988e-05	-2.81406e-10	-1.3176	0.000231106	-2.81406e-10	-1.31426
234197717	rs4663136	8.70638e-19	-2.12563	-1.26514	9.2694e-06	-2.10526	-1.26643	2.88049e-05	-2.14159	-1.255
234198210	rs77271800	2.26349e-18	-1.79104	-0.644293	1.71287e-05	-2.09356	-0.664095	5.43051e-05	-2.07853	-0.683981
234198474	rs77096996	6.8857e-18	-2.81406e-10	-1.3228	7.21239e-05	-2.81406e-10	-1.32002	0.000230507	-2.81406e-10	-1.31685
234198852	rs55754152	4.66223e-18	-1.71275	-2.48588e-10	3.16083e-05	-2.14499	-2.48588e-10	0.000103858	-2.11411	-2.48588e-10
234199401	rs11890449	5.06859e-18	-1.62918	-2.48588e-10	3.17948e-05	-2.13911	-2.48588e-10	0.000106503	-2.08896	-2.48588e-10
234199461	rs6754677	1.34141e-18	-1.63528	-1.32325	1.03142e-05	-1.94118	-1.32371	3.11978e-05	-1.99709	-1.3197
234199537	rs6431262	8.56456e-19	-2.14206	-1.26514	8.99161e-06	-2.13569	-1.26643	2.87511e-05	-2.14346	-1.255
234199765	rs117110998	7.43136e-18	-2.81406e-10	-1.24654	7.76786e-05	-2.81406e-10	-1.24583	0.000244582	-2.81406e-10	-1.25758
234200147	rs117378524	7.62812e-18	-2.81406e-10	-1.2204	7.97356e-05	-2.81406e-10	-1.21969	0.000250593	-2.81406e-10	-1.2333
234200253	rs74427023	2.15703e-18	-1.80062	-0.682891	1.64689e-05	-2.09718	-0.699757	5.23497e-05	-2.08265	-0.716533
234200999	rs56242862	4.8686e-18	-1.66944	-2.48588e-10	3.16778e-05	-2.14279	-2.48588e-10	0.000105153	-2.10172	-2.48588e-10
234201509	rs142458770	3.4282e-18	-2.02021	-2.48588e-10	3.2103e-05	-2.12946	-2.48588e-10	0.000106625	-2.08782	-2.48588e-10
234201657	rs11679064	4.8686e-18	-1.66944	-2.48588e-10	3.16778e-05	-2.14279	-2.48588e-10	0.000105153	-2.10172	-2.48588e-10
234201658	rs4663420	2.21613e-18	-1.58009	-0.876394	1.43776e-05	-2.06208	-0.870659	4.83627e-05	-2.00383	-0.874574
234201700	rs4663421	2.3737e-18	-1.55546	-0.832332	1.56523e-05	-2.0219	-0.825898	5.33752e-05	-1.95034	-0.829447
234201767	rs78930461	2.22854e-18	-1.78134	-0.66956	1.68105e-05	-2.08981	-0.686598	5.34798e-05	-2.07428	-0.703547
234201922	rs140671487	7.48438e-18	-2.81406e-10	-1.23943	7.80137e-05	-2.81406e-10	-1.24152	0.000246246	-2.81406e-10	-1.2508
234202036	rs80149599	6.8633e-18	-2.81406e-10	-1.32606	7.18706e-05	-2.81406e-10	-1.32354	0.000229634	-2.81406e-10	-1.32065
234202190	rs11890330	4.94325e-18	-1.65422	-2.48588e-10	3.17164e-05	-2.14158	-2.48588e-10	0.000105647	-2.09703	-2.48588e-10
234202321	rs3749079	8.93214e-19	-2.1321	-1.23307	9.37282e-06	-2.12637	-1.23422	2.97297e-05	-2.14528	-1.21971
234202766	rs6748547	4.85812e-18	-1.67159	-2.48588e-10	3.16413e-05	-2.14395	-2.48588e-10	0.000104737	-2.10569	-2.48588e-10
234203233	rs76072155	7.75397e-18	-2.81406e-10	-1.20404	8.08435e-05	-2.81406e-10	-1.2059	0.000260144	-2.81406e-10	-1.1959
234203543	rs72976353	3.9288e-18	-0.750228	-1.13368	1.55467e-05	-1.71987	-1.13469	6.18122e-05	-1.5092	-1.12384
234203547	rs1045095	9.00334e-19	-2.1276	-1.22964	9.7662e-06	-2.08774	-1.23174	2.98829e-05	-2.13603	-1.22382
234203597	rs1045100	1.95744e-18	-1.65064	-0.929973	1.52421e-05	-1.94202	-0.932328	4.5972e-05	-2.01109	-0.918012
234203740	rs11682236	3.92726e-18	-0.720354	-1.16395	1.48317e-05	-1.73676	-1.16488	5.75315e-05	-1.54996	-1.15484
234203800	rs117999817	7.83339e-18	-2.81406e-10	-1.19385	8.18953e-05	-2.81406e-10	-1.19297	0.000257083	-2.81406e-10	-1.20773
234203876	rs10803619	3.88086e-18	-0.720354	-1.17584	1.4657e-05	-1.73676	-1.17673	5.68342e-05	-1.54996	-1.16704
234204113	rs6861	8.34677e-19	-2.12365	-1.30931	8.9686e-06	-2.0945	-1.31018	2.76113e-05	-2.13599	-1.30292
234204354	rs10929032	3.92544e-18	-0.711323	-1.17344	1.47633e-05	-1.73192	-1.17435	5.73076e-05	-1.54412	-1.16458
234204527	rs11894529	8.35847e-19	-2.12365	-1.30791	8.981e-06	-2.0945	-1.30879	2.76537e-05	-2.13599	-1.30139
234204599	rs10929033	8.36658e-19	-2.12582	-1.30476	8.97977e-06	-2.09786	-1.30557	2.77112e-05	-2.13739	-1.2979
234204672	rs11893210	1.08727e-18	-2.145	-1.02358	1.22344e-05	-2.06724	-1.02692	3.71418e-05	-2.13239	-1.01
234204924	rs118167887	1.11147e-17	-2.81406e-10	-0.843976	0.000116407	-2.81406e-10	-0.841318	0.000369662	-2.81406e-10	-0.844543
234205037	rs75999204	4.51037e-18	-1.74587	-2.48588e-10	3.35726e-05	-2.0847	-2.48588e-10	0.000105324	-2.10009	-2.48588e-10
234205442	rs150602705	7.48203e-18	-2.81406e-10	-1.23974	7.82039e-05	-2.81406e-10	-1.23909	0.000246068	-2.81406e-10	-1.25153
234205856	rs74648383	1.36542e-17	-2.81406e-10	-0.638195	0.000140429	-2.81406e-10	-0.653708	0.000436895	-2.81406e-10	-0.67744
234206240	rs77128632	6.81528e-18	-2.81406e-10	-1.33308	7.13189e-05	-2.81406e-10	-1.33125	0.000227705	-2.81406e-10	-1.32908
234206474	rs10187822	2.2057e-18	-1.58134	-0.879863	1.62176e-05	-1.92996	-0.882358	4.94294e-05	-1.98939	-0.867198
234206504	rs10195395	2.2057e-18	-1.58134	-0.879863	1.62176e-05	-1.92996	-0.882358	4.94294e-05	-1.98939	-0.867198
234206567	rs72976366	4.41325e-18	-1.76763	-2.48588e-10	3.16179e-05	-2.14469	-2.48588e-10	0.000102478	-2.12749	-2.48588e-10
234206610	rs10178603	2.23335e-18	-1.56888	-0.879863	1.63433e-05	-1.92223	-0.882358	4.97559e-05	-1.98281	-0.867198
234206750	rs10192702	1.97724e-18	-1.61522	-0.95532	1.52024e-05	-1.9191	-0.957858	4.56829e-05	-1.99235	-0.943061
234206799	rs7559194	1.95377e-18	-1.62716	-0.95532	1.50846e-05	-1.92688	-0.957858	4.53922e-05	-1.99873	-0.943061
234206833	rs142566452	9.33949e-18	-2.81406e-10	-1.01799	9.77643e-05	-2.81406e-10	-1.01585	0.000310655	-2.81406e-10	-1.01845
234207080	rs140725980	2.70584e-18	-1.5741	-0.682731	1.74942e-05	-2.05977	-0.67677	5.88847e-05	-2.00083	-0.680725
234207477	rs7578402	4.96783e-18	-1.64926	-2.48588e-10	3.17305e-05	-2.14113	-2.48588e-10	0.000105812	-2.09547	-2.48588e-10
234207482	rs7581670	3.77711e-18	-0.729358	-1.19393	1.43257e-05	-1.74158	-1.19478	5.54642e-05	-1.55578	-1.18562
234207828	rs4663429	9.08379e-19	-2.1345	-1.21384	9.60332e-06	-2.12108	-1.21522	3.01414e-05	-2.14497	-1.20626
234208045	rs58040982	2.76149e-18	-1.59621	-0.640269	1.86185e-05	-2.04014	-0.634119	6.31479e-05	-1.97345	-0.638199
234208217	rs74269702	6.79161e-18	-2.81406e-10	-1.33656	7.10377e-05	-2.81406e-10	-1.3352	0.000226694	-2.81406e-10	-1.33353
234208258	rs13411660	1.99517e-18	-1.67728	-0.884234	1.62759e-05	-1.92215	-0.886579	4.88226e-05	-1.99677	-0.872172
234208761	rs74514140	6.77227e-18	-2.81406e-10	-1.33941	7.07e-05	-2.81406e-10	-1.33996	0.000225157	-2.81406e-10	-1.34033
234210329	rs11886745	2.53738e-18	-1.36695	-0.954169	1.74332e-05	-1.78937	-0.950663	6.30273e-05	-1.66972	-0.943848
234210681	rs4663147	2.5462e-18	-1.39272	-0.924923	1.76681e-05	-1.80673	-0.919918	6.37362e-05	-1.68982	-0.912566
234210972	rs6759896	9.27254e-19	-2.13016	-1.19761	1.0156e-05	-2.08064	-1.19971	3.25476e-05	-2.07984	-1.19459
234211048	rs6431270	9.16517e-19	-2.03693	-1.30249	1.06911e-05	-1.92754	-1.30145	3.62286e-05	-1.8711	-1.29619
234211538	rs6717493	9.06999e-19	-2.1335	-1.21636	1.20394e-05	-1.89373	-1.21649	3.84508e-05	-1.89854	-1.20922
234211626	rs6705993	9.07036e-19	-2.1335	-1.21631	1.20405e-05	-1.89373	-1.2164	3.84501e-05	-1.89854	-1.20923
234211790	rs74270403	6.81222e-18	-2.81406e-10	-1.33353	7.10446e-05	-2.81406e-10	-1.3351	0.00022601	-2.81406e-10	-1.33656
234214154	rs76392388	6.80699e-18	-2.81406e-10	-1.3343	7.09968e-05	-2.81406e-10	-1.33578	0.000225881	-2.81406e-10	-1.33713
234214510	rs140443304	6.82666e-18	-2.81406e-10	-1.33141	7.11782e-05	-2.81406e-10	-1.33322	0.000226378	-2.81406e-10	-1.33493
234214947	rs7588509	1.59449e-18	-1.68454	-1.10116	1.12279e-05	-2.06269	-1.11732	3.73347e-05	-2.00567	-1.13154
234214974	rs117388334	7.06478e-18	-2.81406e-10	-1.29712	7.40402e-05	-2.81406e-10	-1.2938	0.000235932	-2.81406e-10	-1.29359
234215226	rs6719241	3.07349e-18	-2.12943	-2.48588e-10	3.56363e-05	-2.02505	-2.48588e-10	0.000107589	-2.07881	-2.48588e-10
234215393	rs184912596	7.44551e-18	-2.81406e-10	-1.24463	7.81936e-05	-2.81406e-10	-1.23922	0.000248977	-2.81406e-10	-1.23977
234215489	rs79659607	6.80101e-18	-2.81406e-10	-1.33517	7.09427e-05	-2.81406e-10	-1.33654	0.000225737	-2.81406e-10	-1.33776
234215547	rs74198395	6.78921e-18	-2.81406e-10	-1.33691	7.08383e-05	-2.81406e-10	-1.33801	0.000225467	-2.81406e-10	-1.33896
234216209	rs80253828	2.54213e-17	-2.81406e-10	-0.0166579	0.000263939	-2.81406e-10	-0.0226918	0.000858945	-2.81406e-10	-0.00142851
234216917	rs1978921	3.69494e-18	-1.47102	-0.47426	2.36902e-05	-1.96566	-0.467691	8.22107e-05	-1.87625	-0.471597
234217052	rs138981595	6.80687e-18	-2.81406e-10	-1.33431	7.09957e-05	-2.81406e-10	-1.33579	0.000225878	-2.81406e-10	-1.33714
234217249	rs78571834	2.30848e-18	-1.90534	-0.510321	6.754e-05	-0.856959	-0.528731	0.000178326	-1.03297	-0.54055
234217462	rs3762588	7.83475e-18	-2.81406e-10	-1.19368	8.1602e-05	-2.81406e-10	-1.19656	0.00026281	-2.81406e-10	-1.1857
234217679	rs77217878	6.82685e-18	-2.81406e-10	-1.33138	7.11799e-05	-2.81406e-10	-1.3332	0.000226382	-2.81406e-10	-1.33491
234218112	rs142534368	6.84786e-18	-2.81406e-10	-1.32831	7.14317e-05	-2.81406e-10	-1.32967	0.000227063	-2.81406e-10	-1.33191
234218181	rs150586005	5.17422e-18	-1.60856	-2.48588e-10	3.80524e-05	-1.95945	-2.48588e-10	0.000117071	-1.99436	-2.48588e-10
234218660	rs140351207	3.24233e-18	-2.07595	-2.48588e-10	3.17907e-05	-2.13924	-2.48588e-10	0.000101067	-2.14135	-2.48588e-10
234218733	rs76041982	6.78739e-18	-2.81406e-10	-1.33718	7.08226e-05	-2.81406e-10	-1.33823	0.000225428	-2.81406e-10	-1.33913
234218842	rs76159808	6.79232e-18	-2.81406e-10	-1.33645	7.08654e-05	-2.81406e-10	-1.33763	0.000225536	-2.81406e-10	-1.33865
234219411	rs532039315	3.04871e-18	-2.13753	-2.48588e-10	3.2288e-05	-2.12371	-2.48588e-10	0.000102124	-2.13095	-2.48588e-10
234219952	rs80271431	4.21336e-18	-1.81398	-2.48588e-10	5.0774e-05	-1.67103	-2.48588e-10	0.000140306	-1.81331	-2.48588e-10
234220032	rs74587219	6.82531e-18	-2.81406e-10	-1.33161	7.11656e-05	-2.81406e-10	-1.3334	0.000226342	-2.81406e-10	-1.33508
234220157	rs6431282	1.77652e-18	-2.06366	-0.613924	1.6935e-05	-2.13108	-0.637951	5.22484e-05	-2.14505	-0.656073
234221192	rs10199833	1.65525e-18	-1.65221	-1.09608	1.14422e-05	-2.04869	-1.11242	3.81952e-05	-1.98763	-1.1268
234221301	rs138465712	7.8022e-18	-2.81406e-10	-1.19784	8.14649e-05	-2.81406e-10	-1.19824	0.000256789	-2.81406e-10	-1.20888
234221303	rs144020963	4.84938e-18	-1.6734	-2.48588e-10	6.45732e-05	-1.43061	-2.48588e-10	0.000255986	-1.21201	-2.48588e-10
234221687	rs3792105	1.80889e-18	-1.59825	-1.06128	1.21317e-05	-2.02382	-1.07877	4.07498e-05	-1.9555	-1.09419
234221935	rs3792104	1.72131e-18	-2.03164	-0.677514	1.5709e-05	-2.14372	-0.700457	4.93284e-05	-2.14089	-0.717748
234222455	rs78099406	3.63214e-18	-1.96242	-2.48588e-10	3.6962e-05	-1.98852	-2.48588e-10	0.000103521	-2.11736	-2.48588e-10
234222895	rs143845894	7.50595e-18	-2.81406e-10	-1.23655	7.81233e-05	-2.81406e-10	-1.24012	0.000247532	-2.81406e-10	-1.24559
234223335	rs73114295	6.81951e-18	-2.81406e-10	-1.33246	7.11118e-05	-2.81406e-10	-1.33416	0.000226194	-2.81406e-10	-1.33574
234223880	rs75084045	6.78648e-18	-2.81406e-10	-1.33731	7.08147e-05	-2.81406e-10	-1.33834	0.000225409	-2.81406e-10	-1.33922
234223886	rs7583380	3.11621e-18	-2.11563	-2.48588e-10	3.45849e-05	-2.05499	-2.48588e-10	0.000105277	-2.10053	-2.48588e-10
234224127	rs12623795	3.40437e-18	-1.29157	-0.735619	1.97097e-05	-1.8891	-0.728197	7.01413e-05	-1.78094	-0.725677
234224390	rs11695333	3.23323e-18	-2.07877	-2.48588e-10	3.38346e-05	-2.07693	-2.48588e-10	0.000112301	-2.03595	-2.48588e-10
234224472	rs10172939	1.55404e-18	-2.04872	-0.762663	1.62677e-05	-2.04451	-0.764719	5.59126e-05	-1.97593	-0.757416
234224637	rs112149360	3.24141e-18	-2.07624	-2.48588e-10	3.5546e-05	-2.02758	-2.48588e-10	0.000115065	-2.01164	-2.48588e-10
234224643	rs181158151	2.75412e-18	-1.20072	-1.03843	1.52963e-05	-1.83829	-1.03251	5.48447e-05	-1.7208	-1.03183
234224681	rs55895356	3.2432e-18	-2.07568	-2.48588e-10	3.30126e-05	-2.10152	-2.48588e-10	0.00010218	-2.1304	-2.48588e-10
234224738	rs79063407	3.0518e-18	-2.13651	-2.48588e-10	3.22702e-05	-2.12427	-2.48588e-10	0.000101177	-2.14027	-2.48588e-10
234225026	rs181551938	8.92068e-17	-2.81406e-10	1.23871	0.000926405	-2.81406e-10	1.2329	0.00286062	-2.81406e-10	1.20166
234225681	rs60491550	1.12038e-18	-1.94873	-1.18985	1.36952e-05	-1.80085	-1.18051	4.30543e-05	-1.81174	-1.18293
234225863	rs59303693	3.30286e-18	-2.05746	-2.48588e-10	3.20729e-05	-2.1304	-2.48588e-10	0.000100785	-2.14414	-2.48588e-10
234226360	rs76589744	5.19499e-18	-1.60455	-2.48588e-10	3.41466e-05	-2.06775	-2.48588e-10	0.000106314	-2.09074	-2.48588e-10
234226720	rs6745476	8.45654e-19	-2.09509	-1.3248	8.70805e-06	-2.10952	-1.32464	3.00023e-05	-2.03396	-1.3219
234226774	rs149253134	8.62608e-18	-2.81406e-10	-1.09746	8.97655e-05	-2.81406e-10	-1.10121	0.000283612	-2.81406e-10	-1.10953
234226779	rs118115153	1.04597e-17	-2.81406e-10	-0.904712	0.000110011	-2.81406e-10	-0.897827	0.000355359	-2.81406e-10	-0.884005
234226987	rs74439167	8.63351e-18	-2.81406e-10	-1.09659	9.10742e-05	-2.81406e-10	-1.08674	0.000291393	-2.81406e-10	-1.08246
234227099	rs145985685	6.7695e-18	-2.81406e-10	-1.33982	7.07552e-05	-2.81406e-10	-1.33918	0.000225548	-2.81406e-10	-1.3386
234227113	rs7594781	3.31617e-18	-2.05344	-2.48588e-10	3.27778e-05	-2.10866	-2.48588e-10	0.000101677	-2.13533	-2.48588e-10
234227118	rs4663490	2.88459e-18	-1.1768	-1.01606	1.80583e-05	-1.69636	-1.00844	6.47597e-05	-1.58008	-1.00637
234227693	rs2304776	9.04476e-19	-2.14511	-1.20754	1.05018e-05	-2.04065	-1.20621	3.56208e-05	-1.986	-1.1982
234227699	rs2304775	3.29512e-18	-2.0598	-2.48588e-10	3.2916e-05	-2.10445	-2.48588e-10	0.000101906	-2.13308	-2.48588e-10
234228418	rs13394839	3.44509e-18	-2.0153	-2.48588e-10	3.16097e-05	-2.14495	-2.48588e-10	0.000100785	-2.14414	-2.48588e-10
234228737	rs116194047	5.50015e-18	-1.54747	-2.48588e-10	7.22106e-05	-1.31882	-2.48588e-10	0.000269275	-1.1614	-2.48588e-10
234228946	rs7564805	3.42072e-18	-2.0224	-2.48588e-10	3.19776e-05	-2.13337	-2.48588e-10	0.000100687	-2.14512	-2.48588e-10
234229214	rs148233262	9.20079e-18	-2.81406e-10	-1.03296	9.60555e-05	-2.81406e-10	-1.03348	0.000302875	-2.81406e-10	-1.04381
234229295	rs72976383	3.05053e-18	-2.13693	-2.48588e-10	3.27592e-05	-2.10923	-2.48588e-10	0.00010268	-2.12551	-2.48588e-10
234229320	rs7565275	3.45898e-18	-2.01127	-2.48588e-10	3.1877e-05	-2.13652	-2.48588e-10	0.000100667	-2.14531	-2.48588e-10
234229480	rs74356516	2.45922e-18	-1.06918	-1.28322	1.13749e-05	-1.8857	-1.2813	3.8046e-05	-1.83189	-1.28645
234229816	rs149310013	3.53442e-18	-1.9897	-2.48588e-10	3.163e-05	-2.1443	-2.48588e-10	0.000100986	-2.14215	-2.48588e-10
234229926	rs61062196	1.76869e-18	-1.58465	-1.09736	1.174e-05	-2.02253	-1.11289	3.95113e-05	-1.95453	-1.12601
234230596	rs111534661	1.14377e-18	-1.97653	-1.14138	1.38595e-05	-1.838	-1.13143	4.36805e-05	-1.84828	-1.13195
234231018	rs55863333	1.34242e-18	-2.0625	-0.895277	1.31015e-05	-2.13239	-0.893292	4.08406e-05	-2.14396	-0.903498
234231334	rs3762586	2.30968e-18	-1.95832	-0.45682	1.95685e-05	-2.14451	-0.479976	6.16735e-05	-2.13145	-0.503828
234231401	rs78936963	6.28634e-18	-1.41387	-2.48588e-10	3.70582e-05	-1.98592	-2.48588e-10	0.000108534	-2.07007	-2.48588e-10
234232722	rs11891546	1.05603e-18	-1.90818	-1.28955	8.7104e-06	-2.1441	-1.28979	2.77649e-05	-2.1453	-1.28806
234232920	rs11890336	8.30676e-19	-2.10644	-1.33133	8.62714e-06	-2.11242	-1.33107	2.96826e-05	-2.03793	-1.32864
234233019	rs72976387	1.14992e-18	-1.99321	-1.11935	1.38583e-05	-1.86066	-1.10886	4.36924e-05	-1.87055	-1.10941
234233066	rs61663609	3.50719e-18	-1.09643	-0.901002	2.15297e-05	-1.63527	-0.893711	7.77415e-05	-1.51684	-0.886905
234233235	rs7608122	8.37354e-19	-2.10046	-1.3293	8.69107e-06	-2.10691	-1.32921	3.00239e-05	-2.02814	-1.327
234233491	rs10168355	1.05883e-18	-1.98247	-1.21261	1.18583e-05	-1.91855	-1.20684	4.37613e-05	-1.78	-1.19838
234233516	rs10168367	1.61989e-18	-1.74695	-1.02294	1.18606e-05	-2.08447	-1.04072	3.84417e-05	-2.05218	-1.05581
234233593	rs60722254	3.55806e-18	-1.07924	-0.903788	2.16e-05	-1.6292	-0.89652	7.8445e-05	-1.505	-0.889736
234233883	rs4663508	3.57899e-18	-1.07088	-0.906288	2.16715e-05	-1.62337	-0.899041	7.87553e-05	-1.49851	-0.892276
234234376	rs73116218	1.99088e-18	-1.53193	-1.03174	1.28317e-05	-1.99722	-1.04927	4.33672e-05	-1.92328	-1.06415
234234431	rs3792101	3.5804e-18	-1.97677	-2.48588e-10	3.1822e-05	-2.13825	-2.48588e-10	0.000100673	-2.14526	-2.48588e-10
234234538	rs12615904	3.62734e-18	-1.07088	-0.892869	2.19667e-05	-1.62337	-0.885511	7.98363e-05	-1.49851	-0.878643
234234626	rs3792100	8.33339e-19	-2.10046	-1.3341	8.65045e-06	-2.10691	-1.33389	2.98793e-05	-2.02814	-1.33183
234234679	rs3792099	3.53958e-18	-1.98824	-2.48588e-10	3.19045e-05	-2.13566	-2.48588e-10	0.000100671	-2.14527	-2.48588e-10
234234723	rs76744094	7.17739e-18	-2.81406e-10	-1.28131	7.44858e-05	-2.81406e-10	-1.2878	0.000236623	-2.81406e-10	-1.29067
234234758	rs3792098	1.0652e-18	-1.96938	-1.2197	1.19553e-05	-1.90315	-1.21408	4.42897e-05	-1.76052	-1.20586
234234828	rs6756706	1.06023e-18	-1.96938	-1.22437	1.1898e-05	-1.90315	-1.21889	4.40485e-05	-1.76052	-1.21132
234234845	rs6710735	8.2789e-19	-2.10542	-1.33571	8.6608e-06	-2.10408	-1.33553	3.00104e-05	-2.02176	-1.33383
234234856	rs74420336	3.63847e-18	-1.06248	-0.898206	2.19772e-05	-1.61751	-0.890892	7.99241e-05	-1.49199	-0.884065
234234922	rs77426202	3.70048e-18	-1.04558	-0.898206	2.22385e-05	-1.60569	-0.890892	8.09814e-05	-1.47885	-0.884065
234234959	rs13002340	9.4495e-19	-2.14149	-1.16738	1.05073e-05	-2.07985	-1.16649	3.52909e-05	-2.03622	-1.15729
234235064	rs13400538	1.19283e-18	-2.14149	-0.93443	1.32658e-05	-2.07985	-0.933373	4.45184e-05	-2.03622	-0.925011
234235154	rs1965811	8.32675e-19	-2.10013	-1.33523	8.64318e-06	-2.1066	-1.33504	2.98556e-05	-2.02761	-1.33315
234235262	rs1972906	2.55534e-18	-1.48477	-0.829291	1.59454e-05	-1.97361	-0.855629	5.40174e-05	-1.89456	-0.873263
234235302	rs1000548	3.5909e-18	-1.97384	-2.48588e-10	3.18034e-05	-2.13884	-2.48588e-10	0.000100679	-2.14519	-2.48588e-10
234235360	rs55991949	1.19412e-18	-2.14041	-0.93443	1.32113e-05	-2.08397	-0.933373	4.42815e-05	-2.04155	-0.925011
234235454	rs79951420	3.61775e-18	-1.07088	-0.895517	2.19082e-05	-1.62337	-0.888181	7.96218e-05	-1.49851	-0.881333
234235470	rs1000547	8.386e-19	-2.09363	-1.33463	8.70071e-06	-2.10057	-1.33443	3.01874e-05	-2.01726	-1.33245
234235749	rs2304774	1.19323e-18	-2.14041	-0.935174	1.32056e-05	-2.08397	-0.933802	4.42889e-05	-2.04155	-0.924845
234235820	rs2304773	2.70208e-18	-1.4359	-0.822328	1.6466e-05	-1.94826	-0.848847	5.60594e-05	-1.86412	-0.866605
234236196	rs80196040	3.55975e-18	-1.98256	-2.48588e-10	3.18616e-05	-2.13701	-2.48588e-10	0.000100667	-2.14532	-2.48588e-10
234236197	rs73119905	2.29685e-18	-1.63599	-0.784717	1.54919e-05	-2.0459	-0.812194	5.15504e-05	-1.98397	-0.830608
234236688	rs72978306	3.5909e-18	-1.97384	-2.48588e-10	3.18034e-05	-2.13884	-2.48588e-10	0.000100679	-2.14519	-2.48588e-10
234236713	rs6728032	1.80683e-18	-2.06417	-0.596502	1.77194e-05	-2.12611	-0.597644	5.48949e-05	-2.14128	-0.610437
234236722	rs72978311	3.61226e-18	-1.96791	-2.48588e-10	3.17686e-05	-2.13993	-2.48588e-10	0.0001007	-2.14499	-2.48588e-10
234236861	rs6728183	2.20845e-18	-2.14449	-0.31546	2.34619e-05	-2.1136	-0.32943	7.36125e-05	-2.12158	-0.33674
234236951	rs72978313	3.84707e-18	-1.90493	-2.48588e-10	3.15986e-05	-2.1453	-2.48588e-10	0.000101436	-2.1377	-2.48588e-10
234236955	rs72978315	3.80819e-18	-1.91509	-2.48588e-10	3.16049e-05	-2.1451	-2.48588e-10	0.000101262	-2.13942	-2.48588e-10
234236986	rs72978317	3.80255e-18	-1.91657	-2.48588e-10	3.16064e-05	-2.14505	-2.48588e-10	0.000101238	-2.13966	-2.48588e-10
234237387	rs12997325	1.27195e-18	-2.12855	-0.883141	1.34704e-05	-2.1159	-0.882019	4.46372e-05	-2.08542	-0.873149
234237765	rs894100	8.17742e-19	-2.11944	-1.33401	8.50225e-06	-2.12428	-1.3338	2.89331e-05	-2.06042	-1.33172
234238254	rs745498	8.16402e-19	-2.12177	-1.33333	8.49003e-06	-2.12637	-1.33315	2.88314e-05	-2.06468	-1.33099
234238784	rs3792097	8.17553e-19	-2.12177	-1.33192	8.50215e-06	-2.12637	-1.33172	2.8878e-05	-2.06468	-1.32938
234238900	rs3792096	8.19455e-19	-2.11944	-1.33192	8.51993e-06	-2.12428	-1.33172	2.9001e-05	-2.06042	-1.32938
234238949	rs3792095	3.65921e-18	-1.5084	-0.446601	2.42302e-05	-1.94092	-0.469892	7.5881e-05	-1.93408	-0.493884
234239735	rs66706635	2.80943e-18	-1.44403	-0.775234	1.67834e-05	-1.97507	-0.802947	5.66385e-05	-1.89892	-0.821523
234240684	rs2241875	8.19514e-19	-2.12358	-1.32771	8.40667e-06	-2.14187	-1.32752	2.78284e-05	-2.10634	-1.32474
234241098	rs6431305	8.18541e-19	-2.12569	-1.32679	8.40764e-06	-2.14267	-1.3266	2.77778e-05	-2.10917	-1.32372
234241509	rs28605452	2.47059e-18	-1.90096	-0.446824	1.98255e-05	-2.14133	-0.470113	6.28138e-05	-2.12286	-0.494102
234241662	rs35502484	3.32122e-18	-1.14827	-0.903648	2.05973e-05	-1.67687	-0.896379	7.43889e-05	-1.55823	-0.889594
234242347	rs1000141	1.10269e-18	-2.14482	-1.00967	1.31089e-05	-2.02094	-1.00418	4.42483e-05	-1.97275	-0.994571
234242884	rs78191154	7.33834e-18	-2.81406e-10	-1.25913	7.60878e-05	-2.81406e-10	-1.26652	0.000241641	-2.81406e-10	-1.26968
```
