## Supplementary material for "Characterization of shared and ancestry-specific signals driving complex traits using multi-ancestry fine-mapping": susiex_nc3.cs80.summary

```
# chr2:233243109-234243109
CS_ID	CS_LENGTH	CS_PURITY	MAX_PIP_SNP	BP	REF_ALLELE	ALT_ALLELE	REF_FRQ	BETA	SE	-LOG10P	MAX_PIP	POST-HOC_PROB_POP1	POST-HOC_PROB_POP2
1	27	0.71786	rs2293780	233635213	C,C	T,T	0.411531,0.350198	-0.0334217,0.0034442	0.00401769,0.00896099	16.0507,0.154459	0.0789811	1	0.221985
2	125	0	rs77237820	233630676	T,NA	C,NA	0.95328,NA	0.0232029,NA	0.0093687,NA	1.87737,NA	0.248836	0.574997	0.422634
3	1187	0	rs73003866	233282468	C,C	T,T	0.921471,0.969246	0.0154265,0.0715158	0.00734995,0.0247591	1.44576,2.41214	0.0355547	0.307223	0.414398
```
