## Supplementary material for "Characterization of shared and ancestry-specific signals driving complex traits using multi-ancestry fine-mapping": susiex_nc1.cs80.cs

```
CS_ID	SNP	BP	REF_ALLELE	ALT_ALLELE	REF_FRQ	BETA	SE	-LOG10P	CS_PIP	OVRL_PIP
1	chr3:12226004:G:A	12226004	A,A	G,G	1,1	inf,inf	inf,inf	18.6233,2.7031	0.536677	0.536677
1	chr3:12260394:A:C	12260394	C,C	A,A	1,1	inf,-inf	inf,inf	19.5787,0.845946	0.141083	0.141083
1	chr3:12226148:A:G	12226148	G,G	A,A	1,1	inf,inf	inf,inf	18.4085,1.92399	0.0720465	0.0720465
1	chr3:12254288:G:A	12254288	A,A	G,G	1,1	inf,-inf	inf,inf	19.6456,0.251447	0.0700022	0.0700022
```
