## Supplementary material for "Characterization of shared and ancestry-specific signals driving complex traits using multi-ancestry fine-mapping": susiex_nc1.cs80.snp

```
BP	SNP	PIP(CS1)	LogBF(CS1,Pop1)	LogBF(CS1,Pop2)
11754412	chr3:11754412:A:T	2.85042e-19	-4.33535e-10	-1.20578
11754421	chr3:11754421:T:A	4.72581e-19	-4.33535e-10	-0.700202
11754550	chr3:11754550:A:G	1.96163e-19	-1.80075	0.221281
11754611	chr3:11754611:C:T	1.16537e-19	-1.70627	-0.39393
11754889	chr3:11754889:A:G	3.70748e-19	-4.33535e-10	-0.94289
11754990	chr3:11754990:G:A	4.53329e-19	-0.741792	-3.92172e-10
11755013	chr3:11755013:C:T	1.73921e-19	-1.70949	0.00967823
11755726	chr3:11755726:C:G	1.51236e-19	-1.83957	-3.92172e-10
11755926	chr3:11755926:C:T	2.06904e-18	-4.33535e-10	0.776429
11755947	chr3:11755947:C:A	2.61736e-19	-4.33535e-10	-1.29108
11756162	chr3:11756162:T:C	2.6954e-20	-2.17388	-1.3904
11756350	chr3:11756350:C:T	1.10999e-19	-2.14889	-3.92172e-10
11756407	chr3:11756407:C:T	2.72081e-20	-2.16829	-1.38661
11756439	chr3:11756439:T:C	2.68042e-20	-2.17491	-1.39495
11756565	chr3:11756565:C:T	3.22369e-20	-2.0136	-1.3717
11756823	chr3:11756823:C:G	2.9017e-20	-2.132	-1.35853
11757017	chr3:11757017:A:C	3.05209e-19	-4.33535e-10	-1.13741
11757085	chr3:11757085:T:C	3.15458e-19	-4.33535e-10	-1.10439
11757168	chr3:11757168:A:C	2.74606e-19	-4.33535e-10	-1.24308
11757208	chr3:11757208:G:A	1.35172e-18	-4.33535e-10	0.350722
11757622	chr3:11757622:G:A	6.76287e-20	-2.2293	-0.415078
11757665	chr3:11757665:G:C	2.908e-20	-2.09705	-1.39131
11757960	chr3:11757960:G:C	1.1464e-19	-2.11661	-3.92172e-10
11758043	chr3:11758043:C:T	2.72808e-20	-2.15531	-1.39691
11758224	chr3:11758224:C:T	1.17177e-18	-4.33535e-10	0.207863
11758326	chr3:11758326:G:A	2.42886e-19	-4.33535e-10	-1.36582
11759585	chr3:11759585:CA:C	3.27481e-20	-2.00817	-1.3614
11759843	chr3:11759843:A:G	3.47524e-20	-2.22749	-1.08267
11759846	chr3:11759846:C:T	6.42054e-20	-2.1045	-0.591827
11759963	chr3:11759963:A:G	3.26381e-19	-4.33535e-10	-1.07035
11760416	chr3:11760416:T:C	5.53571e-20	-2.21718	-0.627427
11760512	chr3:11760512:T:A	3.28058e-19	-4.33535e-10	-1.06522
11760666	chr3:11760666:G:T	6.48885e-20	-1.98171	-0.704027
11761265	chr3:11761265:T:A	2.3398e-19	-4.33535e-10	-1.40317
11761469	chr3:11761469:G:C	3.60481e-19	-4.33535e-10	-0.970973
11761684	chr3:11761684:C:T	2.83156e-19	-4.33535e-10	-1.21241
11761767	chr3:11761767:T:G	1.36866e-18	-4.33535e-10	0.363177
11761783	chr3:11761783:C:G	4.5603e-20	-1.63282	-1.40562
11762453	chr3:11762453:G:A	7.44687e-20	-1.69856	-0.849471
11762598	chr3:11762598:T:C	1.38112e-19	-1.93034	-3.92172e-10
11762803	chr3:11762803:T:C	3.00268e-19	-4.33535e-10	-1.15373
11762906	chr3:11762906:A:G	1.1001e-19	-1.59824	-0.559592
11763011	chr3:11763011:C:T	2.85349e-19	-4.33535e-10	-1.2047
11763293	chr3:11763293:C:G	3.17547e-20	-2.16896	-1.23141
11763368	chr3:11763368:G:C	4.33987e-19	-4.33535e-10	-0.785396
11763780	chr3:11763780:T:C	2.8062e-19	-1.22141	-3.92172e-10
11764095	chr3:11764095:C:T	3.42796e-19	-4.33535e-10	-1.02127
11764756	chr3:11764756:T:C	4.91447e-20	-1.70025	-1.2634
11764765	chr3:11764765:C:T	4.62927e-20	-1.65553	-1.3679
11765671	chr3:11765671:TTA:T	1.45007e-18	-4.33535e-10	0.420957
11766192	chr3:11766192:TCTAA:T	2.35303e-19	-4.33535e-10	-1.39754
11767125	chr3:11767125:G:A	2.9272e-19	-1.1792	-3.92172e-10
11767316	chr3:11767316:G:A	4.00627e-19	-4.33535e-10	-0.865381
11767779	chr3:11767779:C:T	4.76769e-19	-4.33535e-10	-0.69138
11767912	chr3:11767912:C:T	4.10855e-19	-4.33535e-10	-0.84017
11767913	chr3:11767913:G:A	3.62502e-19	-4.33535e-10	-0.965382
11768059	chr3:11768059:C:T	1.70092e-19	-1.72207	-3.92172e-10
11768344	chr3:11768344:C:T	3.4646e-20	-1.93669	-1.37654
11768481	chr3:11768481:T:C	4.87379e-20	-1.56788	-1.40407
11768612	chr3:11768612:G:A	1.59534e-19	-1.87309	0.0869369
11768818	chr3:11768818:G:A	2.50942e-19	-4.33535e-10	-1.33319
11769116	chr3:11769116:G:C	5.72597e-19	-4.33535e-10	-0.508229
11769892	chr3:11769892:G:A	1.03744e-18	-4.33535e-10	0.0861035
11770115	chr3:11770115:T:C	3.395e-20	-2.09025	-1.24327
11770197	chr3:11770197:G:T	3.78103e-20	-1.87986	-1.34597
11770294	chr3:11770294:C:T	1.17202e-19	-2.09451	-3.92172e-10
11770440	chr3:11770440:C:T	2.43178e-19	-4.33535e-10	-1.36462
11770442	chr3:11770442:C:T	2.34567e-19	-4.33535e-10	-1.40067
11771242	chr3:11771242:C:T	3.32914e-19	-4.33535e-10	-1.05053
11771744	chr3:11771744:G:A	3.40281e-19	-4.33535e-10	-1.02864
11771834	chr3:11771834:C:T	1.28667e-19	-2.00118	-3.92172e-10
11771835	chr3:11771835:G:A	1.02056e-18	-4.33535e-10	0.0696973
11771929	chr3:11771929:C:G	2.63532e-19	-4.33535e-10	-1.28424
11772294	chr3:11772294:G:A	2.35239e-19	-4.33535e-10	-1.39781
11772414	chr3:11772414:G:C	1.25976e-19	-2.02232	-3.92172e-10
11772675	chr3:11772675:T:C	4.0213e-19	0.538095	-1.39973
11772950	chr3:11772950:G:A	1.47979e-19	-1.86134	-3.92172e-10
11773039	chr3:11773039:C:T	8.54415e-20	-1.11401	-1.29657
11773119	chr3:11773119:G:A	5.41285e-19	-0.564465	-3.92172e-10
11774052	chr3:11774052:T:C	9.42692e-19	1.03759	-1.04727
11774266	chr3:11774266:C:G	3.82116e-19	-0.621522	-0.291164
11774620	chr3:11774620:AGACTGGGTGGCTTATAAACAACAGAAATGTATTTCTCAGTCT:A	2.50189e-19	-4.33535e-10	-1.33619
11774664	chr3:11774664:C:G	4.08682e-19	-0.569491	-0.275983
11774960	chr3:11774960:C:G	5.4364e-19	-4.33535e-10	-0.560124
11775225	chr3:11775225:C:CA	1.51314e-19	-1.83905	-3.92172e-10
11775947	chr3:11775947:T:C	2.87187e-19	-4.33535e-10	-1.19828
11776218	chr3:11776218:C:T	3.16242e-19	-0.490826	-0.61108
11776308	chr3:11776308:G:A	2.34577e-19	-4.33535e-10	-1.40063
11776352	chr3:11776352:T:C	3.34854e-18	0.649085	0.608784
11776689	chr3:11776689:T:A	2.33553e-19	-4.33535e-10	-1.405
11776724	chr3:11776724:G:A	8.83661e-19	-4.33535e-10	-0.0743384
11777145	chr3:11777145:T:C	3.19854e-19	0.235101	-1.32565
11777226	chr3:11777226:G:A	3.26781e-20	-1.99708	-1.37462
11777545	chr3:11777545:AC:A	1.21447e-19	-2.05893	-3.92172e-10
11777843	chr3:11777843:C:T	3.14502e-19	-2.07611	0.968691
11777916	chr3:11777916:G:A	3.97647e-19	0.496889	-1.36974
11778273	chr3:11778273:G:A	2.48532e-19	-4.33535e-10	-1.34284
11778301	chr3:11778301:A:G	2.60693e-19	-4.33535e-10	-1.29507
11778825	chr3:11778825:T:C	2.34373e-19	-4.33535e-10	-1.4015
11778958	chr3:11778958:T:C	3.40675e-19	-4.33535e-10	-1.02748
11779378	chr3:11779378:T:A	3.50983e-18	1.83979	-0.534879
11779587	chr3:11779587:C:T	6.70587e-19	-4.33535e-10	-0.350259
11779652	chr3:11779652:C:CTT	1.79727e-18	1.87633	-1.24071
11779825	chr3:11779825:C:T	1.13373e-19	-2.12773	-3.92172e-10
11780035	chr3:11780035:A:G	6.62483e-19	-4.33535e-10	-0.362416
11781142	chr3:11781142:G:A	2.61957e-19	-4.33535e-10	-1.29023
11781470	chr3:11781470:C:T	2.39854e-19	-4.33535e-10	-1.37838
11781528	chr3:11781528:A:G	2.41919e-19	-4.33535e-10	-1.36981
11781791	chr3:11781791:A:G	5.5817e-19	-0.434939	-0.0988089
11782030	chr3:11782030:AGGTGTCTT:A	1.02291e-19	-2.23059	-3.92172e-10
11782109	chr3:11782109:C:A	2.66435e-19	-4.33535e-10	-1.27328
11782141	chr3:11782141:G:T	1.30471e-18	0.573484	-0.258162
11782238	chr3:11782238:G:C	2.40073e-19	-4.33535e-10	-1.37747
11782524	chr3:11782524:G:A	2.42998e-19	-4.33535e-10	-1.36536
11782601	chr3:11782601:G:A	2.68107e-19	-1.26703	-3.92172e-10
11782814	chr3:11782814:T:C	2.85244e-19	-4.33535e-10	-1.20507
11782823	chr3:11782823:G:T	2.45337e-19	-4.33535e-10	-1.35578
11782826	chr3:11782826:G:A	1.80761e-19	-0.348661	-1.31258
11782845	chr3:11782845:A:G	2.35245e-18	2.08914	-1.18434
11783038	chr3:11783038:G:A	2.94069e-19	-4.33535e-10	-1.1746
11783272	chr3:11783272:G:C	2.41646e-19	-4.33535e-10	-1.37094
11783314	chr3:11783314:AAACATCACCTGGCTCAACCATAAAGCCC:A	2.80096e-19	-4.33535e-10	-1.22328
11783620	chr3:11783620:A:G	2.53943e-19	-4.33535e-10	-1.3213
11783939	chr3:11783939:G:C	2.55236e-19	-4.33535e-10	-1.31622
11784238	chr3:11784238:T:C	8.08753e-19	-0.363157	0.200239
11784398	chr3:11784398:G:A	3.23432e-19	-4.33535e-10	-1.07942
11784518	chr3:11784518:A:C	2.43863e-18	-4.33535e-10	0.940782
11785672	chr3:11785672:T:C	4.49969e-19	0.550831	-1.30006
11785832	chr3:11785832:G:A	2.60856e-19	-1.29444	-3.92172e-10
11785871	chr3:11785871:G:A	2.93595e-18	1.12638	-3.92172e-10
11786091	chr3:11786091:C:T	3.69733e-19	-4.33535e-10	-0.945631
11786312	chr3:11786312:TA:T	2.34199e-19	-4.33535e-10	-1.40224
11786315	chr3:11786315:TA:T	2.34794e-19	-4.33535e-10	-1.3997
11786462	chr3:11786462:A:G	3.08463e-18	1.59801	-0.422232
11786885	chr3:11786885:C:T	2.72354e-19	-4.33535e-10	-1.25131
11787087	chr3:11787087:C:T	2.33209e-19	-4.33535e-10	-1.40647
11787166	chr3:11787166:G:A	2.46791e-18	0.952716	-3.92172e-10
11787351	chr3:11787351:A:G	2.38036e-19	-0.493265	-0.892724
11788000	chr3:11788000:A:G	1.85927e-18	1.83954	-1.17001
11788329	chr3:11788329:T:C	9.09328e-19	-4.33535e-10	-0.0457055
11788903	chr3:11788903:T:C	1.97127e-18	2.04087	-1.31285
11788977	chr3:11788977:A:G	3.77418e-17	-4.33535e-10	3.68011
11789062	chr3:11789062:T:C	2.10172e-18	1.56475	-0.772653
11789233	chr3:11789233:T:A	2.45997e-19	-1.35309	-3.92172e-10
11789339	chr3:11789339:C:T	2.3595e-19	-4.33535e-10	-1.39479
11789495	chr3:11789495:T:C	9.25006e-19	-4.33535e-10	-0.0286108
11791136	chr3:11791136:G:A	2.34238e-19	-4.33535e-10	-1.40208
11791245	chr3:11791245:G:C	2.34578e-19	-4.33535e-10	-1.40062
11791299	chr3:11791299:G:C	4.07937e-19	-0.0328893	-0.814409
11791721	chr3:11791721:C:T	2.07332e-19	-0.139148	-1.38494
11791797	chr3:11791797:C:T	2.50972e-19	-4.33535e-10	-1.33307
11791999	chr3:11791999:C:T	2.06244e-19	-0.434818	-1.09453
11792018	chr3:11792018:A:G	7.37549e-19	-4.33535e-10	-0.255079
11792058	chr3:11792058:A:G	7.68608e-19	-4.33535e-10	-0.21383
11792155	chr3:11792155:G:A	2.34449e-19	-4.33535e-10	-1.40117
11792163	chr3:11792163:C:T	3.19195e-19	-4.33535e-10	-1.09261
11792185	chr3:11792185:TG:T	3.62857e-19	-4.33535e-10	-0.964403
11792186	chr3:11792186:G:T	4.17293e-19	-4.33535e-10	-0.824622
11792208	chr3:11792208:C:T	3.12121e-19	-4.33535e-10	-1.11502
11792875	chr3:11792875:C:T	2.66722e-19	-4.33535e-10	-1.2722
11792955	chr3:11792955:G:A	2.4577e-19	-4.33535e-10	-1.35402
11793271	chr3:11793271:A:G	1.45073e-18	-4.33535e-10	0.421408
11793310	chr3:11793310:A:G	2.50896e-19	-4.33535e-10	-1.33337
11793430	chr3:11793430:CA:C	2.3606e-19	-4.33535e-10	-1.39432
11793583	chr3:11793583:A:T	2.43385e-19	-4.33535e-10	-1.36377
11793657	chr3:11793657:A:G	2.40952e-19	-4.33535e-10	-1.37381
11793718	chr3:11793718:G:A	2.71199e-19	-4.33535e-10	-1.25556
11794058	chr3:11794058:A:C	1.61373e-18	-4.33535e-10	0.52789
11794065	chr3:11794065:C:T	3.93668e-19	-0.0406929	-0.842211
11794589	chr3:11794589:T:TAAAAC	2.3531e-19	-4.33535e-10	-1.39751
11794591	chr3:11794591:G:A	2.35378e-19	-4.33535e-10	-1.39722
11794823	chr3:11794823:T:C	3.37558e-19	-0.0324049	-1.00427
11794912	chr3:11794912:T:C	3.5557e-19	0.0229741	-1.00766
11794975	chr3:11794975:T:C	2.34407e-19	-4.33535e-10	-1.40135
11795299	chr3:11795299:G:A	2.04484e-19	-1.53792	-3.92172e-10
11795588	chr3:11795588:G:A	2.6581e-19	-4.33535e-10	-1.27563
11795662	chr3:11795662:T:C	1.15317e-19	-2.11073	-3.92172e-10
11795730	chr3:11795730:C:G	3.00293e-19	-4.33535e-10	-1.15365
11795738	chr3:11795738:T:G	4.89633e-19	-4.33535e-10	-0.664755
11795923	chr3:11795923:G:A	1.22231e-19	-2.0525	-3.92172e-10
11796035	chr3:11796035:C:T	2.46182e-18	-4.33535e-10	0.950244
11796108	chr3:11796108:G:A	2.6442e-19	-4.33535e-10	-1.28087
11796884	chr3:11796884:C:CA	5.64379e-19	0.362116	-0.884801
11797330	chr3:11797330:G:A	2.33218e-19	-4.33535e-10	-1.40644
11797484	chr3:11797484:C:T	2.3394e-19	-4.33535e-10	-1.40335
11797570	chr3:11797570:TAAG:T	2.34396e-19	-4.33535e-10	-1.4014
11797608	chr3:11797608:G:A	3.34206e-19	-4.33535e-10	-1.04666
11798311	chr3:11798311:T:C	2.73304e-19	-4.33535e-10	-1.24783
11798457	chr3:11798457:C:T	3.6405e-19	-4.33535e-10	-0.96112
11798726	chr3:11798726:G:C	2.33376e-19	-4.33535e-10	-1.40576
11798801	chr3:11798801:A:G	1.21887e-18	-4.33535e-10	0.247269
11799042	chr3:11799042:C:T	2.65685e-19	-4.33535e-10	-1.2761
11799203	chr3:11799203:C:A	5.54843e-20	-2.21105	-0.63126
11799238	chr3:11799238:C:A	2.63531e-19	-4.33535e-10	-1.28424
11799429	chr3:11799429:A:G	8.39462e-20	-1.02175	-1.40649
11799608	chr3:11799608:A:G	3.7343e-19	-4.33535e-10	-0.93568
11799637	chr3:11799637:G:C	3.43761e-19	-4.33535e-10	-1.01846
11799970	chr3:11799970:C:G	7.44087e-20	-1.14847	-1.40037
11800475	chr3:11800475:T:C	2.35445e-19	-4.33535e-10	-1.39693
11800729	chr3:11800729:G:A	1.15842e-19	-1.11273	-0.993456
11800880	chr3:11800880:T:C	1.06734e-19	-0.797988	-1.39008
11801386	chr3:11801386:T:C	1.02525e-19	-1.16682	-1.06149
11801408	chr3:11801408:C:T	2.40549e-19	-4.33535e-10	-1.37549
11801409	chr3:11801409:A:G	9.52799e-20	-0.941752	-1.35984
11801625	chr3:11801625:C:T	6.55965e-19	-4.33535e-10	-0.372305
11801776	chr3:11801776:T:C	3.28338e-19	-4.33535e-10	-1.06437
11801872	chr3:11801872:TCAGAG:T	3.14622e-19	-4.33535e-10	-1.10704
11802205	chr3:11802205:G:C	1.49199e-18	-4.33535e-10	0.449456
11802420	chr3:11802420:A:G	2.50512e-19	-4.33535e-10	-1.33491
11802434	chr3:11802434:A:G	8.56305e-20	-1.05493	-1.35344
11802572	chr3:11802572:C:T	2.33428e-19	-4.33535e-10	-1.40554
11802703	chr3:11802703:C:T	1.50245e-18	-4.33535e-10	0.456441
11802732	chr3:11802732:G:A	2.46272e-19	-4.33535e-10	-1.35197
11802880	chr3:11802880:G:A	2.63612e-19	-4.33535e-10	-1.28393
11802897	chr3:11802897:T:C	2.33622e-19	-4.33535e-10	-1.40471
11803011	chr3:11803011:C:A	2.67914e-19	-4.33535e-10	-1.26774
11803062	chr3:11803062:A:G	2.46268e-19	-4.33535e-10	-1.35199
11803281	chr3:11803281:G:A	2.67489e-19	-4.33535e-10	-1.26933
11803577	chr3:11803577:A:G	8.51822e-20	-1.00883	-1.40479
11803811	chr3:11803811:G:C	1.47904e-19	-0.71055	-1.1513
11804016	chr3:11804016:G:T	2.67333e-19	-4.33535e-10	-1.26992
11805053	chr3:11805053:A:G	2.33573e-19	-4.33535e-10	-1.40492
11805124	chr3:11805124:C:T	1.24133e-18	-4.33535e-10	0.265529
11805150	chr3:11805150:T:C	2.45307e-19	-4.33535e-10	-1.3559
11805244	chr3:11805244:T:C	1.35687e-18	-4.33535e-10	0.354526
11805564	chr3:11805564:G:A	1.0837e-19	-2.17286	-3.92172e-10
11805607	chr3:11805607:C:T	2.48665e-19	-4.33535e-10	-1.3423
11805728	chr3:11805728:G:A	2.34507e-19	-4.33535e-10	-1.40093
11805730	chr3:11805730:T:A	2.34801e-19	-4.33535e-10	-1.39967
11805731	chr3:11805731:C:A	2.34801e-19	-4.33535e-10	-1.39967
11805747	chr3:11805747:C:T	2.89303e-19	-4.33535e-10	-1.19094
11805825	chr3:11805825:C:G	5.41129e-20	-1.46088	-1.40646
11805930	chr3:11805930:T:C	1.2967e-19	-1.99342	-3.92172e-10
11806466	chr3:11806466:AAG:A	5.40105e-19	-0.566649	-3.92172e-10
11807059	chr3:11807059:C:T	5.57258e-19	-4.33535e-10	-0.535384
11807110	chr3:11807110:C:A	2.47625e-19	-4.33535e-10	-1.3465
11807338	chr3:11807338:C:A	5.87662e-19	-4.33535e-10	-0.48226
11807400	chr3:11807400:G:C	4.08663e-20	-1.76628	-1.38182
11807611	chr3:11807611:A:G	1.53942e-18	-4.33535e-10	0.480749
11807910	chr3:11807910:C:A	5.8478e-19	-4.33535e-10	-0.487175
11808141	chr3:11808141:C:T	1.39642e-19	-1.91933	-3.92172e-10
11808270	chr3:11808270:C:T	8.48452e-19	-4.33535e-10	-0.114998
11808333	chr3:11808333:A:C	8.0268e-20	-1.3118	-1.16124
11808433	chr3:11808433:A:AC	1.11703e-19	-0.899416	-1.24316
11808501	chr3:11808501:G:T	1.08624e-19	-0.902956	-1.26757
11808518	chr3:11808518:C:T	4.53854e-19	-4.33535e-10	-0.740637
11808530	chr3:11808530:C:T	1.63188e-18	-4.33535e-10	0.539076
11808589	chr3:11808589:T:C	2.42656e-19	-4.33535e-10	-1.36677
11808749	chr3:11808749:T:C	1.5401e-18	-4.33535e-10	0.48119
11808893	chr3:11808893:G:T	8.48932e-20	-1.36444	-1.05258
11809077	chr3:11809077:G:A	2.33349e-19	-4.33535e-10	-1.40587
11809079	chr3:11809079:G:A	6.79411e-20	-2.18053	-0.459239
11809708	chr3:11809708:G:A	4.58931e-19	-4.33535e-10	-0.729511
11809742	chr3:11809742:C:A	4.68539e-19	-4.33535e-10	-0.708792
11810004	chr3:11810004:T:C	1.24704e-18	-4.33535e-10	0.270119
11810023	chr3:11810023:C:T	6.53178e-19	-4.33535e-10	-0.376562
11810467	chr3:11810467:A:C	8.87058e-20	-1.04853	-1.32456
11810914	chr3:11810914:G:C	1.7678e-17	-4.33535e-10	2.92166
11811004	chr3:11811004:G:A	6.27304e-20	-1.96897	-0.750596
11811023	chr3:11811023:G:C	4.26563e-19	-4.33535e-10	-0.802652
11811512	chr3:11811512:A:T	1.2563e-18	-4.33535e-10	0.277513
11811567	chr3:11811567:T:C	3.33724e-19	-4.33535e-10	-1.0481
11811653	chr3:11811653:T:C	3.33799e-19	-4.33535e-10	-1.04787
11811693	chr3:11811693:T:C	1.32943e-19	-0.612343	-1.35615
11811789	chr3:11811789:A:G	2.35128e-19	-4.33535e-10	-1.39828
11811962	chr3:11811962:C:G	1.39288e-19	-0.611947	-1.30992
11811990	chr3:11811990:C:T	4.93782e-19	-4.33535e-10	-0.656317
11812073	chr3:11812073:G:A	2.41191e-19	-4.33535e-10	-1.37282
11812324	chr3:11812324:C:T	2.3733e-19	-4.33535e-10	-1.38896
11812372	chr3:11812372:C:T	4.21392e-19	-4.33535e-10	-0.814848
11812423	chr3:11812423:G:A	2.35278e-19	-4.33535e-10	-1.39764
11812617	chr3:11812617:C:T	5.47881e-20	-2.22807	-0.626869
11812900	chr3:11812900:G:T	3.08091e-19	-4.33535e-10	-1.12802
11812911	chr3:11812911:G:T	2.4474e-19	-4.33535e-10	-1.35821
11812928	chr3:11812928:C:A	2.33298e-19	-4.33535e-10	-1.40609
11813043	chr3:11813043:T:G	2.34351e-19	-4.33535e-10	-1.40159
11813146	chr3:11813146:C:T	2.39087e-19	-4.33535e-10	-1.38158
11813203	chr3:11813203:C:T	2.33991e-19	-4.33535e-10	-1.40313
11813488	chr3:11813488:C:T	2.94822e-19	-1.17204	-3.92172e-10
11813729	chr3:11813729:G:A	2.9721e-19	-4.33535e-10	-1.16397
11813850	chr3:11813850:GTGTGTGTA:G	2.33428e-19	-4.33535e-10	-1.40554
11813878	chr3:11813878:A:G	2.7618e-19	-4.33535e-10	-1.23736
11814494	chr3:11814494:G:A	3.12983e-19	-4.33535e-10	-1.11226
11814689	chr3:11814689:G:A	3.04956e-19	-4.33535e-10	-1.13825
11814955	chr3:11814955:C:T	2.38929e-19	-4.33535e-10	-1.38224
11815045	chr3:11815045:A:G	3.26756e-19	-4.33535e-10	-1.0692
11815096	chr3:11815096:A:G	8.43595e-20	-1.25553	-1.1678
11815197	chr3:11815197:A:G	3.34755e-19	-4.33535e-10	-1.04501
11815673	chr3:11815673:T:G	3.30156e-19	-4.33535e-10	-1.05885
11816137	chr3:11816137:C:T	2.12232e-19	-1.50073	-3.92172e-10
11816154	chr3:11816154:C:T	2.34744e-19	-4.33535e-10	-1.39992
11816299	chr3:11816299:G:T	2.3529e-19	-4.33535e-10	-1.39759
11816384	chr3:11816384:T:C	3.1014e-19	-4.33535e-10	-1.12139
11816390	chr3:11816390:C:T	8.7461e-19	-4.33535e-10	-0.0846331
11816750	chr3:11816750:G:GC	2.35035e-19	-4.33535e-10	-1.39868
11816926	chr3:11816926:T:G	2.8154e-19	-4.33535e-10	-1.21814
11817857	chr3:11817857:A:G	7.97073e-19	-4.33535e-10	-0.177466
11817956	chr3:11817956:C:T	2.38841e-19	-4.33535e-10	-1.38262
11817990	chr3:11817990:C:A	9.31566e-19	-4.33535e-10	-0.0215442
11818028	chr3:11818028:C:T	5.35927e-19	-4.33535e-10	-0.574414
11818179	chr3:11818179:G:C	1.16759e-19	-0.797504	-1.3008
11818311	chr3:11818311:G:A	1.20836e-19	-2.06397	-3.92172e-10
11818635	chr3:11818635:A:G	1.25763e-19	-0.836584	-1.18743
11818663	chr3:11818663:G:A	1.94033e-19	-2.02328	0.432903
11818703	chr3:11818703:T:C	2.64069e-19	-4.33535e-10	-1.2822
11818811	chr3:11818811:T:C	3.64166e-19	-4.33535e-10	-0.960802
11818893	chr3:11818893:A:G	2.7216e-19	-4.33535e-10	-1.25202
11819141	chr3:11819141:A:G	1.02432e-19	-2.22921	-3.92172e-10
11819466	chr3:11819466:C:T	4.46505e-20	-2.05167	-1.00787
11820424	chr3:11820424:A:C	1.09862e-19	-2.15919	-3.92172e-10
11820558	chr3:11820558:A:G	1.39014e-19	-1.92384	-3.92172e-10
11821589	chr3:11821589:G:A	1.7894e-19	-1.67136	-3.92172e-10
11821666	chr3:11821666:G:A	2.35539e-19	-4.33535e-10	-1.39654
11821891	chr3:11821891:T:C	1.74935e-17	-4.33535e-10	2.91117
11821952	chr3:11821952:G:A	2.1929e-17	-4.33535e-10	3.13716
11822461	chr3:11822461:A:G	2.41043e-19	-4.33535e-10	-1.37344
11822799	chr3:11822799:T:A	2.52881e-19	-4.33535e-10	-1.32549
11822846	chr3:11822846:G:A	2.33528e-19	-4.33535e-10	-1.40511
11822953	chr3:11822953:G:A	9.21123e-20	-1.07249	-1.26292
11823127	chr3:11823127:C:T	2.37736e-19	-4.33535e-10	-1.38725
11823258	chr3:11823258:T:G	5.51103e-19	-4.33535e-10	-0.54649
11823264	chr3:11823264:T:G	4.12797e-19	-4.33535e-10	-0.835456
11823267	chr3:11823267:T:G	3.15735e-19	-4.33535e-10	-1.10351
11823406	chr3:11823406:C:A	2.35088e-19	-4.33535e-10	-1.39845
11823701	chr3:11823701:C:T	2.37463e-19	-4.33535e-10	-1.3884
11824240	chr3:11824240:G:C	2.41523e-19	-4.33535e-10	-1.37145
11824481	chr3:11824481:A:G	3.88215e-19	-4.33535e-10	-0.896852
11825016	chr3:11825016:C:T	1.06205e-19	-2.19304	-3.92172e-10
11825320	chr3:11825320:G:A	3.39276e-19	-4.33535e-10	-1.0316
11825345	chr3:11825345:C:T	2.60074e-19	-4.33535e-10	-1.29744
11825352	chr3:11825352:A:C	4.04609e-19	-4.33535e-10	-0.85549
11825415	chr3:11825415:T:C	2.45447e-19	-4.33535e-10	-1.35533
11825560	chr3:11825560:A:C	6.71885e-19	-4.33535e-10	-0.348325
11826286	chr3:11826286:C:A	2.33216e-19	-4.33535e-10	-1.40645
11826312	chr3:11826312:T:G	3.41087e-19	-4.33535e-10	-1.02627
11826354	chr3:11826354:G:A	2.34773e-19	-4.33535e-10	-1.39979
11826397	chr3:11826397:C:T	2.37786e-19	-4.33535e-10	-1.38704
11826433	chr3:11826433:G:A	3.33651e-19	-4.33535e-10	-1.04832
11827011	chr3:11827011:T:C	1.8688e-19	-1.62795	-3.92172e-10
11827556	chr3:11827556:G:T	2.98514e-19	-4.33535e-10	-1.1596
11827731	chr3:11827731:T:C	4.40741e-19	-4.33535e-10	-0.769954
11827913	chr3:11827913:G:A	3.19103e-19	-4.33535e-10	-1.0929
11828373	chr3:11828373:T:C	3.58521e-19	-4.33535e-10	-0.976425
11828849	chr3:11828849:G:A	2.35092e-19	-4.33535e-10	-1.39843
11829312	chr3:11829312:G:A	3.3964e-20	-1.93657	-1.39655
11829332	chr3:11829332:A:G	1.98265e-17	-4.33535e-10	3.03636
11829965	chr3:11829965:T:C	5.95835e-19	-0.468447	-3.92172e-10
11830031	chr3:11830031:C:T	6.6165e-19	-4.33535e-10	-0.363675
11830510	chr3:11830510:C:T	2.9639e-19	-4.33535e-10	-1.16673
11830908	chr3:11830908:T:C	1.22062e-19	-0.719264	-1.33461
11831644	chr3:11831644:C:A	1.73383e-19	-1.70291	-3.92172e-10
11831958	chr3:11831958:C:A	7.5539e-19	-4.33535e-10	-0.231178
11832281	chr3:11832281:AAC:A	1.66685e-19	-0.642323	-1.09998
11832833	chr3:11832833:AT:A	6.75584e-19	-4.33535e-10	-0.342833
11833103	chr3:11833103:T:C	4.39305e-19	-4.33535e-10	-0.773218
11833288	chr3:11833288:G:A	4.53255e-20	-1.66059	-1.38396
11833404	chr3:11833404:A:G	1.06934e-19	-2.1862	-3.92172e-10
11833465	chr3:11833465:C:T	2.88496e-19	-4.33535e-10	-1.19373
11833797	chr3:11833797:T:C	1.2144e-19	-0.665897	-1.39309
11833860	chr3:11833860:T:C	1.11599e-19	-2.1435	-3.92172e-10
11834345	chr3:11834345:A:T	2.34131e-19	-4.33535e-10	-1.40253
11834369	chr3:11834369:C:T	1.08371e-19	-1.26833	-0.904517
11834495	chr3:11834495:A:G	2.39738e-19	-4.33535e-10	-1.37886
11834718	chr3:11834718:G:A	2.39292e-19	-4.33535e-10	-1.38073
11834908	chr3:11834908:G:A	2.40894e-19	-4.33535e-10	-1.37405
11836020	chr3:11836020:C:T	2.36507e-19	-4.33535e-10	-1.39243
11836045	chr3:11836045:G:A	3.10145e-19	-4.33535e-10	-1.12137
11836126	chr3:11836126:G:A	4.47833e-19	-4.33535e-10	-0.753991
11836142	chr3:11836142:C:T	3.35626e-19	0.342105	-1.38452
11837214	chr3:11837214:C:T	5.9624e-19	-0.0532884	-0.41448
11837258	chr3:11837258:T:C	2.06306e-19	-0.310968	-1.21808
11837861	chr3:11837861:T:C	4.85049e-19	-4.33535e-10	-0.674162
11838134	chr3:11838134:T:A	8.3836e-19	-4.33535e-10	-0.126963
11838373	chr3:11838373:G:A	3.07215e-19	-4.33535e-10	-1.13087
11838647	chr3:11838647:T:C	4.47009e-19	-4.33535e-10	-0.755832
11838846	chr3:11838846:C:T	2.51515e-19	-4.33535e-10	-1.33091
11839286	chr3:11839286:T:C	5.74632e-20	-1.71985	-1.08741
11839557	chr3:11839557:A:G	2.03738e-18	-4.33535e-10	0.761008
11840027	chr3:11840027:C:A	2.9449e-19	-4.33535e-10	-1.17316
11840090	chr3:11840090:A:C	2.34338e-19	-4.33535e-10	-1.40165
11840319	chr3:11840319:G:A	2.46063e-19	-4.33535e-10	-1.35282
11840646	chr3:11840646:T:A	4.64707e-19	-4.33535e-10	-0.717004
11841240	chr3:11841240:A:G	4.92702e-20	-2.14987	-0.811223
11841632	chr3:11841632:G:A	2.79648e-19	-4.33535e-10	-1.22488
11841748	chr3:11841748:C:T	2.33384e-19	-4.33535e-10	-1.40573
11841754	chr3:11841754:T:C	4.53755e-19	-4.33535e-10	-0.740855
11841893	chr3:11841893:C:T	3.77469e-19	-4.33535e-10	-0.924923
11841971	chr3:11841971:G:A	1.30072e-19	-0.648601	-1.34172
11842124	chr3:11842124:T:C	1.17232e-19	-0.710508	-1.38375
11842318	chr3:11842318:T:C	1.24144e-19	-0.698078	-1.33889
11842353	chr3:11842353:C:A	3.15644e-20	-2.08544	-1.32094
11842464	chr3:11842464:T:C	8.02664e-19	-4.33535e-10	-0.170475
11842555	chr3:11842555:G:A	8.54444e-20	-1.35305	-1.0575
11842594	chr3:11842594:T:A	2.61208e-19	-4.33535e-10	-1.29309
11842877	chr3:11842877:A:G	4.52487e-19	-4.33535e-10	-0.743653
11843388	chr3:11843388:A:AG	4.35887e-19	-4.33535e-10	-0.781029
11843666	chr3:11843666:C:T	1.47677e-19	-2.08227	0.218891
11843903	chr3:11843903:G:A	2.81255e-19	-4.33535e-10	-1.21915
11844075	chr3:11844075:T:C	2.52157e-19	-4.33535e-10	-1.32836
11844246	chr3:11844246:T:G	2.33776e-19	-4.33535e-10	-1.40405
11844341	chr3:11844341:T:C	2.50819e-20	-2.22984	-1.40642
11844442	chr3:11844442:C:T	3.21518e-19	-4.33535e-10	-1.08536
11844742	chr3:11844742:C:T	2.60926e-20	-2.19816	-1.3986
11844977	chr3:11844977:G:A	3.75108e-20	-1.84041	-1.39337
11845176	chr3:11845176:G:C	4.73935e-20	-1.9686	-1.03133
11845270	chr3:11845270:C:G	4.00035e-19	-4.33535e-10	-0.866859
11845277	chr3:11845277:G:A	2.81658e-20	-2.19701	-1.3233
11845515	chr3:11845515:C:T	4.1326e-19	-4.33535e-10	-0.834333
11845570	chr3:11845570:A:T	4.07727e-20	-2.20621	-0.944192
11845575	chr3:11845575:G:A	4.15545e-20	-2.2151	-0.916308
11845651	chr3:11845651:G:C	3.77057e-20	-2.21243	-1.01617
11845756	chr3:11845756:C:T	3.49161e-19	-4.33535e-10	-1.00288
11846517	chr3:11846517:C:G	2.80983e-20	-2.1395	-1.3832
11846519	chr3:11846519:G:A	6.11534e-19	-0.44244	-3.92172e-10
11846628	chr3:11846628:C:T	2.54993e-19	-4.33535e-10	-1.31718
11846785	chr3:11846785:C:G	2.63952e-20	-2.2054	-1.37983
11847082	chr3:11847082:G:T	2.81167e-20	-2.13479	-1.38726
11847326	chr3:11847326:A:G	4.52581e-19	-4.33535e-10	-0.743446
11847891	chr3:11847891:G:A	4.46864e-20	-2.10475	-0.953995
11848313	chr3:11848313:C:T	3.84073e-20	-1.80777	-1.40239
11848381	chr3:11848381:G:A	4.51911e-19	-4.33535e-10	-0.744927
11848452	chr3:11848452:C:T	6.29633e-18	-2.00148	3.89079
11848759	chr3:11848759:A:G	1.5487e-19	-1.99082	0.174993
11848795	chr3:11848795:A:C	4.52674e-19	-4.33535e-10	-0.74324
11849929	chr3:11849929:A:G	2.15381e-19	-1.63909	0.153087
11850055	chr3:11850055:C:T	6.17623e-20	-2.14207	-0.593053
11850176	chr3:11850176:G:C	5.56516e-19	-4.33535e-10	-0.536716
11850473	chr3:11850473:A:G	2.53773e-19	-4.33535e-10	-1.32197
11850820	chr3:11850820:T:C	2.39291e-19	-4.33535e-10	-1.38073
11851011	chr3:11851011:T:C	4.40128e-19	-4.33535e-10	-0.771345
11851034	chr3:11851034:G:A	2.55115e-19	-4.33535e-10	-1.3167
11851604	chr3:11851604:G:A	2.33413e-19	-4.33535e-10	-1.4056
11851905	chr3:11851905:A:G	2.65363e-19	-4.33535e-10	-1.27731
11852132	chr3:11852132:A:G	4.52116e-20	-2.11412	-0.93294
11852697	chr3:11852697:T:C	5.87689e-20	-1.65778	-1.12702
11852784	chr3:11852784:T:C	2.33547e-19	-4.33535e-10	-1.40503
11853019	chr3:11853019:G:A	2.48821e-19	-4.33535e-10	-1.34168
11853718	chr3:11853718:A:G	2.8099e-19	-4.33535e-10	-1.22009
11853962	chr3:11853962:T:A	1.08283e-19	-2.17367	-3.92172e-10
11853976	chr3:11853976:A:G	3.33354e-20	-1.99351	-1.35828
11854076	chr3:11854076:G:GCCTC	3.62332e-19	-4.33535e-10	-0.965852
11854078	chr3:11854078:C:G	1.0549e-19	-2.1998	-3.92172e-10
11854222	chr3:11854222:T:A	7.56869e-20	-2.10555	-0.426254
11854249	chr3:11854249:C:T	1.74918e-19	-1.75172	0.0576212
11854355	chr3:11854355:A:G	2.57062e-20	-2.2068	-1.40487
11854460	chr3:11854460:A:G	3.84404e-19	-4.33535e-10	-0.906717
11854520	chr3:11854520:G:A	2.34103e-19	-4.33535e-10	-1.40265
11854731	chr3:11854731:G:A	6.56265e-20	-2.08361	-0.590826
11854816	chr3:11854816:C:T	6.07125e-20	-2.09724	-0.655022
11854837	chr3:11854837:G:A	2.33208e-19	-4.33535e-10	-1.40648
11854848	chr3:11854848:A:G	6.44784e-20	-2.09	-0.602085
11854873	chr3:11854873:A:G	2.5706e-20	-2.20679	-1.4049
11855152	chr3:11855152:A:T	6.67141e-20	-2.07438	-0.583618
11855194	chr3:11855194:G:A	6.6941e-20	-2.07821	-0.576392
11855300	chr3:11855300:T:C	3.29466e-19	-4.33535e-10	-1.06094
11855703	chr3:11855703:A:G	1.12936e-19	-2.13159	-3.92172e-10
11855918	chr3:11855918:C:T	6.38535e-20	-2.09691	-0.604908
11856317	chr3:11856317:A:G	3.80928e-19	-4.33535e-10	-0.915802
11856417	chr3:11856417:T:C	6.1358e-20	-2.04682	-0.694867
11856538	chr3:11856538:A:G	6.33164e-20	-2.08964	-0.620626
11856679	chr3:11856679:TTTTG:T	6.71084e-20	-2.10032	-0.55178
11856775	chr3:11856775:C:T	3.47735e-20	-1.9167	-1.39286
11856994	chr3:11856994:T:C	3.45226e-19	-4.33535e-10	-1.01421
11857310	chr3:11857310:T:C	2.03624e-19	-1.67419	0.132056
11857340	chr3:11857340:C:T	2.33869e-19	-4.33535e-10	-1.40365
11857634	chr3:11857634:G:T	3.73959e-19	-4.33535e-10	-0.934265
11857954	chr3:11857954:AG:A	2.48219e-19	-4.33535e-10	-1.3441
11858035	chr3:11858035:T:TC	1.18868e-19	-1.89323	-0.18717
11858346	chr3:11858346:T:C	6.69438e-20	-2.0327	-0.621858
11858517	chr3:11858517:C:T	6.50618e-20	-2.04726	-0.63581
11858552	chr3:11858552:T:C	1.24138e-19	-2.06422	0.0272009
11858627	chr3:11858627:C:T	1.03545e-19	-2.2184	-3.92172e-10
11858984	chr3:11858984:C:T	7.35073e-20	-1.98747	-0.573553
11858986	chr3:11858986:C:G	2.57765e-19	-4.33535e-10	-1.30636
11859030	chr3:11859030:G:A	5.26515e-20	-2.04628	-0.848441
11859208	chr3:11859208:A:G	2.74073e-19	-4.33535e-10	-1.24502
11859228	chr3:11859228:A:G	2.98941e-19	-4.33535e-10	-1.15816
11859499	chr3:11859499:G:C	6.54755e-19	-4.33535e-10	-0.374151
11859512	chr3:11859512:G:C	5.98663e-19	-4.33535e-10	-0.463712
11859532	chr3:11859532:T:A	5.54805e-19	-4.33535e-10	-0.539794
11859624	chr3:11859624:A:C	5.68098e-19	-4.33535e-10	-0.516117
11859671	chr3:11859671:C:A	5.37448e-19	-4.33535e-10	-0.571579
11860065	chr3:11860065:G:A	5.6502e-19	-4.33535e-10	-0.521551
11860149	chr3:11860149:AAGC:A	8.82647e-19	-4.33535e-10	-0.0754858
11860508	chr3:11860508:G:A	6.48385e-19	-4.33535e-10	-0.383927
11860924	chr3:11860924:T:C	5.55655e-19	-4.33535e-10	-0.538264
11860988	chr3:11860988:C:T	4.80772e-19	-4.33535e-10	-0.683019
11861147	chr3:11861147:T:A	2.78475e-20	-2.13164	-1.40003
11861196	chr3:11861196:G:A	1.05863e-19	-1.69392	-0.502343
11861334	chr3:11861334:G:T	3.21767e-19	-4.33535e-10	-1.08458
11861340	chr3:11861340:G:T	3.2269e-19	-4.33535e-10	-1.08172
11861696	chr3:11861696:T:A	3.30045e-19	-4.33535e-10	-1.05918
11861743	chr3:11861743:A:G	2.33323e-19	-4.33535e-10	-1.40599
11861771	chr3:11861771:A:G	2.81861e-20	-2.14911	-1.37048
11862161	chr3:11862161:C:T	2.33214e-19	-4.33535e-10	-1.40645
11862917	chr3:11862917:T:G	3.73416e-20	-2.23075	-1.00755
11863047	chr3:11863047:A:G	4.35099e-19	-4.33535e-10	-0.782839
11863177	chr3:11863177:G:C	2.33217e-19	-4.33535e-10	-1.40644
11863484	chr3:11863484:T:C	3.11014e-20	-2.16198	-1.25918
11863699	chr3:11863699:C:T	5.24751e-19	-4.33535e-10	-0.595487
11863732	chr3:11863732:T:C	4.95448e-19	-4.33535e-10	-0.65295
11863792	chr3:11863792:T:C	5.04657e-19	-4.33535e-10	-0.634533
11863879	chr3:11863879:C:T	2.72722e-19	-4.33535e-10	-1.24996
11863890	chr3:11863890:T:G	2.84474e-19	-4.33535e-10	-1.20777
11863923	chr3:11863923:T:C	3.65771e-19	-4.33535e-10	-0.956403
11864196	chr3:11864196:C:A	2.57171e-19	-4.33535e-10	-1.30867
11864477	chr3:11864477:T:C	3.43459e-20	-2.09316	-1.22877
11864778	chr3:11864778:T:C	2.15797e-19	-2.14637	0.662299
11864815	chr3:11864815:C:T	2.35328e-19	-4.33535e-10	-1.39743
11864997	chr3:11864997:C:T	3.14611e-19	-4.33535e-10	-1.10708
11865028	chr3:11865028:A:G	1.03344e-19	-2.168	-0.0523387
11865630	chr3:11865630:T:C	2.80119e-19	-4.33535e-10	-1.2232
11865944	chr3:11865944:T:C	2.35819e-19	-4.33535e-10	-1.39535
11866029	chr3:11866029:T:C	2.82509e-19	-4.33535e-10	-1.2147
11866435	chr3:11866435:C:T	3.93503e-20	-2.22753	-0.95838
11866444	chr3:11866444:T:C	2.58193e-19	-4.33535e-10	-1.3047
11866542	chr3:11866542:T:G	2.42826e-19	-4.33535e-10	-1.36607
11867082	chr3:11867082:T:C	1.34844e-18	0.348293	-3.92172e-10
11867471	chr3:11867471:G:A	1.05406e-19	-2.2006	-3.92172e-10
11867706	chr3:11867706:G:A	2.50689e-19	-4.33535e-10	-1.3342
11867753	chr3:11867753:A:G	3.16157e-20	-2.16129	-1.24347
11867934	chr3:11867934:T:C	3.0566e-20	-2.03551	-1.40301
11868024	chr3:11868024:A:C	2.67008e-19	-4.33535e-10	-1.27113
11868285	chr3:11868285:G:A	2.88544e-20	-2.20462	-1.29153
11868405	chr3:11868405:C:G	2.51919e-18	0.97328	-3.92172e-10
11868450	chr3:11868450:T:C	3.24788e-20	-2.20687	-1.17095
11868542	chr3:11868542:T:C	3.39484e-19	-4.33535e-10	-1.03098
11868543	chr3:11868543:C:T	1.20917e-19	-1.02952	-1.03378
11868549	chr3:11868549:T:C	6.26712e-20	-2.11837	-0.602136
11868560	chr3:11868560:A:T	1.62583e-19	-1.76722	-3.92172e-10
11868562	chr3:11868562:A:G	1.63199e-19	-1.76344	-3.92172e-10
11868565	chr3:11868565:C:T	1.68716e-19	-1.73019	-3.92172e-10
11868624	chr3:11868624:C:T	3.52975e-20	-2.22039	-1.07421
11868640	chr3:11868640:A:G	1.57838e-19	-1.73045	-0.0663842
11868641	chr3:11868641:G:A	2.3364e-19	-4.33535e-10	-1.40463
11868673	chr3:11868673:A:G	3.78179e-20	-1.85195	-1.37368
11868713	chr3:11868713:T:C	3.19881e-20	-2.20137	-1.19168
11868982	chr3:11868982:G:C	4.92812e-19	-4.33535e-10	-0.658284
11868992	chr3:11868992:G:A	3.07752e-19	-4.33535e-10	-1.12912
11869129	chr3:11869129:C:G	2.88732e-20	-2.17112	-1.32438
11869161	chr3:11869161:A:G	1.2762e-19	-2.00935	-3.92172e-10
11869253	chr3:11869253:C:T	3.40976e-19	-4.33535e-10	-1.0266
11869301	chr3:11869301:G:A	3.1891e-20	-1.99122	-1.40487
11869377	chr3:11869377:A:G	2.97647e-20	-2.21719	-1.2479
11870640	chr3:11870640:C:G	1.42841e-19	-1.03516	-0.861523
11870642	chr3:11870642:T:C	1.3815e-19	-1.05078	-0.879296
11870699	chr3:11870699:T:A	4.13332e-20	-2.19102	-0.945724
11870734	chr3:11870734:G:A	3.25887e-20	-2.22405	-1.1504
11870767	chr3:11870767:A:G	4.01456e-20	-1.78841	-1.37748
11870781	chr3:11870781:G:A	4.21997e-20	-2.22637	-0.889632
11870796	chr3:11870796:C:T	5.80156e-20	-1.40435	-1.39335
11870797	chr3:11870797:A:G	6.72248e-20	-1.25522	-1.39515
11870829	chr3:11870829:T:C	3.29508e-20	-2.22881	-1.13458
11870832	chr3:11870832:A:G	3.46402e-20	-2.21376	-1.09964
11870834	chr3:11870834:T:C	3.63842e-20	-2.21373	-1.05055
11871500	chr3:11871500:G:A	3.28677e-20	-1.95978	-1.40614
11871507	chr3:11871507:G:A	3.55686e-19	-4.33535e-10	-0.984363
11871590	chr3:11871590:C:T	3.17411e-20	-1.99436	-1.40644
11871714	chr3:11871714:A:G	2.62173e-20	-2.2204	-1.37159
11872486	chr3:11872486:G:A	1.4416e-19	-1.88749	-3.92172e-10
11872601	chr3:11872601:C:T	1.03579e-19	-2.21807	-3.92172e-10
11872767	chr3:11872767:C:T	3.69016e-20	-2.02063	-1.22952
11872849	chr3:11872849:C:G	2.3537e-19	-4.33535e-10	-1.39725
11872856	chr3:11872856:T:C	2.64886e-19	-4.33535e-10	-1.27911
11873609	chr3:11873609:G:A	2.60087e-19	-4.33535e-10	-1.29739
11873627	chr3:11873627:A:G	3.0754e-20	-2.03093	-1.40147
11873680	chr3:11873680:A:G	8.12494e-20	-1.26138	-1.19951
11873685	chr3:11873685:C:T	2.76188e-19	-4.33535e-10	-1.23733
11873939	chr3:11873939:T:C	6.48148e-19	-4.33535e-10	-0.384293
11874007	chr3:11874007:C:T	3.3082e-20	-2.16966	-1.18976
11874226	chr3:11874226:A:G	5.78709e-20	-1.93515	-0.865044
11874309	chr3:11874309:A:G	1.02672e-19	-2.22687	-3.92172e-10
11874409	chr3:11874409:G:T	8.79241e-19	-0.0793528	-3.92172e-10
11874414	chr3:11874414:G:A	5.12923e-19	-4.33535e-10	-0.618286
11874575	chr3:11874575:A:G	3.42975e-19	0.270836	-1.29159
11874709	chr3:11874709:T:C	1.86424e-19	-2.22375	0.593367
11874727	chr3:11874727:C:G	7.48756e-19	-4.33535e-10	-0.239998
11874764	chr3:11874764:C:A	2.39893e-19	-4.33535e-10	-1.37822
11874828	chr3:11874828:G:A	2.82641e-19	-4.33535e-10	-1.21423
11874846	chr3:11874846:C:T	5.4376e-19	-4.33535e-10	-0.559903
11874867	chr3:11874867:A:G	3.61377e-20	-2.00998	-1.26109
11874981	chr3:11874981:TG:T	2.36735e-19	-1.86243	0.470961
11874988	chr3:11874988:C:T	6.83097e-20	-1.88234	-0.752019
11874989	chr3:11874989:A:G	5.39251e-19	-1.78604	1.21781
11874996	chr3:11874996:T:G	3.88893e-19	-4.33535e-10	-0.895107
11875050	chr3:11875050:C:T	3.82592e-19	-2.18703	1.27559
11875053	chr3:11875053:C:T	3.93147e-19	-2.17962	1.29539
11875068	chr3:11875068:C:T	1.84382e-18	-4.33535e-10	0.661184
11875096	chr3:11875096:A:G	5.78098e-19	-4.33535e-10	-0.498668
11875179	chr3:11875179:T:G	3.31586e-20	-2.19055	-1.16656
11875370	chr3:11875370:T:A	4.20358e-20	-1.98251	-1.13738
11875417	chr3:11875417:T:C	2.90555e-20	-2.09057	-1.39864
11875505	chr3:11875505:T:C	3.18138e-19	-4.33535e-10	-1.09593
11875600	chr3:11875600:C:A	3.70584e-19	-4.33535e-10	-0.943333
11875619	chr3:11875619:C:T	3.6642e-20	-2.18594	-1.07127
11875666	chr3:11875666:G:A	3.05433e-20	-2.15517	-1.2841
11875751	chr3:11875751:T:C	2.67773e-20	-2.22841	-1.34244
11875926	chr3:11875926:C:T	4.83091e-19	-4.33535e-10	-0.678207
11875948	chr3:11875948:C:T	2.52944e-19	-4.33535e-10	-1.32524
11876007	chr3:11876007:T:A	1.53334e-18	-1.57204	2.04883
11876050	chr3:11876050:A:T	4.51935e-20	-1.67268	-1.37477
11876091	chr3:11876091:G:A	3.94409e-19	-4.33535e-10	-0.881023
11876262	chr3:11876262:T:C	3.47447e-20	-1.90446	-1.40592
11876274	chr3:11876274:A:G	3.05794e-19	-1.39244	0.256934
11876437	chr3:11876437:T:A	3.14687e-19	-4.33535e-10	-1.10683
11876685	chr3:11876685:T:C	2.95843e-19	-2.01858	0.849999
11877022	chr3:11877022:T:C	2.41743e-19	-2.02923	0.658698
11877406	chr3:11877406:G:A	3.68209e-20	-2.18249	-1.06985
11877418	chr3:11877418:T:C	2.53643e-19	-1.97326	0.650778
11877419	chr3:11877419:G:A	3.056e-20	-2.20046	-1.23826
11877450	chr3:11877450:C:T	3.35628e-20	-2.2191	-1.12589
11877467	chr3:11877467:T:C	6.60695e-20	-1.50763	-1.16007
11877544	chr3:11877544:G:A	5.21875e-19	-0.10804	-0.492943
11877545	chr3:11877545:G:A	2.49922e-19	-4.33535e-10	-1.33726
11877685	chr3:11877685:C:T	8.8525e-20	-1.65993	-0.715201
11878177	chr3:11878177:T:C	9.6967e-20	-1.80665	-0.477391
11878458	chr3:11878458:C:T	3.5265e-19	-4.33535e-10	-0.992934
11878689	chr3:11878689:G:C	7.63067e-20	-1.75974	-0.763914
11879295	chr3:11879295:G:A	2.4889e-19	-0.0319697	-1.30943
11879406	chr3:11879406:T:C	1.06374e-19	-1.81156	-0.37989
11879790	chr3:11879790:A:G	4.56885e-19	-1.90475	1.17077
11879968	chr3:11879968:C:G	9.68829e-20	-1.81164	-0.473264
11880018	chr3:11880018:G:A	2.53308e-19	-0.0251551	-1.29865
11880037	chr3:11880037:C:T	2.7536e-19	-4.33535e-10	-1.24033
11880046	chr3:11880046:G:C	5.81952e-20	-1.43789	-1.35671
11880666	chr3:11880666:G:A	9.03869e-20	-1.82382	-0.53049
11881083	chr3:11881083:T:C	2.25387e-18	0.356557	0.505435
11881304	chr3:11881304:T:C	8.99546e-20	-1.83848	-0.520629
11881341	chr3:11881341:T:C	9.3169e-20	-1.86248	-0.461514
11881376	chr3:11881376:A:G	1.01629e-19	-1.7646	-0.472484
11882002	chr3:11882002:A:G	7.46985e-20	-1.7476	-0.797352
11882167	chr3:11882167:C:T	1.1711e-19	-1.51278	-0.582513
11882233	chr3:11882233:T:A	5.08949e-19	-4.33535e-10	-0.626063
11882411	chr3:11882411:C:A	1.55941e-19	-1.701	-0.107928
11882445	chr3:11882445:G:A	2.48742e-19	-4.33535e-10	-1.34199
11882592	chr3:11882592:C:T	1.04596e-19	-1.59168	-0.616625
11882640	chr3:11882640:A:G	3.65199e-18	0.357266	0.987351
11882664	chr3:11882664:G:A	1.28356e-19	-2.0036	-3.92172e-10
11882981	chr3:11882981:C:T	2.3256e-19	-1.40927	-3.92172e-10
11883204	chr3:11883204:C:G	2.97486e-20	-2.22893	-1.2367
11883780	chr3:11883780:T:C	8.6751e-20	-1.7852	-0.610166
11883803	chr3:11883803:C:T	7.72117e-20	-1.75572	-0.756141
11883884	chr3:11883884:T:C	6.89444e-19	-1.51435	1.19183
11883891	chr3:11883891:T:A	2.80812e-19	0.185721	-1.40645
11883909	chr3:11883909:A:G	3.05912e-19	0.271066	-1.40618
11883947	chr3:11883947:T:C	3.85124e-19	-4.33535e-10	-0.904845
11884136	chr3:11884136:C:T	7.98963e-20	-1.95887	-0.518808
11884291	chr3:11884291:G:A	5.67511e-20	-1.664	-1.15574
11884415	chr3:11884415:C:T	5.56785e-19	0.802766	-1.339
11884493	chr3:11884493:A:G	1.48923e-19	-0.877232	-0.977751
11884505	chr3:11884505:AT:A	1.4853e-19	-0.8956	-0.962022
11884553	chr3:11884553:G:C	1.81463e-19	-1.65672	-0.000635627
11884588	chr3:11884588:G:C	2.82753e-19	0.191621	-1.40546
11884612	chr3:11884612:G:A	5.02836e-19	-0.638146	-3.92172e-10
11884613	chr3:11884613:G:A	2.92979e-20	-2.22119	-1.25971
11884795	chr3:11884795:G:A	2.97074e-19	0.241333	-1.40576
11884860	chr3:11884860:GTGTATGTGGAGTAATATCTCCCTA:G	3.34971e-19	0.359581	-1.40395
11884949	chr3:11884949:A:G	3.75784e-19	-0.386425	-0.542971
11885034	chr3:11885034:A:G	4.43464e-20	-1.71858	-1.3478
11885042	chr3:11885042:A:G	5.17211e-20	-1.75616	-1.15638
11885130	chr3:11885130:A:G	4.21127e-20	-1.7562	-1.36186
11885260	chr3:11885260:T:G	3.81674e-20	-2.21488	-1.00155
11885649	chr3:11885649:A:G	8.28168e-19	-4.33535e-10	-0.139196
11885945	chr3:11885945:A:G	3.15121e-19	-4.33535e-10	-1.10545
11886079	chr3:11886079:G:A	5.33851e-20	-1.55461	-1.32627
11886205	chr3:11886205:A:G	2.74615e-19	-4.33535e-10	-1.24304
11886229	chr3:11886229:G:A	4.47804e-20	-1.89695	-1.15969
11886356	chr3:11886356:C:T	3.2974e-19	-4.33535e-10	-1.06011
11886405	chr3:11886405:C:T	3.97564e-20	-1.76916	-1.40648
11886427	chr3:11886427:G:T	3.79137e-20	-1.81669	-1.40641
11886808	chr3:11886808:G:T	2.96157e-19	0.236568	-1.40409
11886838	chr3:11886838:G:A	2.9005e-19	0.216245	-1.4046
11886995	chr3:11886995:G:T	3.05388e-19	0.268409	-1.40524
11887511	chr3:11887511:T:A	2.76299e-20	-2.2296	-1.30991
11887918	chr3:11887918:T:A	2.43001e-19	-4.33535e-10	-1.36535
11888611	chr3:11888611:TAAC:T	6.31214e-19	-4.33535e-10	-0.410767
11888832	chr3:11888832:T:G	2.41105e-19	-4.33535e-10	-1.37318
11888938	chr3:11888938:T:C	5.31667e-19	-4.33535e-10	-0.582393
11889187	chr3:11889187:G:C	4.68492e-20	-1.82099	-1.19049
11889235	chr3:11889235:C:CA	4.98875e-20	-1.63579	-1.31285
11889454	chr3:11889454:A:T	3.9522e-20	-1.94796	-1.2336
11889486	chr3:11889486:A:G	3.24441e-19	-4.33535e-10	-1.07631
11889528	chr3:11889528:T:G	4.4607e-19	-0.0511174	-0.706818
11889565	chr3:11889565:G:C	2.43911e-19	-4.33535e-10	-1.36161
11889847	chr3:11889847:C:T	4.81079e-20	-2.22352	-0.761441
11889864	chr3:11889864:G:A	3.69561e-19	-4.33535e-10	-0.946095
11889896	chr3:11889896:A:G	5.26223e-20	-2.22236	-0.67291
11889946	chr3:11889946:G:T	1.20332e-19	-2.06816	-3.92172e-10
11889986	chr3:11889986:CAAT:C	1.0416e-19	-2.21248	-3.92172e-10
11890129	chr3:11890129:A:G	5.17292e-20	-1.54301	-1.36938
11890357	chr3:11890357:C:T	2.76504e-20	-2.23052	-1.30825
11890432	chr3:11890432:T:C	2.41793e-19	-4.33535e-10	-1.37033
11890529	chr3:11890529:T:A	6.32701e-19	-4.33535e-10	-0.408414
11890631	chr3:11890631:C:T	9.5187e-19	-4.33535e-10	1.71709e-05
11890653	chr3:11890653:A:G	6.56263e-20	-1.63113	-1.04331
11890715	chr3:11890715:C:T	3.06664e-19	-4.33535e-10	-1.13266
11890978	chr3:11890978:C:T	7.00423e-19	-4.33535e-10	-0.306727
11891400	chr3:11891400:T:A	2.62093e-19	-4.33535e-10	-1.28971
11891551	chr3:11891551:C:T	3.40289e-20	-2.22769	-1.10352
11891627	chr3:11891627:T:A	3.86498e-20	-2.22845	-0.975416
11891716	chr3:11891716:A:AATC	6.36984e-19	-4.33535e-10	-0.401666
11891749	chr3:11891749:T:C	3.14207e-19	0.294756	-1.40312
11891820	chr3:11891820:T:G	3.77125e-19	-0.925835	-3.92172e-10
11891892	chr3:11891892:A:G	5.14376e-19	-4.33535e-10	-0.615457
11891934	chr3:11891934:C:G	3.32566e-19	-4.33535e-10	-1.05157
11891964	chr3:11891964:T:C	3.91641e-20	-2.22691	-0.963743
11892495	chr3:11892495:G:A	1.47145e-19	-1.86699	-3.92172e-10
11892613	chr3:11892613:C:G	2.92896e-20	-2.22305	-1.25813
11892941	chr3:11892941:C:T	2.60583e-19	-4.33535e-10	-1.29549
11893008	chr3:11893008:G:A	3.78946e-17	3.68415	-3.92172e-10
11893034	chr3:11893034:C:T	8.3732e-20	-1.93079	-0.500002
11893420	chr3:11893420:C:A	1.1269e-19	-1.45605	-0.677714
11893538	chr3:11893538:G:T	5.95749e-19	-1.4923	1.0237
11893610	chr3:11893610:T:C	3.32422e-19	-4.33535e-10	-1.05201
11893796	chr3:11893796:G:C	2.58853e-20	-2.21988	-1.38486
11893867	chr3:11893867:C:T	2.62437e-19	-0.317887	-0.970514
11893881	chr3:11893881:A:G	2.56308e-19	-0.339619	-0.972411
11893883	chr3:11893883:G:A	2.55361e-19	-0.328542	-0.987191
11894152	chr3:11894152:T:C	2.83724e-19	-4.33535e-10	-1.21041
11894227	chr3:11894227:G:A	1.15757e-19	-2.10692	-3.92172e-10
11894370	chr3:11894370:T:C	4.01343e-19	0.254958	-1.11855
11894674	chr3:11894674:T:C	3.4097e-19	-4.33535e-10	-1.02662
11894877	chr3:11894877:C:T	2.57587e-20	-2.21389	-1.39575
11895078	chr3:11895078:C:G	4.24339e-20	-1.70545	-1.40501
11895131	chr3:11895131:A:C	5.67458e-20	-1.45869	-1.36114
11895637	chr3:11895637:C:T	3.26781e-19	0.0735301	-1.14265
11895793	chr3:11895793:C:T	7.83868e-19	-4.33535e-10	-0.194171
11895928	chr3:11895928:T:G	2.26834e-19	-0.448335	-0.985858
11896122	chr3:11896122:T:C	1.61827e-19	-0.655823	-1.11606
11896341	chr3:11896341:A:C	4.89219e-20	-1.66938	-1.29881
11896383	chr3:11896383:A:G	2.35145e-19	-4.33535e-10	-1.39821
11896577	chr3:11896577:A:T	2.95648e-19	-4.33535e-10	-1.16924
11896906	chr3:11896906:C:T	2.83477e-20	-2.21406	-1.29981
11896914	chr3:11896914:C:T	3.32422e-19	-4.33535e-10	-1.05201
11897099	chr3:11897099:A:G	2.95748e-19	-0.04295	-1.12595
11897547	chr3:11897547:G:A	7.86621e-20	-1.77559	-0.717657
11897585	chr3:11897585:A:T	1.55998e-18	-1.4088	1.90282
11897686	chr3:11897686:G:C	2.8514e-19	-0.0244508	-1.18098
11897972	chr3:11897972:G:A	6.42144e-18	0.266449	1.64254
11898414	chr3:11898414:C:G	2.25153e-19	-0.0855394	-1.35609
11899022	chr3:11899022:A:G	3.33782e-20	-2.08358	-1.26693
11899134	chr3:11899134:G:A	3.85823e-20	-1.99707	-1.20854
11899273	chr3:11899273:C:T	3.32422e-19	-4.33535e-10	-1.05201
11899373	chr3:11899373:A:G	4.13706e-20	-2.07088	-1.06496
11899561	chr3:11899561:G:A	3.53717e-19	-1.50243	0.512514
11899670	chr3:11899670:GC:G	3.49201e-20	-2.07552	-1.22983
11899788	chr3:11899788:A:T	2.79747e-20	-2.22401	-1.3031
11899988	chr3:11899988:G:A	2.42138e-19	-1.36891	-3.92172e-10
11900305	chr3:11900305:A:G	2.33499e-19	-4.33535e-10	-1.40523
11900328	chr3:11900328:G:A	7.55353e-20	-1.84336	-0.690453
11900447	chr3:11900447:G:A	3.66155e-20	-2.22908	-1.02886
11900604	chr3:11900604:T:A	2.33263e-19	-4.33535e-10	-1.40625
11900652	chr3:11900652:C:T	3.25372e-19	-1.28553	0.212084
11900698	chr3:11900698:G:A	1.90081e-19	-1.81561	0.204643
11900776	chr3:11900776:C:T	3.14365e-19	-0.611967	-0.495889
11900789	chr3:11900789:A:T	3.05696e-19	-4.33535e-10	-1.13582
11900850	chr3:11900850:G:A	2.46784e-19	-4.33535e-10	-1.3499
11900933	chr3:11900933:C:T	1.14265e-19	-2.11989	-3.92172e-10
11900957	chr3:11900957:T:G	2.78732e-19	-1.67165	0.44349
11900970	chr3:11900970:C:T	1.03523e-19	-2.21862	-3.92172e-10
11900974	chr3:11900974:C:T	3.52735e-19	-0.992694	-3.92172e-10
11901039	chr3:11901039:T:C	1.43602e-17	-4.33535e-10	2.71381
11901054	chr3:11901054:G:A	1.02418e-19	-2.22935	-3.92172e-10
11901205	chr3:11901205:C:T	5.39566e-19	-4.33535e-10	-0.567647
11901312	chr3:11901312:G:C	3.52423e-19	-4.33535e-10	-0.993579
11901323	chr3:11901323:T:C	2.81425e-20	-2.22968	-1.29145
11901927	chr3:11901927:A:G	2.47425e-19	-4.33535e-10	-1.3473
11901980	chr3:11901980:G:A	2.38571e-19	-0.0549097	-1.32883
11901989	chr3:11901989:A:C	2.35461e-19	-4.33535e-10	-1.39687
11902058	chr3:11902058:C:G	1.02276e-19	-2.23073	-3.92172e-10
11902572	chr3:11902572:T:G	2.3982e-19	-4.33535e-10	-1.37852
11902915	chr3:11902915:T:C	2.55832e-19	-4.33535e-10	-1.31389
11903446	chr3:11903446:G:A	1.18683e-19	-2.08196	-3.92172e-10
11903515	chr3:11903515:G:T	2.33431e-19	-4.33535e-10	-1.40553
11903664	chr3:11903664:C:T	3.25871e-19	-0.0453206	-1.02659
11903805	chr3:11903805:A:C	2.99233e-20	-2.07147	-1.38831
11903811	chr3:11903811:A:G	3.66986e-20	-1.87672	-1.37895
11904456	chr3:11904456:T:C	1.03445e-19	-1.6144	-0.604967
11904843	chr3:11904843:G:A	3.41801e-17	-4.33535e-10	3.58099
11905275	chr3:11905275:T:TG	1.62002e-19	-2.13669	0.36589
11905277	chr3:11905277:A:G	6.41961e-20	-1.56284	-1.13363
11905423	chr3:11905423:T:G	4.64501e-19	-4.33535e-10	-0.717448
11906003	chr3:11906003:C:T	9.88144e-20	-1.12359	-1.14158
11906232	chr3:11906232:G:A	2.3501e-19	-4.33535e-10	-1.39879
11906262	chr3:11906262:C:T	2.53156e-19	-4.33535e-10	-1.32441
11906747	chr3:11906747:T:C	2.58893e-20	-2.1981	-1.40649
11906753	chr3:11906753:A:G	5.00129e-18	-4.33535e-10	1.65904
11906884	chr3:11906884:G:A	1.17286e-18	-4.33535e-10	0.208785
11906935	chr3:11906935:G:C	1.17286e-18	-4.33535e-10	0.208785
11906960	chr3:11906960:T:C	3.48548e-20	-2.03739	-1.26983
11907055	chr3:11907055:T:C	1.12761e-18	-4.33535e-10	0.169445
11907139	chr3:11907139:T:C	2.3754e-19	-4.33535e-10	-1.38807
11907662	chr3:11907662:A:G	1.06193e-18	-4.33535e-10	0.109428
11907683	chr3:11907683:G:A	6.84671e-20	-1.80865	-0.823411
11907774	chr3:11907774:A:C	1.18693e-18	-4.33535e-10	0.220713
11907792	chr3:11907792:GCCTCCCCTT:G	5.16446e-18	0.473258	1.21789
11908007	chr3:11908007:T:C	1.53771e-18	-4.33535e-10	0.47964
11908108	chr3:11908108:G:C	1.1129e-18	-4.33535e-10	0.15631
11908543	chr3:11908543:G:A	3.77927e-19	-4.33535e-10	-0.923711
11908611	chr3:11908611:C:A	1.38253e-17	0.519166	2.15668
11908851	chr3:11908851:T:C	4.07242e-20	-1.75076	-1.40083
11908859	chr3:11908859:T:C	1.65808e-19	-2.1322	0.384619
11909038	chr3:11909038:A:G	3.46665e-19	-4.33535e-10	-1.01005
11909066	chr3:11909066:G:A	3.46468e-19	-4.33535e-10	-1.01062
11909100	chr3:11909100:C:T	2.49587e-19	-1.9672	0.628597
11909180	chr3:11909180:C:T	1.85396e-17	0.698039	2.27121
11909208	chr3:11909208:C:T	4.04697e-20	-1.9827	-1.17516
11909212	chr3:11909212:T:C	4.53677e-20	-2.0023	-1.04131
11909262	chr3:11909262:C:T	2.67121e-20	-2.17994	-1.39336
11909305	chr3:11909305:G:A	7.05486e-17	4.30565	-3.92172e-10
11909310	chr3:11909310:G:A	4.34325e-18	-1.4846	3.00257
11909336	chr3:11909336:A:G	5.72399e-19	-1.56553	1.05695
11909377	chr3:11909377:G:A	1.2253e-19	-2.00454	-0.0455225
11909407	chr3:11909407:G:A	1.22431e-19	-1.89225	-0.158614
11909409	chr3:11909409:T:C	1.09315e-19	-1.8831	-0.28108
11909415	chr3:11909415:T:A	1.10765e-19	-1.89873	-0.252278
11909538	chr3:11909538:T:C	2.33926e-19	-4.33535e-10	-1.40341
11909543	chr3:11909543:C:T	2.33216e-19	-4.33535e-10	-1.40645
11909554	chr3:11909554:C:T	1.19421e-19	-2.19994	0.124185
11909630	chr3:11909630:C:A	5.99119e-19	-4.33535e-10	-0.462951
11909632	chr3:11909632:T:G	5.83671e-19	-4.33535e-10	-0.489073
11909693	chr3:11909693:C:T	1.37362e-19	-1.71103	-0.224755
11909697	chr3:11909697:G:A	2.76626e-19	-4.33535e-10	-1.23575
11909808	chr3:11909808:A:C	9.95999e-20	-1.52243	-0.734817
11909880	chr3:11909880:A:G	5.76762e-19	-4.33535e-10	-0.500981
11909883	chr3:11909883:C:T	5.76762e-19	-4.33535e-10	-0.500981
11909884	chr3:11909884:A:G	5.76762e-19	-4.33535e-10	-0.500981
11910091	chr3:11910091:C:G	4.14455e-19	-4.33535e-10	-0.831447
11910141	chr3:11910141:G:A	2.93302e-18	-1.27469	2.40006
11910215	chr3:11910215:G:A	4.14967e-19	-4.33535e-10	-0.830214
11910310	chr3:11910310:T:TG	2.34032e-19	-4.33535e-10	-1.40296
11910434	chr3:11910434:C:T	2.82639e-19	-4.33535e-10	-1.21424
11910457	chr3:11910457:C:A	3.83837e-19	-4.33535e-10	-0.908193
11910481	chr3:11910481:A:G	9.18397e-20	-2.07696	-0.261409
11910599	chr3:11910599:C:G	5.37125e-20	-2.21723	-0.657533
11910694	chr3:11910694:C:G	1.14482e-19	-2.11799	-3.92172e-10
11910756	chr3:11910756:T:C	3.62984e-19	-4.33535e-10	-0.964052
11910809	chr3:11910809:C:A	4.01466e-19	-4.33535e-10	-0.863288
11910911	chr3:11910911:G:A	9.49436e-19	-4.33535e-10	-0.00254363
11910913	chr3:11910913:G:A	9.49436e-19	-4.33535e-10	-0.00254363
11910950	chr3:11910950:A:G	2.37296e-19	-4.33535e-10	-1.3891
11910978	chr3:11910978:T:C	5.56786e-20	-2.21974	-0.619073
11911038	chr3:11911038:G:A	4.26777e-19	-4.33535e-10	-0.802149
11911105	chr3:11911105:G:T	2.28566e-19	-2.21937	0.792787
11911142	chr3:11911142:G:C	1.89198e-19	-2.21985	0.604228
11911152	chr3:11911152:A:G	1.81714e-19	-2.2233	0.567328
11911171	chr3:11911171:G:A	2.11418e-18	0.798012	-3.92172e-10
11911261	chr3:11911261:G:A	2.53622e-19	-4.33535e-10	-1.32257
11911372	chr3:11911372:C:T	3.04198e-19	-4.33535e-10	-1.14073
11911433	chr3:11911433:T:C	1.39266e-19	-1.64362	-0.278408
11911482	chr3:11911482:C:T	2.14079e-19	-0.799408	-0.69266
11911585	chr3:11911585:A:G	2.37605e-19	-4.33535e-10	-1.3878
11911646	chr3:11911646:C:G	6.8826e-20	-2.22171	-0.405119
11911830	chr3:11911830:G:A	9.83727e-20	-2.16299	-0.106661
11911918	chr3:11911918:C:T	8.18218e-20	-2.15959	-0.294276
11911939	chr3:11911939:C:T	6.30796e-20	-2.17774	-0.536278
11911940	chr3:11911940:G:A	3.64453e-19	-4.33535e-10	-0.960013
11911956	chr3:11911956:A:G	8.75499e-20	-2.15367	-0.232535
11912112	chr3:11912112:C:T	2.38567e-19	-4.33535e-10	-1.38376
11912121	chr3:11912121:A:G	3.42086e-19	-4.33535e-10	-1.02335
11912374	chr3:11912374:G:A	4.6398e-20	-2.22601	-0.795143
11912418	chr3:11912418:G:T	4.37302e-18	0.1507	1.3741
11912451	chr3:11912451:G:A	3.08079e-19	-4.33535e-10	-1.12806
11912460	chr3:11912460:C:T	9.08745e-20	-2.16877	-0.180162
11912561	chr3:11912561:G:A	1.14291e-19	-2.18167	0.0620017
11912613	chr3:11912613:C:T	3.80652e-19	-4.33535e-10	-0.916527
11912655	chr3:11912655:G:A	9.76064e-20	-2.05606	-0.221409
11912698	chr3:11912698:T:C	2.34188e-19	-4.33535e-10	-1.40229
11912749	chr3:11912749:T:C	7.0933e-20	-2.16158	-0.435094
11912751	chr3:11912751:A:G	1.54333e-19	-2.1289	0.309598
11912808	chr3:11912808:G:A	3.85193e-19	-4.33535e-10	-0.904667
11912888	chr3:11912888:C:T	5.1843e-18	0.336378	1.3586
11913042	chr3:11913042:A:G	1.74764e-19	-1.8324	0.137425
11913116	chr3:11913116:A:G	5.76157e-20	-2.13492	-0.669699
11913179	chr3:11913179:C:T	4.14009e-20	-2.16511	-0.970001
11913271	chr3:11913271:A:C	2.49724e-19	-4.33535e-10	-1.33806
11913295	chr3:11913295:T:C	2.51857e-19	-4.33535e-10	-1.32955
11913382	chr3:11913382:G:A	4.73521e-19	-4.33535e-10	-0.698216
11913463	chr3:11913463:C:G	6.27197e-20	-2.19244	-0.527292
11913469	chr3:11913469:T:C	2.08393e-18	0.14497	0.63863
11913580	chr3:11913580:T:C	8.54624e-20	-2.16435	-0.245986
11913634	chr3:11913634:A:G	6.65971e-20	-2.16971	-0.490043
11913699	chr3:11913699:C:T	1.34507e-17	4.05486	-1.40649
11913849	chr3:11913849:C:T	2.96322e-19	-4.33535e-10	-1.16697
11913861	chr3:11913861:C:T	6.18998e-20	-2.21892	-0.513977
11913896	chr3:11913896:T:C	6.02788e-19	-4.33535e-10	-0.456846
11914095	chr3:11914095:C:T	1.70749e-18	-4.33535e-10	0.584367
11914188	chr3:11914188:G:A	9.65539e-20	-1.36192	-0.926387
11914257	chr3:11914257:C:T	2.64747e-18	1.02295	-3.92172e-10
11914258	chr3:11914258:A:G	2.46039e-18	0.949664	-3.92172e-10
11914377	chr3:11914377:T:C	2.34541e-19	-4.33535e-10	-1.40078
11914388	chr3:11914388:C:T	2.43022e-19	-4.33535e-10	-1.36526
11914398	chr3:11914398:T:C	3.12569e-20	-2.10235	-1.31382
11914401	chr3:11914401:A:C	3.23928e-20	-2.05996	-1.32051
11914418	chr3:11914418:C:T	6.21492e-20	-1.41687	-1.31201
11914512	chr3:11914512:A:G	2.27612e-18	1.00562	-0.133803
11914636	chr3:11914636:G:A	2.23867e-19	-0.319553	-1.12781
11914663	chr3:11914663:T:C	2.83555e-19	0.185417	-1.39642
11914667	chr3:11914667:C:T	6.55376e-19	0.873352	-1.24655
11914690	chr3:11914690:G:A	3.54916e-18	-4.33535e-10	1.31606
11914697	chr3:11914697:CAGG:C	1.38385e-19	-0.521888	-1.40649
11914771	chr3:11914771:C:T	4.54272e-20	-1.99619	-1.04611
11914835	chr3:11914835:A:G	4.09012e-19	-4.33535e-10	-0.844668
11915089	chr3:11915089:T:C	7.86419e-19	-4.33535e-10	-0.190922
11915105	chr3:11915105:G:A	8.10682e-19	0.680762	-0.841298
11915124	chr3:11915124:A:G	4.15336e-20	-1.73853	-1.39338
11915265	chr3:11915265:A:G	3.20898e-19	-4.33535e-10	-1.08729
11915310	chr3:11915310:G:T	2.58032e-19	-4.33535e-10	-1.30533
11915531	chr3:11915531:C:T	2.97073e-19	0.0136548	-1.17809
11915830	chr3:11915830:G:A	2.36675e-19	-4.33535e-10	-1.39172
11915883	chr3:11915883:G:A	4.70179e-19	-4.33535e-10	-0.705297
11916723	chr3:11916723:T:C	3.03739e-19	-4.33535e-10	-1.14224
11916901	chr3:11916901:T:C	3.44321e-19	-4.33535e-10	-1.01684
11917041	chr3:11917041:G:A	3.80886e-19	0.490077	-1.40599
11917416	chr3:11917416:C:A	4.79522e-19	0.589021	-1.27464
11917520	chr3:11917520:C:G	2.91702e-19	0.209655	-1.39233
11917703	chr3:11917703:G:A	3.68244e-19	0.138464	-1.08813
11917755	chr3:11917755:G:A	1.78232e-19	-0.457948	-1.21738
11917792	chr3:11917792:A:G	1.12427e-19	-1.98647	-0.149634
11917812	chr3:11917812:C:T	3.32028e-19	-4.33535e-10	-1.05319
11917876	chr3:11917876:G:A	1.45327e-19	-1.87943	-3.92172e-10
11917900	chr3:11917900:T:C	3.09697e-20	-2.06025	-1.36516
11917935	chr3:11917935:A:T	4.08097e-19	-4.33535e-10	-0.846906
11918027	chr3:11918027:A:G	3.21581e-19	0.296937	-1.3821
11918258	chr3:11918258:C:T	2.33993e-19	-4.33535e-10	-1.40312
11918383	chr3:11918383:C:CAATCAGTG	2.84861e-19	-4.33535e-10	-1.20641
11918769	chr3:11918769:C:T	3.90802e-19	-4.33535e-10	-0.890211
11918875	chr3:11918875:T:C	1.11778e-18	1.56015	-1.39946
11918921	chr3:11918921:A:G	1.56967e-19	-1.80238	-3.92172e-10
11919040	chr3:11919040:A:G	8.40866e-17	4.48119	-3.92172e-10
11919171	chr3:11919171:G:A	3.36818e-19	-4.33535e-10	-1.03887
11919376	chr3:11919376:G:C	8.46965e-20	-2.09146	-0.327875
11919431	chr3:11919431:C:T	2.88932e-20	-2.15498	-1.33982
11919468	chr3:11919468:G:A	3.22887e-19	-0.144763	-0.936346
11919472	chr3:11919472:A:G	2.54529e-19	-4.33535e-10	-1.319
11919714	chr3:11919714:A:G	3.73803e-19	-4.33535e-10	-0.934682
11919918	chr3:11919918:T:C	4.07576e-20	-1.85484	-1.29593
11919921	chr3:11919921:G:A	4.03829e-20	-1.84222	-1.31778
11919977	chr3:11919977:A:G	4.46073e-20	-1.73233	-1.32819
11920347	chr3:11920347:C:T	3.24085e-19	-0.169322	-0.908084
11920384	chr3:11920384:C:T	4.05361e-20	-1.84074	-1.31548
11920694	chr3:11920694:A:T	4.14811e-20	-1.82063	-1.31254
11921033	chr3:11921033:C:T	1.44548e-19	-0.535614	-1.34919
11921173	chr3:11921173:T:C	4.22453e-20	-1.79989	-1.31503
11921373	chr3:11921373:A:G	4.14528e-20	-1.8168	-1.31705
11921392	chr3:11921392:C:T	4.34625e-20	-1.6972	-1.38931
11921642	chr3:11921642:G:A	3.73678e-19	-4.33535e-10	-0.935016
11921819	chr3:11921819:C:T	1.0512e-19	-2.20331	-3.92172e-10
11922131	chr3:11922131:C:T	3.84267e-20	-1.82809	-1.38157
11922261	chr3:11922261:T:A	4.2029e-19	-4.33535e-10	-0.817467
11922363	chr3:11922363:C:T	4.19911e-19	-4.33535e-10	-0.818369
11922841	chr3:11922841:T:C	1.55202e-19	-0.730866	-1.08282
11922880	chr3:11922880:C:T	4.52609e-20	-1.73133	-1.31464
11922998	chr3:11922998:C:G	3.15014e-19	-4.33535e-10	-1.10579
11923414	chr3:11923414:C:T	2.38033e-19	-4.33535e-10	-1.386
11923468	chr3:11923468:A:G	2.87761e-19	-4.33535e-10	-1.19628
11923572	chr3:11923572:G:C	4.44206e-20	-1.75575	-1.30896
11923666	chr3:11923666:C:G	7.78246e-19	0.425288	-0.626656
11923737	chr3:11923737:C:T	3.67988e-19	-4.33535e-10	-0.950362
11924030	chr3:11924030:A:G	3.04638e-20	-2.11295	-1.32892
11924129	chr3:11924129:C:T	3.17323e-19	-4.33535e-10	-1.09849
11924537	chr3:11924537:T:G	1.02558e-19	-2.22798	-3.92172e-10
11924709	chr3:11924709:C:T	5.57388e-19	-4.33535e-10	-0.535151
11924885	chr3:11924885:C:T	4.17552e-19	-4.33535e-10	-0.824001
11924917	chr3:11924917:C:T	3.59354e-20	-1.87557	-1.40112
11925061	chr3:11925061:C:T	1.40737e-19	-0.582333	-1.32918
11925198	chr3:11925198:C:T	3.67161e-19	-4.33535e-10	-0.952612
11925433	chr3:11925433:T:G	2.54601e-19	-4.33535e-10	-1.31872
11925628	chr3:11925628:C:T	2.33207e-19	-4.33535e-10	-1.40649
11925997	chr3:11925997:G:A	3.75555e-19	-4.33535e-10	-0.930008
11926070	chr3:11926070:C:T	3.67502e-19	-4.33535e-10	-0.951683
11926288	chr3:11926288:T:C	3.99696e-19	-4.33535e-10	-0.867708
11926388	chr3:11926388:T:C	4.20687e-20	-1.7806	-1.33851
11926507	chr3:11926507:G:A	2.33719e-19	-4.33535e-10	-1.40429
11926552	chr3:11926552:C:T	1.5468e-19	-0.44278	-1.37427
11926554	chr3:11926554:T:A	2.21851e-18	-4.33535e-10	0.846179
11927077	chr3:11927077:G:A	9.46731e-20	-1.03878	-1.26921
11927159	chr3:11927159:A:T	1.15546e-18	-4.33535e-10	0.19384
11927223	chr3:11927223:A:G	3.54139e-20	-2.05277	-1.23854
11927374	chr3:11927374:A:G	3.7652e-19	-4.33535e-10	-0.927441
11927674	chr3:11927674:C:G	3.79476e-20	-1.98593	-1.23628
11927908	chr3:11927908:T:C	3.36001e-18	1.64018	-0.378892
11927958	chr3:11927958:A:G	4.1753e-19	-4.33535e-10	-0.824056
11928139	chr3:11928139:G:A	2.3356e-19	-4.33535e-10	-1.40497
11928303	chr3:11928303:T:C	6.20236e-20	-1.66413	-1.06677
11928731	chr3:11928731:T:C	3.2301e-19	-4.33535e-10	-1.08073
11928765	chr3:11928765:G:A	4.54341e-20	-1.86325	-1.17889
11928923	chr3:11928923:G:A	1.81089e-19	-1.65943	-3.92172e-10
11928946	chr3:11928946:A:T	2.39133e-19	-4.33535e-10	-1.38139
11928953	chr3:11928953:A:G	2.38709e-19	-4.33535e-10	-1.38317
11929025	chr3:11929025:C:T	2.34657e-19	-4.33535e-10	-1.40029
11929158	chr3:11929158:C:A	2.38799e-19	-4.33535e-10	-1.38279
11929240	chr3:11929240:A:G	4.04536e-19	-4.33535e-10	-0.855671
11929297	chr3:11929297:C:T	2.38277e-19	-4.33535e-10	-1.38498
11929331	chr3:11929331:C:G	4.18739e-19	-4.33535e-10	-0.821163
11929577	chr3:11929577:T:C	2.38868e-19	-4.33535e-10	-1.3825
11929788	chr3:11929788:C:T	2.36034e-19	-4.33535e-10	-1.39444
11929811	chr3:11929811:G:A	6.15362e-19	-4.33535e-10	-0.436202
11929971	chr3:11929971:A:G	3.3357e-20	-2.03312	-1.31802
11930270	chr3:11930270:G:T	3.07329e-19	-4.33535e-10	-1.13049
11930279	chr3:11930279:G:A	3.43869e-18	1.38357	-0.0991391
11930334	chr3:11930334:T:C	3.37162e-19	-4.33535e-10	-1.03785
11930506	chr3:11930506:G:T	6.1271e-19	-4.33535e-10	-0.44052
11930599	chr3:11930599:G:A	2.39854e-19	-4.33535e-10	-1.37838
11930688	chr3:11930688:C:T	4.20366e-19	-4.33535e-10	-0.817286
11930824	chr3:11930824:T:C	4.74655e-19	-4.33535e-10	-0.695823
11930919	chr3:11930919:A:G	2.36061e-19	-4.33535e-10	-1.39432
11931579	chr3:11931579:C:T	3.95216e-20	-1.96429	-1.21728
11932265	chr3:11932265:CA:C	2.51034e-19	-4.33535e-10	-1.33282
11932408	chr3:11932408:C:CA	2.3768e-19	-4.33535e-10	-1.38749
11932444	chr3:11932444:A:G	3.12189e-20	-2.18338	-1.23401
11932572	chr3:11932572:G:T	1.61244e-18	0.699149	-0.17206
11932938	chr3:11932938:T:A	3.89064e-19	-4.33535e-10	-0.894667
11933303	chr3:11933303:T:C	2.37066e-19	-4.33535e-10	-1.39007
11933324	chr3:11933324:G:A	2.63139e-19	-4.33535e-10	-1.28573
11933492	chr3:11933492:G:C	2.95716e-20	-2.21597	-1.25563
11933604	chr3:11933604:G:A	2.9689e-20	-2.17382	-1.29382
11934218	chr3:11934218:G:A	2.87145e-20	-2.10269	-1.39832
11934723	chr3:11934723:C:G	3.90924e-18	-4.33535e-10	1.41269
11934770	chr3:11934770:T:C	2.33685e-19	-4.33535e-10	-1.40444
11934798	chr3:11934798:T:C	1.58777e-19	-2.20956	0.418651
11935005	chr3:11935005:A:G	9.82186e-20	-2.2266	-0.0446162
11935575	chr3:11935575:T:C	3.73008e-18	1.58647	-0.220695
11935854	chr3:11935854:A:C	2.87409e-20	-2.10959	-1.3905
11935906	chr3:11935906:G:A	4.00972e-19	-4.33535e-10	-0.86452
11936077	chr3:11936077:A:C	1.10678e-19	-1.25578	-0.895998
11936445	chr3:11936445:T:C	2.38213e-19	-4.33535e-10	-1.38525
11936466	chr3:11936466:A:T	7.67158e-20	-1.36308	-1.15523
11936476	chr3:11936476:T:A	2.79895e-19	-0.1409	-1.0831
11936494	chr3:11936494:A:G	9.0502e-19	-4.33535e-10	-0.0504549
11936582	chr3:11936582:T:C	4.16198e-19	-4.33535e-10	-0.82725
11936686	chr3:11936686:A:G	9.4847e-20	-1.2001	-1.10604
11936703	chr3:11936703:G:A	3.24051e-18	1.98857	-0.763499
11937227	chr3:11937227:A:G	4.16581e-19	-4.33535e-10	-0.82633
11937473	chr3:11937473:T:C	2.48075e-19	-4.33535e-10	-1.34468
11937657	chr3:11937657:C:G	1.97819e-19	-1.57106	-3.92172e-10
11937688	chr3:11937688:T:G	2.67147e-20	-2.16672	-1.40648
11937737	chr3:11937737:C:T	2.96132e-19	-4.33535e-10	-1.16761
11937807	chr3:11937807:G:A	3.22323e-18	1.44029	-0.220566
11938254	chr3:11938254:G:A	1.4485e-19	-0.526918	-1.3558
11938344	chr3:11938344:C:T	2.61719e-20	-2.18725	-1.40648
11938514	chr3:11938514:G:A	6.03083e-19	0.122367	-0.578723
11938572	chr3:11938572:T:C	2.85735e-18	1.56159	-0.462349
11938596	chr3:11938596:G:A	2.37136e-19	-4.33535e-10	-1.38978
11938770	chr3:11938770:G:A	2.00562e-18	1.63712	-0.891823
11939009	chr3:11939009:C:T	7.83401e-19	0.193828	-0.388594
11939080	chr3:11939080:T:C	4.15398e-19	-4.33535e-10	-0.829174
11939092	chr3:11939092:T:C	2.533e-19	-4.33535e-10	-1.32384
11939258	chr3:11939258:C:T	2.65919e-19	-4.33535e-10	-1.27522
11939317	chr3:11939317:T:C	1.3311e-18	-4.33535e-10	0.33535
11939442	chr3:11939442:T:C	6.05302e-19	0.287507	-0.740191
11939558	chr3:11939558:C:T	1.04754e-19	-0.904254	-1.30254
11939992	chr3:11939992:A:G	1.08275e-19	-2.17373	-3.92172e-10
11939998	chr3:11939998:T:G	2.86554e-20	-2.10016	-1.40291
11940098	chr3:11940098:G:A	3.40213e-19	-4.33535e-10	-1.02884
11940179	chr3:11940179:A:T	3.35487e-19	-4.33535e-10	-1.04283
11940183	chr3:11940183:C:T	3.49092e-19	-4.33535e-10	-1.00307
11940226	chr3:11940226:T:C	4.6032e-19	-4.33535e-10	-0.726491
11940557	chr3:11940557:T:A	2.87248e-19	-4.33535e-10	-1.19807
11940573	chr3:11940573:T:A	3.07867e-19	-4.33535e-10	-1.12874
11941127	chr3:11941127:A:G	2.33865e-19	-4.33535e-10	-1.40367
11941150	chr3:11941150:G:A	2.80164e-19	-4.33535e-10	-1.22304
11941649	chr3:11941649:A:T	1.11629e-19	-1.22583	-0.917408
11941875	chr3:11941875:T:C	9.26161e-20	-1.34105	-0.988901
11942060	chr3:11942060:C:T	3.15036e-19	-4.33535e-10	-1.10572
11942099	chr3:11942099:C:T	3.4166e-19	0.362269	-1.38686
11942117	chr3:11942117:T:C	8.99322e-20	-1.20561	-1.15374
11942208	chr3:11942208:G:T	8.44411e-20	-1.27078	-1.15158
11944020	chr3:11944020:A:G	1.03555e-19	-1.28283	-0.935483
11944167	chr3:11944167:C:G	8.77527e-20	-1.21263	-1.17126
11944492	chr3:11944492:C:T	4.18143e-18	-1.24977	2.72977
11944548	chr3:11944548:A:G	2.49028e-19	-4.33535e-10	-1.34085
11944587	chr3:11944587:G:A	6.00368e-19	-4.33535e-10	-0.460868
11944612	chr3:11944612:T:A	1.025e-19	-1.17369	-1.05486
11944629	chr3:11944629:A:G	1.04392e-19	-1.18184	-1.02842
11944757	chr3:11944757:G:A	1.9445e-19	-1.97819	0.389955
11945636	chr3:11945636:G:A	9.31204e-19	-1.19757	1.17564
11945638	chr3:11945638:G:A	4.01449e-20	-2.15054	-1.01538
11946008	chr3:11946008:C:T	4.5748e-19	-4.33535e-10	-0.732678
11946046	chr3:11946046:A:G	1.43255e-19	-1.92146	0.0276711
11946428	chr3:11946428:T:C	3.47523e-19	-4.33535e-10	-1.00758
11946497	chr3:11946497:T:A	3.37688e-19	-4.33535e-10	-1.03629
11946949	chr3:11946949:C:T	4.86102e-19	-4.33535e-10	-0.671993
11946966	chr3:11946966:A:G	2.39318e-19	-4.33535e-10	-1.38062
11947076	chr3:11947076:A:G	4.91453e-19	-0.661045	-3.92172e-10
11947104	chr3:11947104:C:A	8.22902e-20	-1.08992	-1.35824
11947222	chr3:11947222:AT:A	2.40678e-19	-4.33535e-10	-1.37495
11947275	chr3:11947275:A:G	2.40675e-19	-4.33535e-10	-1.37496
11947560	chr3:11947560:A:G	2.08953e-19	-2.00689	0.490582
11947708	chr3:11947708:C:T	6.02506e-19	-1.23032	0.773003
11948008	chr3:11948008:TA:T	9.72487e-19	-1.32327	1.34471
11948522	chr3:11948522:T:G	1.04377e-18	1.21189	-1.1197
11948969	chr3:11948969:T:A	3.32911e-18	-4.33535e-10	1.25205
11949533	chr3:11949533:C:A	3.95095e-19	-1.07601	0.196729
11949564	chr3:11949564:A:G	2.76929e-18	-1.08234	2.15028
11949647	chr3:11949647:A:G	4.17169e-19	-4.33535e-10	-0.82492
11950255	chr3:11950255:A:G	5.79036e-18	-0.906166	2.7117
11950431	chr3:11950431:AT:A	4.1436e-19	-4.33535e-10	-0.831676
11950521	chr3:11950521:T:C	1.05778e-19	-2.19707	-3.92172e-10
11950828	chr3:11950828:A:G	6.35338e-20	-1.4541	-1.25274
11950883	chr3:11950883:A:C	5.86278e-19	-4.33535e-10	-0.484617
11951237	chr3:11951237:G:A	1.03865e-18	-1.2913	1.37856
11951364	chr3:11951364:T:C	1.22288e-18	-4.33535e-10	0.250557
11951543	chr3:11951543:A:G	4.8308e-18	1.62436	-3.92172e-10
11951602	chr3:11951602:G:A	2.55792e-19	-4.33535e-10	-1.31405
11951607	chr3:11951607:C:A	9.2349e-20	-0.960453	-1.37238
11951732	chr3:11951732:C:T	9.51713e-20	-0.896279	-1.40645
11951858	chr3:11951858:A:G	1.35383e-19	-1.85433	-0.0959725
11951861	chr3:11951861:G:A	4.70684e-19	-4.33535e-10	-0.704224
11952233	chr3:11952233:T:A	2.33601e-19	-4.33535e-10	-1.4048
11952402	chr3:11952402:G:A	2.68222e-19	-4.33535e-10	-1.2666
11952533	chr3:11952533:A:G	3.24318e-19	-4.33535e-10	-1.07669
11952770	chr3:11952770:T:G	3.05016e-19	-4.33535e-10	-1.13805
11952819	chr3:11952819:G:A	1.10133e-19	-2.15672	-3.92172e-10
11953019	chr3:11953019:C:T	1.03378e-19	-1.83286	-0.387152
11953112	chr3:11953112:A:G	3.04339e-19	-4.33535e-10	-1.14027
11953216	chr3:11953216:G:A	3.04339e-19	-4.33535e-10	-1.14027
11953382	chr3:11953382:C:T	1.04146e-18	-4.33535e-10	0.0899671
11954018	chr3:11954018:A:G	4.9918e-19	-1.10888	0.463432
11954506	chr3:11954506:G:T	7.35621e-20	-1.38039	-1.17989
11954685	chr3:11954685:T:C	4.76187e-19	-1.17126	0.478658
11954711	chr3:11954711:C:T	2.88704e-19	-4.33535e-10	-1.19301
11954828	chr3:11954828:A:G	4.84068e-19	-1.16508	0.488891
11955032	chr3:11955032:T:C	4.49934e-19	-1.12794	0.378633
11955064	chr3:11955064:G:A	2.83036e-20	-2.15693	-1.3585
11955206	chr3:11955206:T:C	5.16403e-19	-1.11842	0.5069
11955220	chr3:11955220:A:C	4.8045e-19	-1.10645	0.422763
11955275	chr3:11955275:G:T	1.99328e-19	-1.86398	0.300516
11955294	chr3:11955294:C:T	2.96637e-18	-4.33535e-10	1.13668
11955478	chr3:11955478:T:A	2.71013e-20	-2.15235	-1.40648
11955678	chr3:11955678:G:A	1.55509e-18	-4.33535e-10	0.490877
11955837	chr3:11955837:C:T	5.86732e-19	-1.13932	0.655478
11955878	chr3:11955878:C:A	3.41637e-20	-2.10327	-1.22398
11956096	chr3:11956096:C:T	2.76359e-19	-4.33535e-10	-1.23671
11956123	chr3:11956123:C:T	5.21137e-19	-1.16332	0.560924
11956184	chr3:11956184:G:A	7.87224e-20	-1.37633	-1.11615
11956691	chr3:11956691:G:T	2.9813e-19	-1.70733	0.546446
11956931	chr3:11956931:C:T	1.4215e-19	-1.90153	-3.92172e-10
11956966	chr3:11956966:G:T	3.07489e-19	-4.33535e-10	-1.12997
11956986	chr3:11956986:C:T	1.02377e-19	-2.22975	-3.92172e-10
11957382	chr3:11957382:G:A	1.95903e-19	-1.88212	0.301323
11957468	chr3:11957468:C:T	2.00217e-19	-1.8677	0.308695
11957574	chr3:11957574:T:C	3.01398e-19	-4.33535e-10	-1.14998
11957588	chr3:11957588:C:T	2.85527e-19	-1.48262	0.278546
11957609	chr3:11957609:C:T	5.90149e-19	-2.03315	1.55511
11957667	chr3:11957667:A:G	2.80391e-18	-0.70025	1.78061
11958013	chr3:11958013:T:C	2.39525e-19	-4.33535e-10	-1.37975
11958126	chr3:11958126:A:G	2.61812e-19	-4.33535e-10	-1.29079
11958275	chr3:11958275:C:T	1.02107e-18	-4.33535e-10	0.0701938
11958321	chr3:11958321:G:A	2.754e-20	-2.14829	-1.39448
11958887	chr3:11958887:A:G	1.10142e-17	1.92525	0.523278
11958889	chr3:11958889:A:C	1.12291e-17	1.99184	0.476013
11958996	chr3:11958996:G:A	1.44733e-17	1.57863	1.14302
11959208	chr3:11959208:C:T	9.76753e-19	-4.33535e-10	0.025822
11959238	chr3:11959238:C:T	2.6521e-18	-4.33535e-10	1.02469
11959370	chr3:11959370:C:T	1.68688e-17	1.69009	1.18471
11959794	chr3:11959794:C:T	1.07504e-17	1.93328	0.491004
11959894	chr3:11959894:T:C	1.61388e-17	1.70281	1.12776
11959992	chr3:11959992:G:A	1.53992e-17	1.62906	1.1546
11960027	chr3:11960027:G:T	9.04686e-19	-4.33535e-10	-0.0508239
11960068	chr3:11960068:A:G	3.37336e-19	-4.33535e-10	-1.03733
11960251	chr3:11960251:G:C	2.45424e-19	-4.33535e-10	-1.35542
11960394	chr3:11960394:A:G	1.70539e-17	1.71463	1.17109
11960513	chr3:11960513:A:T	6.69415e-19	-4.33535e-10	-0.352007
11960948	chr3:11960948:G:A	2.6672e-18	-4.33535e-10	1.03037
11961181	chr3:11961181:T:G	1.63533e-17	1.61758	1.2262
11961467	chr3:11961467:C:T	1.78149e-17	1.64414	1.28524
11961473	chr3:11961473:G:A	1.06688e-17	1.85254	0.564128
11961563	chr3:11961563:C:T	1.76634e-17	1.69666	1.22418
11961673	chr3:11961673:A:T	2.39645e-19	-4.33535e-10	-1.37925
11962200	chr3:11962200:C:T	1.52262e-17	1.47718	1.29518
11962335	chr3:11962335:C:T	1.54078e-17	1.5748	1.20941
11962515	chr3:11962515:C:T	2.55571e-19	-4.33535e-10	-1.31491
11962975	chr3:11962975:G:A	2.80369e-19	-1.22231	-3.92172e-10
11963090	chr3:11963090:A:G	1.76095e-17	1.71603	1.20175
11963351	chr3:11963351:C:T	2.01629e-17	1.82471	1.22847
11963397	chr3:11963397:A:T	1.71727e-17	1.65061	1.24205
11963466	chr3:11963466:A:G	2.83116e-17	4.58415	-1.19154
11963656	chr3:11963656:G:A	8.75657e-19	-4.33535e-10	-0.0834376
11963744	chr3:11963744:C:G	2.35267e-19	-4.33535e-10	-1.39769
11964031	chr3:11964031:T:C	2.66814e-20	-2.17192	-1.40252
11964032	chr3:11964032:A:T	2.62806e-20	-2.18518	-1.4044
11964071	chr3:11964071:A:AT	1.98448e-17	1.74864	1.28865
11964112	chr3:11964112:A:G	2.16805e-17	1.6946	1.43115
11964143	chr3:11964143:C:G	2.68314e-19	-1.50965	0.243402
11964234	chr3:11964234:A:G	3.05626e-19	-1.13605	-3.92172e-10
11964359	chr3:11964359:C:T	1.566e-17	1.59741	1.20304
11964827	chr3:11964827:T:C	2.05194e-17	1.80329	1.26742
11965300	chr3:11965300:A:G	2.9145e-19	-4.33535e-10	-1.18354
11965381	chr3:11965381:T:C	1.44897e-17	1.52099	1.2018
11965418	chr3:11965418:T:C	1.37438e-17	1.50936	1.16057
11965546	chr3:11965546:G:A	5.44609e-19	-4.33535e-10	-0.558343
11965578	chr3:11965578:G:A	3.45993e-19	-4.33535e-10	-1.01199
11965724	chr3:11965724:A:G	2.36463e-19	-4.33535e-10	-1.39262
11965808	chr3:11965808:T:C	2.81427e-17	1.64948	1.73716
11966127	chr3:11966127:A:G	1.0754e-17	1.37221	1.05242
11966181	chr3:11966181:T:TC	2.18613e-18	-4.33535e-10	0.831475
11966259	chr3:11966259:G:A	2.18497e-19	-2.08614	0.614498
11966304	chr3:11966304:T:G	2.40352e-18	0.926279	-3.92172e-10
11966436	chr3:11966436:T:C	2.83972e-17	4.73491	-1.33927
11966505	chr3:11966505:A:G	2.43392e-19	-4.33535e-10	-1.36374
11966561	chr3:11966561:C:T	3.37886e-19	-4.33535e-10	-1.0357
11966585	chr3:11966585:A:G	1.73254e-17	1.54011	1.3614
11966668	chr3:11966668:A:G	1.86344e-17	1.70042	1.27393
11966906	chr3:11966906:G:T	3.47756e-19	-4.33535e-10	-1.00691
11967330	chr3:11967330:T:G	3.26948e-19	-4.33535e-10	-1.06861
11967340	chr3:11967340:G:A	1.05894e-17	1.51428	0.89492
11967524	chr3:11967524:TG:T	3.03909e-19	-4.33535e-10	-1.14168
11967602	chr3:11967602:A:T	5.31785e-20	-1.7648	-1.11996
11967963	chr3:11967963:C:A	3.26045e-19	-1.07138	-3.92172e-10
11968096	chr3:11968096:A:G	2.9411e-19	-4.33535e-10	-1.17446
11968190	chr3:11968190:A:C	1.31945e-17	1.28231	1.34684
11968207	chr3:11968207:C:T	8.70172e-18	1.46469	0.74817
11968208	chr3:11968208:A:G	1.57174e-17	1.40155	1.40256
11968241	chr3:11968241:C:T	3.11407e-19	-4.33535e-10	-1.11731
11968288	chr3:11968288:A:G	6.21528e-18	2.8938	-1.01744
11968297	chr3:11968297:C:T	1.45369e-18	0.423449	-3.92172e-10
11968351	chr3:11968351:T:C	9.2847e-20	-1.28507	-1.04238
11968355	chr3:11968355:G:A	4.35247e-19	-2.08186	1.29936
11968553	chr3:11968553:A:G	3.79582e-20	-2.00404	-1.21789
11968707	chr3:11968707:G:A	1.03971e-19	-2.2143	-3.92172e-10
11968811	chr3:11968811:G:A	1.28633e-19	-2.00145	-3.92172e-10
11968858	chr3:11968858:A:G	3.80643e-20	-1.82349	-1.39565
11968986	chr3:11968986:A:G	5.34791e-15	9.97427	-1.34046
11968988	chr3:11968988:GT:G	4.67549e-20	-1.93821	-1.07528
11969204	chr3:11969204:A:AT	2.76227e-19	-4.33535e-10	-1.23719
11969294	chr3:11969294:T:A	1.81878e-18	-4.33535e-10	0.64751
11969337	chr3:11969337:C:A	2.06251e-18	1.50409	-0.730826
11969560	chr3:11969560:A:C	1.66422e-18	-4.33535e-10	0.558698
11969689	chr3:11969689:A:G	1.8468e-19	-2.12431	0.484526
11969805	chr3:11969805:C:T	2.36082e-19	-4.33535e-10	-1.39423
11969810	chr3:11969810:G:T	5.29547e-19	-1.44584	0.85945
11970056	chr3:11970056:C:G	7.45209e-19	-4.33535e-10	-0.244747
11970176	chr3:11970176:A:G	2.69405e-20	-2.21307	-1.35171
11970250	chr3:11970250:C:T	1.63659e-19	-1.76063	-3.92172e-10
11971471	chr3:11971471:C:G	3.09196e-19	-4.33535e-10	-1.12443
11972259	chr3:11972259:A:G	2.38476e-19	-4.33535e-10	-1.38414
11972510	chr3:11972510:T:C	1.4349e-19	-1.89215	-3.92172e-10
11972918	chr3:11972918:T:C	2.44045e-19	-4.33535e-10	-1.36106
11973980	chr3:11973980:G:A	1.62317e-19	-2.14342	0.374564
11974607	chr3:11974607:C:G	2.83596e-19	-4.33535e-10	-1.21086
11974671	chr3:11974671:A:G	2.89379e-19	-4.33535e-10	-1.19067
11974731	chr3:11974731:C:T	3.55871e-19	-4.33535e-10	-0.983844
11974909	chr3:11974909:G:C	1.8444e-18	1.27959	-0.618097
11975083	chr3:11975083:G:A	1.02868e-19	-2.22497	-3.92172e-10
11975394	chr3:11975394:T:A	2.20139e-18	-2.09336	2.9318
11975424	chr3:11975424:A:T	3.88859e-20	-1.85163	-1.34616
11975500	chr3:11975500:G:A	3.49569e-19	-1.00171	-3.92172e-10
11975676	chr3:11975676:A:G	1.25949e-19	-2.02254	-3.92172e-10
11975677	chr3:11975677:G:A	1.2605e-19	-2.02174	-3.92172e-10
11976694	chr3:11976694:A:T	9.1366e-19	1.34543	-1.38638
11977201	chr3:11977201:C:T	3.07719e-18	-2.18038	3.35375
11977439	chr3:11977439:C:T	3.15944e-18	-2.15264	3.35237
11977476	chr3:11977476:AC:A	1.67281e-18	-2.2175	2.78135
11977558	chr3:11977558:C:T	4.57194e-18	-2.10437	3.67365
11978229	chr3:11978229:T:A	1.79035e-18	-2.21346	2.84521
11978322	chr3:11978322:G:A	3.55322e-19	-4.33535e-10	-0.985386
11978585	chr3:11978585:A:G	1.39901e-18	-2.21401	2.59912
11978641	chr3:11978641:C:A	4.76885e-18	-2.11616	3.72761
11978863	chr3:11978863:C:A	3.09556e-19	-1.12327	-3.92172e-10
11979038	chr3:11979038:C:T	4.29007e-20	-1.91954	-1.17998
11979139	chr3:11979139:A:G	3.34194e-20	-2.1413	-1.20797
11979217	chr3:11979217:A:G	3.26278e-20	-2.14867	-1.22457
11979477	chr3:11979477:C:A	3.66394e-20	-2.17602	-1.08127
11979929	chr3:11979929:T:C	3.02392e-20	-2.22182	-1.22745
11979984	chr3:11979984:G:A	3.43271e-20	-2.21929	-1.10319
11980428	chr3:11980428:C:T	4.58186e-18	-2.18876	3.76021
11980595	chr3:11980595:T:G	4.64229e-19	-4.33535e-10	-0.718034
11980968	chr3:11980968:G:A	3.90286e-19	-4.33535e-10	-0.891532
11981101	chr3:11981101:A:G	1.23099e-19	-2.04542	-3.92172e-10
11981340	chr3:11981340:G:A	2.53401e-19	-4.33535e-10	-1.32344
11982433	chr3:11982433:G:A	1.2236e-19	-1.64568	-0.405759
11982693	chr3:11982693:T:C	5.56962e-17	0.919672	3.14958
11983069	chr3:11983069:A:G	3.93837e-18	-2.09612	3.51623
11983401	chr3:11983401:A:C	8.36615e-19	-4.33535e-10	-0.129047
11983676	chr3:11983676:G:A	2.81503e-19	-4.33535e-10	-1.21827
11983749	chr3:11983749:T:C	2.33447e-19	-4.33535e-10	-1.40546
11983856	chr3:11983856:A:C	4.43702e-20	-2.22206	-0.843783
11984159	chr3:11984159:G:A	1.71515e-19	-0.742478	-0.971265
11984305	chr3:11984305:G:A	1.23116e-19	-2.21692	0.171634
11984898	chr3:11984898:G:A	1.08904e-19	-2.1751	0.00715661
11985005	chr3:11985005:A:T	6.90607e-17	4.74531	-0.460981
11985198	chr3:11985198:T:C	7.80391e-19	-4.33535e-10	-0.198616
11985235	chr3:11985235:G:T	1.45717e-19	-0.652301	-1.22445
11985576	chr3:11985576:C:T	2.36743e-19	-4.33535e-10	-1.39144
11985706	chr3:11985706:T:C	8.9849e-19	-4.33535e-10	-0.0576959
11985766	chr3:11985766:T:C	3.73488e-18	1.36706	-3.92172e-10
11985791	chr3:11985791:C:T	2.72268e-19	-4.33535e-10	-1.25162
11986332	chr3:11986332:C:T	2.51829e-19	-4.33535e-10	-1.32966
11986761	chr3:11986761:C:T	1.21617e-19	-2.17539	0.11786
11986793	chr3:11986793:GCTGGGACCA:G	2.84352e-19	-4.33535e-10	-1.2082
11986987	chr3:11986987:T:C	2.90336e-18	-4.33535e-10	1.11521
11987565	chr3:11987565:T:C	4.54598e-20	-1.67054	-1.37104
11987705	chr3:11987705:C:T	9.9368e-17	5.98868	-1.34051
11988517	chr3:11988517:G:A	1.72511e-19	-1.70795	-3.92172e-10
11988560	chr3:11988560:C:T	7.26355e-17	5.00247	-0.667675
11989371	chr3:11989371:C:A	1.56509e-18	-4.33535e-10	0.497289
11989795	chr3:11989795:G:A	2.12329e-17	4.49474	-1.38984
11990245	chr3:11990245:C:T	1.47003e-16	5.94052	-0.900725
11991251	chr3:11991251:C:A	2.35034e-19	-4.33535e-10	-1.39868
11991338	chr3:11991338:G:A	2.39733e-17	4.63262	-1.40634
11991850	chr3:11991850:AGT:A	2.06956e-18	-4.33535e-10	0.77668
11991941	chr3:11991941:T:C	4.62147e-20	-1.66528	-1.35983
11992486	chr3:11992486:C:T	1.66066e-17	4.25274	-1.39359
11992858	chr3:11992858:A:G	1.43261e-16	6.41	-1.39599
11993071	chr3:11993071:C:T	2.75982e-19	-4.33535e-10	-1.23807
11993171	chr3:11993171:A:G	2.35095e-19	-4.33535e-10	-1.39842
11993365	chr3:11993365:T:G	3.37817e-19	-4.33535e-10	-1.03591
11993397	chr3:11993397:A:G	4.91416e-19	-4.33535e-10	-0.661121
11993521	chr3:11993521:A:G	2.42724e-19	-4.33535e-10	-1.36649
11994084	chr3:11994084:GC:G	2.33924e-19	-4.33535e-10	-1.40341
11994702	chr3:11994702:T:C	2.66492e-17	4.1119	-0.779792
11994774	chr3:11994774:C:A	2.38853e-19	-4.33535e-10	-1.38256
11995021	chr3:11995021:A:C	9.53745e-20	-2.17902	-0.121581
11995141	chr3:11995141:C:T	8.00248e-17	5.16656	-0.734882
11995298	chr3:11995298:CA:C	1.46621e-17	4.11873	-1.38412
11995505	chr3:11995505:T:C	2.79159e-19	-4.33535e-10	-1.22663
11995906	chr3:11995906:C:T	2.79389e-19	-4.33535e-10	-1.22581
11996410	chr3:11996410:T:C	2.36115e-19	-4.33535e-10	-1.39409
11996435	chr3:11996435:T:C	3.17904e-19	-1.14173	0.0450661
11996709	chr3:11996709:A:G	2.34256e-19	-4.33535e-10	-1.402
11996979	chr3:11996979:A:T	1.30619e-17	4.01254	-1.3935
11997989	chr3:11997989:C:T	4.64253e-17	5.29286	-1.40567
11998500	chr3:11998500:T:C	2.6792e-19	-4.33535e-10	-1.26772
11998629	chr3:11998629:C:T	6.97903e-20	-1.52945	-1.08347
11998642	chr3:11998642:G:A	7.64485e-20	-1.46759	-1.05421
11998941	chr3:11998941:T:A	2.18137e-19	-0.198987	-1.2743
11999066	chr3:11999066:C:T	1.2842e-19	-2.00311	-3.92172e-10
11999273	chr3:11999273:C:G	1.50414e-19	-0.442864	-1.40216
11999982	chr3:11999982:T:A	1.19197e-19	-2.07764	-3.92172e-10
12000127	chr3:12000127:G:C	7.19519e-20	-1.502	-1.08041
12000441	chr3:12000441:A:C	2.76774e-19	-4.33535e-10	-1.23521
12000527	chr3:12000527:C:T	1.12875e-18	-1.92477	2.09523
12000583	chr3:12000583:G:A	5.32047e-20	-1.52432	-1.35994
12000893	chr3:12000893:G:A	1.12625e-16	5.46494	-0.691531
12001361	chr3:12001361:A:G	1.05271e-13	12.8348	-1.2212
12001521	chr3:12001521:T:A	4.04898e-18	-4.33535e-10	1.44781
12001665	chr3:12001665:T:C	9.13378e-19	-4.33535e-10	-0.0412612
12001769	chr3:12001769:G:A	6.80094e-20	-1.53812	-1.10065
12001802	chr3:12001802:A:G	2.47077e-19	-4.33535e-10	-1.34871
12001848	chr3:12001848:A:G	2.51452e-19	-4.33535e-10	-1.33116
12001887	chr3:12001887:A:G	2.77712e-19	-4.33535e-10	-1.23183
12002150	chr3:12002150:G:A	2.49014e-19	-4.33535e-10	-1.3409
12002162	chr3:12002162:C:T	2.63621e-19	-4.33535e-10	-1.2839
12002424	chr3:12002424:AC:A	1.16231e-19	-2.10283	-3.92172e-10
12002492	chr3:12002492:T:C	7.33454e-17	5.46913	-1.12461
12002768	chr3:12002768:T:C	1.07539e-19	-1.01498	-1.16557
12002938	chr3:12002938:G:A	7.07411e-20	-1.51229	-1.08709
12003230	chr3:12003230:A:T	2.40759e-19	-4.33535e-10	-1.37461
12004218	chr3:12004218:T:A	4.16755e-18	-4.33535e-10	1.47667
12004945	chr3:12004945:G:T	2.89689e-17	3.81838	-0.402813
12004946	chr3:12004946:C:T	3.11429e-17	3.89264	-0.40471
12005030	chr3:12005030:A:G	4.69174e-19	-1.88451	1.17707
12005038	chr3:12005038:G:A	3.10334e-19	-4.33535e-10	-1.12076
12005412	chr3:12005412:A:G	7.53893e-20	-1.51384	-1.0219
12005496	chr3:12005496:G:A	3.85101e-18	-4.33535e-10	1.39768
12005775	chr3:12005775:A:G	5.92752e-17	5.08264	-0.951102
12006223	chr3:12006223:G:C	1.14932e-19	-1.7485	-0.36557
12006354	chr3:12006354:G:A	1.11211e-19	-2.17344	0.026456
12006377	chr3:12006377:G:A	2.33483e-19	-4.33535e-10	-1.4053
12006634	chr3:12006634:C:T	3.9745e-18	-4.33535e-10	1.42924
12006669	chr3:12006669:CTAT:C	2.36197e-19	-4.33535e-10	-1.39375
12006705	chr3:12006705:T:G	4.08423e-18	-4.33535e-10	1.45648
12007104	chr3:12007104:C:T	1.72326e-18	-4.33535e-10	0.593562
12007718	chr3:12007718:G:A	2.10403e-19	-0.924814	-0.584571
12007963	chr3:12007963:T:A	1.33204e-17	3.91064	-1.272
12008061	chr3:12008061:A:G	2.93821e-19	-4.33535e-10	-1.17544
12008121	chr3:12008121:T:G	5.99302e-19	-0.462647	-3.92172e-10
12008127	chr3:12008127:T:G	1.46865e-19	-1.65871	-0.210187
12008897	chr3:12008897:A:G	1.44621e-19	-1.67234	-0.211948
12008908	chr3:12008908:A:G	1.42944e-19	-1.69459	-0.20137
12009320	chr3:12009320:ATC:A	1.14396e-19	-2.1595	0.040756
12009831	chr3:12009831:T:C	8.0318e-19	-4.33535e-10	-0.169832
12010147	chr3:12010147:G:A	1.43344e-19	-1.67811	-0.215054
12010365	chr3:12010365:T:TTTC	1.44101e-19	-1.69235	-0.195544
12010417	chr3:12010417:A:G	5.13815e-20	-1.60959	-1.30955
12010869	chr3:12010869:A:G	5.1435e-20	-1.605	-1.31309
12011139	chr3:12011139:C:G	5.43254e-20	-1.58825	-1.27517
12011159	chr3:12011159:G:A	5.62741e-19	-4.33535e-10	-0.525592
12011223	chr3:12011223:A:C	1.21378e-19	-1.77729	-0.282212
12011292	chr3:12011292:A:T	5.36243e-20	-1.62157	-1.25484
12011422	chr3:12011422:T:G	1.75443e-19	-1.57095	-0.120148
12012432	chr3:12012432:A:G	5.68043e-20	-1.53347	-1.28533
12012965	chr3:12012965:G:A	1.01565e-18	-4.33535e-10	0.0648689
12012970	chr3:12012970:T:C	2.47782e-19	-4.33535e-10	-1.34586
12013207	chr3:12013207:G:T	3.70345e-18	1.97695	-0.618339
12013511	chr3:12013511:G:T	4.71805e-19	-0.173071	-0.528776
12013632	chr3:12013632:G:A	2.96666e-19	-4.33535e-10	-1.1658
12013944	chr3:12013944:T:G	1.00367e-18	-4.33535e-10	0.0530084
12014056	chr3:12014056:C:T	3.08949e-18	1.82334	-0.645994
12014747	chr3:12014747:A:G	2.90271e-18	1.80058	-0.685592
12015255	chr3:12015255:A:G	1.0191e-18	-0.201949	0.270211
12015369	chr3:12015369:A:T	3.15118e-18	1.84257	-0.64545
12015561	chr3:12015561:A:G	2.41908e-19	-4.33535e-10	-1.36985
12016009	chr3:12016009:A:C	9.8351e-19	-4.33535e-10	0.0327159
12016175	chr3:12016175:C:T	5.03685e-19	-4.33535e-10	-0.63646
12016234	chr3:12016234:CT:C	1.15275e-19	-2.11109	-3.92172e-10
12016595	chr3:12016595:G:A	3.92692e-19	-4.33535e-10	-0.885385
12016746	chr3:12016746:C:T	3.09882e-19	-1.12222	-3.92172e-10
12016812	chr3:12016812:C:T	1.14477e-18	-4.33535e-10	0.184546
12017258	chr3:12017258:T:G	3.25828e-19	-4.33535e-10	-1.07204
12017838	chr3:12017838:T:C	2.93522e-19	-4.33535e-10	-1.17646
12018125	chr3:12018125:G:A	2.24135e-19	-1.44616	-3.92172e-10
12018153	chr3:12018153:A:G	1.43816e-19	-0.495683	-1.39419
12018425	chr3:12018425:A:G	8.10248e-18	2.14151	-3.92172e-10
12018493	chr3:12018493:T:A	5.41345e-20	-1.54451	-1.32243
12018894	chr3:12018894:G:T	2.21862e-19	-1.45635	-3.92172e-10
12018984	chr3:12018984:A:G	6.16915e-20	-1.63549	-1.10078
12019316	chr3:12019316:G:C	1.05032e-18	0.854206	-0.755771
12019417	chr3:12019417:C:T	3.0463e-17	4.21802	-0.752167
12019536	chr3:12019536:A:G	5.40572e-20	-1.55817	-1.3102
12020078	chr3:12020078:G:A	5.39903e-20	-1.56041	-1.30919
12020314	chr3:12020314:C:G	3.03841e-19	-4.33535e-10	-1.14191
12020503	chr3:12020503:T:C	7.95894e-18	3.4189	-1.29526
12020577	chr3:12020577:A:G	2.46249e-19	-4.33535e-10	-1.35207
12020717	chr3:12020717:T:C	3.94127e-19	-4.33535e-10	-0.881738
12020900	chr3:12020900:T:C	1.03593e-18	0.849813	-0.765174
12021399	chr3:12021399:A:G	6.99185e-19	0.544152	-0.852648
12021503	chr3:12021503:A:G	6.81201e-18	-4.33535e-10	1.96803
12021599	chr3:12021599:A:T	7.83464e-20	-1.46671	-1.03056
12021844	chr3:12021844:G:C	3.57901e-17	3.53834	0.0886751
12022000	chr3:12022000:T:G	9.92763e-19	0.794519	-0.752438
12022183	chr3:12022183:A:G	5.42936e-19	-4.33535e-10	-0.561421
12022431	chr3:12022431:C:T	2.85278e-19	-4.33535e-10	-1.20495
12022479	chr3:12022479:C:A	3.933e-19	-4.33535e-10	-0.88384
12022785	chr3:12022785:C:T	2.9114e-19	-1.18461	-3.92172e-10
12023100	chr3:12023100:C:T	3.15097e-18	1.86873	-0.671676
12023291	chr3:12023291:G:A	2.02117e-17	3.80409	-0.748482
12024352	chr3:12024352:G:A	1.61062e-18	-0.210237	0.736202
12024663	chr3:12024663:T:C	1.08462e-18	0.909675	-0.779102
12025626	chr3:12025626:A:T	6.45564e-19	0.00350981	-0.391798
12025799	chr3:12025799:T:A	9.252e-19	-4.33535e-10	-0.028402
12025803	chr3:12025803:G:T	1.20581e-19	-2.06609	-3.92172e-10
12026564	chr3:12026564:A:G	1.6919e-19	-0.321487	-1.4059
12026664	chr3:12026664:G:A	1.25285e-18	-0.0670288	0.341797
12026956	chr3:12026956:T:C	3.60139e-18	2.01605	-0.685388
12026985	chr3:12026985:A:G	2.44827e-19	-4.33535e-10	-1.35786
12027332	chr3:12027332:C:T	2.43504e-19	-1.36328	-3.92172e-10
12027380	chr3:12027380:G:C	4.21055e-19	-4.33535e-10	-0.815647
12027661	chr3:12027661:C:A	3.93652e-19	-4.33535e-10	-0.882944
12028544	chr3:12028544:C:T	5.22506e-18	2.2459	-0.543088
12030621	chr3:12030621:C:T	2.4079e-19	-4.33535e-10	-1.37448
12032932	chr3:12032932:G:A	5.45273e-20	-1.48701	-1.37269
12032972	chr3:12032972:T:C	2.60226e-19	-4.33535e-10	-1.29686
12033505	chr3:12033505:CT:C	4.71012e-19	-0.298763	-0.404764
12033598	chr3:12033598:A:G	1.02433e-19	-2.22921	-3.92172e-10
12033718	chr3:12033718:C:T	5.05819e-19	-2.19804	1.56581
12033802	chr3:12033802:A:G	2.40717e-19	-4.33535e-10	-1.37479
12033836	chr3:12033836:G:T	4.48797e-18	2.20887	-0.658123
12033844	chr3:12033844:G:A	4.20352e-17	3.69191	0.0959398
12034346	chr3:12034346:A:G	2.38904e-19	-4.33535e-10	-1.38235
12034532	chr3:12034532:G:C	4.49533e-19	-0.354039	-0.396163
12034708	chr3:12034708:A:G	4.38918e-18	2.1681	-0.639613
12034879	chr3:12034879:C:T	2.93398e-18	-4.33535e-10	1.1257
12035062	chr3:12035062:A:G	4.73985e-18	1.60535	-3.92172e-10
12035212	chr3:12035212:T:G	8.8325e-19	0.673287	-0.74809
12035451	chr3:12035451:G:A	4.26734e-19	-4.33535e-10	-0.802251
12035587	chr3:12035587:A:G	1.1197e-19	-2.14018	-3.92172e-10
12035747	chr3:12035747:A:C	6.59467e-18	1.93561	-3.92172e-10
12036743	chr3:12036743:C:T	2.41529e-19	-4.33535e-10	-1.37142
12037787	chr3:12037787:G:T	3.47104e-18	1.95034	-0.656544
12038111	chr3:12038111:C:T	1.11198e-18	0.934137	-0.778653
12038372	chr3:12038372:T:G	1.75438e-19	-0.285048	-1.40608
12038378	chr3:12038378:A:T	4.11539e-18	2.20832	-0.744243
12038514	chr3:12038514:T:C	9.40999e-19	-4.33535e-10	-0.0114695
12039278	chr3:12039278:T:A	5.13208e-20	-1.5975	-1.32281
12040788	chr3:12040788:A:G	1.02366e-19	-2.22985	-3.92172e-10
12041651	chr3:12041651:C:G	6.66706e-18	-4.33535e-10	1.94652
12041684	chr3:12041684:G:A	1.25927e-19	-2.02271	-3.92172e-10
12042611	chr3:12042611:T:A	3.53088e-19	-4.33535e-10	-0.991695
12042858	chr3:12042858:G:A	3.26189e-18	1.82065	-0.588996
12043021	chr3:12043021:T:C	2.49823e-19	-4.33535e-10	-1.33766
12043026	chr3:12043026:T:C	4.3002e-18	2.20927	-0.701266
12043255	chr3:12043255:T:C	3.06361e-18	1.80766	-0.638724
12043649	chr3:12043649:T:C	3.61467e-19	-0.45288	-0.515361
12043711	chr3:12043711:T:C	2.3865e-19	-4.33535e-10	-1.38341
12044757	chr3:12044757:A:G	5.26018e-19	-0.593076	-3.92172e-10
12045765	chr3:12045765:T:C	2.51577e-19	-4.33535e-10	-1.33066
12045778	chr3:12045778:G:A	3.51817e-19	-4.33535e-10	-0.9953
12045962	chr3:12045962:T:G	3.25457e-18	1.84704	-0.617638
12046189	chr3:12046189:G:A	1.52915e-19	-0.424735	-1.40379
12046253	chr3:12046253:G:C	5.10926e-20	-1.56952	-1.35525
12046523	chr3:12046523:A:G	2.88562e-18	-4.33535e-10	1.10908
12046548	chr3:12046548:A:C	1.26791e-19	-0.739356	-1.27651
12046879	chr3:12046879:G:A	1.0236e-19	-2.22991	-3.92172e-10
12047148	chr3:12047148:GAGA:G	3.43809e-18	-0.00317843	1.28744
12047412	chr3:12047412:G:A	2.66928e-19	-4.33535e-10	-1.27143
12047613	chr3:12047613:A:G	1.50459e-19	-0.439037	-1.40569
12047819	chr3:12047819:G:A	1.5002e-19	-0.44204	-1.4056
12048170	chr3:12048170:G:A	1.50637e-19	-0.437176	-1.40637
12048393	chr3:12048393:C:T	9.37274e-19	-4.33535e-10	-0.0154359
12048963	chr3:12048963:G:A	5.87015e-16	7.81388	-1.38948
12049018	chr3:12049018:G:A	2.84381e-19	-4.33535e-10	-1.2081
12049181	chr3:12049181:A:G	3.16037e-19	-4.33535e-10	-1.10255
12049254	chr3:12049254:C:T	4.76126e-19	-4.33535e-10	-0.692728
12050022	chr3:12050022:C:A	2.33466e-19	-4.33535e-10	-1.40538
12050061	chr3:12050061:G:A	9.94186e-18	-4.33535e-10	2.3461
12050137	chr3:12050137:G:A	1.54477e-19	-0.414509	-1.40386
12050190	chr3:12050190:C:T	4.54075e-18	1.56244	-3.92172e-10
12050469	chr3:12050469:C:T	2.85504e-19	-4.33535e-10	-1.20416
12050880	chr3:12050880:C:T	7.3496e-20	-1.44132	-1.11986
12050890	chr3:12050890:C:T	5.7807e-20	-1.41102	-1.39028
12051030	chr3:12051030:C:T	5.80083e-18	-4.33535e-10	1.80734
12051407	chr3:12051407:A:G	1.53663e-18	1.01616	-0.537228
12051411	chr3:12051411:ACTGCTGGTCTTC:A	1.56329e-18	1.02056	-0.524421
12051424	chr3:12051424:T:A	1.57612e-18	1.06856	-0.564249
12051426	chr3:12051426:G:A	1.64636e-18	1.01728	-0.469367
12051487	chr3:12051487:A:G	1.38986e-18	1.04689	-0.668342
12051532	chr3:12051532:A:G	2.6668e-19	-4.33535e-10	-1.27236
12051682	chr3:12051682:T:G	1.47568e-19	-0.460723	-1.4034
12051905	chr3:12051905:T:C	2.5156e-17	3.47424	-0.199798
12052495	chr3:12052495:G:A	3.06354e-19	-1.13367	-3.92172e-10
12052634	chr3:12052634:T:A	3.50159e-19	-4.33535e-10	-1.00002
12053215	chr3:12053215:G:T	3.47824e-18	-4.33535e-10	1.29587
12053245	chr3:12053245:A:AC	1.85064e-19	-1.13811	-0.499606
12053465	chr3:12053465:G:T	7.34799e-19	-0.00344637	-0.255368
12053629	chr3:12053629:GGCAT:G	5.7228e-20	-1.44771	-1.36365
12053630	chr3:12053630:G:A	6.92506e-19	-4.33535e-10	-0.318095
12053636	chr3:12053636:T:A	5.75178e-20	-1.45653	-1.34978
12053647	chr3:12053647:A:G	2.3336e-19	-4.33535e-10	-1.40583
12054971	chr3:12054971:T:G	1.17033e-19	-2.09596	-3.92172e-10
12055082	chr3:12055082:A:G	1.0873e-17	-4.33535e-10	2.43562
12055115	chr3:12055115:G:C	4.67047e-19	-0.711982	-3.92172e-10
12055127	chr3:12055127:AAATT:A	2.26541e-18	-4.33535e-10	0.867099
12055458	chr3:12055458:CTT:C	2.4382e-19	-4.33535e-10	-1.36198
12055469	chr3:12055469:AAAG:A	9.61427e-19	-0.270604	0.280611
12056503	chr3:12056503:A:C	2.54708e-19	0.0809978	-1.39929
12057255	chr3:12057255:G:A	5.67078e-20	-1.44504	-1.37546
12057522	chr3:12057522:A:T	9.71926e-19	0.0208686	-3.92172e-10
12058098	chr3:12058098:T:G	2.46025e-19	-4.33535e-10	-1.35298
12058224	chr3:12058224:G:A	4.3401e-18	2.04406	-0.526815
12058244	chr3:12058244:C:A	4.65184e-18	2.09436	-0.507749
12058276	chr3:12058276:G:A	1.30614e-18	0.917349	-0.60093
12058847	chr3:12058847:C:G	1.63754e-19	-1.76005	-3.92172e-10
12059002	chr3:12059002:G:C	3.41119e-19	-1.02618	-3.92172e-10
12059406	chr3:12059406:A:C	7.97816e-18	-4.33535e-10	2.12605
12059893	chr3:12059893:C:T	5.49809e-19	-4.33535e-10	-0.54884
12060497	chr3:12060497:G:T	3.16052e-19	-1.1025	-3.92172e-10
12061409	chr3:12061409:T:G	5.74753e-19	-4.33535e-10	-0.504471
12061676	chr3:12061676:A:C	2.33683e-19	-4.33535e-10	-1.40445
12061744	chr3:12061744:A:G	1.1594e-18	-4.33535e-10	0.19725
12061921	chr3:12061921:A:G	4.33577e-19	-4.33535e-10	-0.786342
12062098	chr3:12062098:A:G	5.62445e-20	-1.47144	-1.35726
12062177	chr3:12062177:A:T	4.3241e-18	2.01571	-0.502163
12062400	chr3:12062400:C:G	6.15536e-20	-1.40258	-1.33592
12062557	chr3:12062557:A:G	5.62006e-19	-0.526898	-3.92172e-10
12063029	chr3:12063029:G:A	1.02277e-19	-2.23073	-3.92172e-10
12063242	chr3:12063242:T:C	1.19829e-18	0.230241	-3.92172e-10
12063798	chr3:12063798:A:G	3.35739e-18	1.92703	-0.66652
12064005	chr3:12064005:GA:G	3.75234e-18	2.02949	-0.657772
12064364	chr3:12064364:AAAAC:A	4.63383e-19	-4.33535e-10	-0.719857
12064562	chr3:12064562:G:A	1.78291e-19	-1.675	-3.92172e-10
12064691	chr3:12064691:T:C	1.36272e-19	-2.17844	0.234681
12065185	chr3:12065185:A:G	1.04147e-19	-2.21261	-3.92172e-10
12065765	chr3:12065765:T:C	2.3348e-19	-4.33535e-10	-1.40532
12065812	chr3:12065812:A:G	1.14613e-19	-0.710464	-1.40639
12066063	chr3:12066063:A:G	2.35051e-19	-4.33535e-10	-1.39861
12066066	chr3:12066066:G:A	4.43635e-18	2.00379	-0.464616
12066365	chr3:12066365:T:G	1.37705e-18	0.882447	-0.513161
12066378	chr3:12066378:T:G	2.36266e-19	-4.33535e-10	-1.39345
12066780	chr3:12066780:T:C	3.88681e-18	2.01561	-0.60868
12066933	chr3:12066933:G:A	2.49385e-19	-4.33535e-10	-1.33941
12067134	chr3:12067134:A:G	5.69295e-20	-1.60187	-1.21473
12067184	chr3:12067184:A:G	3.20164e-19	-1.08958	-3.92172e-10
12067254	chr3:12067254:T:C	2.8777e-18	1.26995	-0.16361
12067576	chr3:12067576:A:G	1.29558e-18	0.875391	-0.567088
12068196	chr3:12068196:C:T	1.17909e-17	2.51668	-3.92172e-10
12068230	chr3:12068230:A:AT	2.52393e-19	-1.32742	-3.92172e-10
12068240	chr3:12068240:T:TA	2.52393e-19	-1.32742	-3.92172e-10
12068305	chr3:12068305:A:G	9.9752e-19	-0.270832	0.317693
12068441	chr3:12068441:T:G	8.06575e-18	-4.33535e-10	2.13697
12068621	chr3:12068621:T:A	1.34601e-18	0.992645	-0.646153
12068747	chr3:12068747:C:T	2.33943e-19	-0.121789	-1.28154
12068816	chr3:12068816:T:C	3.46678e-18	-4.33535e-10	1.29257
12069200	chr3:12069200:T:C	2.62158e-18	-4.33535e-10	1.01312
12069512	chr3:12069512:G:T	2.33075e-18	-4.33535e-10	0.895534
12069542	chr3:12069542:C:T	3.89013e-19	-4.33535e-10	-0.894799
12069546	chr3:12069546:C:T	2.35943e-19	-4.33535e-10	-1.39482
12069662	chr3:12069662:C:T	5.6127e-19	-0.528209	-3.92172e-10
12069692	chr3:12069692:A:G	1.3926e-18	0.998506	-0.617991
12070010	chr3:12070010:G:A	1.52845e-18	1.05728	-0.583677
12070066	chr3:12070066:CT:C	2.99884e-19	-4.33535e-10	-1.15502
12070422	chr3:12070422:G:C	1.37836e-19	-1.93235	-3.92172e-10
12070452	chr3:12070452:C:T	3.10372e-19	-4.33535e-10	-1.12064
12070510	chr3:12070510:G:A	1.7814e-19	-2.0689	0.393061
12070553	chr3:12070553:G:A	4.49647e-18	2.20528	-0.652645
12070747	chr3:12070747:C:T	9.42714e-19	-0.346392	0.336743
12071185	chr3:12071185:A:G	4.46373e-19	-0.757257	-3.92172e-10
12072388	chr3:12072388:T:C	2.70854e-19	-4.33535e-10	-1.25683
12073326	chr3:12073326:C:T	2.45093e-19	-4.33535e-10	-1.35677
12073527	chr3:12073527:C:T	2.33643e-19	-4.33535e-10	-1.40462
12074548	chr3:12074548:C:G	3.90747e-19	-4.33535e-10	-0.890352
12075120	chr3:12075120:G:A	1.47199e-19	-2.1394	0.272771
12075203	chr3:12075203:C:A	2.33317e-19	-4.33535e-10	-1.40601
12075224	chr3:12075224:T:A	3.76831e-19	-4.33535e-10	-0.926615
12075720	chr3:12075720:A:G	3.50683e-18	1.76811	-0.464055
12075800	chr3:12075800:G:A	2.44925e-19	-4.33535e-10	-1.35746
12075885	chr3:12075885:G:A	8.0543e-18	-4.33535e-10	2.13555
12076010	chr3:12076010:T:C	1.79187e-18	0.632604	-3.92172e-10
12076834	chr3:12076834:T:A	3.854e-19	-4.33535e-10	-0.90413
12076844	chr3:12076844:A:T	3.12686e-14	11.693	-1.29325
12076990	chr3:12076990:A:G	4.49627e-19	-4.33535e-10	-0.749993
12077298	chr3:12077298:C:T	1.51167e-19	-2.08515	0.245122
12077309	chr3:12077309:A:T	9.1947e-20	-2.16944	-0.167762
12077400	chr3:12077400:C:T	3.46364e-18	1.69971	-0.40805
12077415	chr3:12077415:A:G	3.82294e-18	1.84845	-0.458085
12077720	chr3:12077720:T:G	2.44823e-19	-4.33535e-10	-1.35788
12077773	chr3:12077773:A:G	5.16289e-19	-4.33535e-10	-0.611745
12078193	chr3:12078193:CTT:C	4.13844e-18	1.88515	-0.415487
12078472	chr3:12078472:G:A	2.22697e-19	-0.453015	-0.999583
12078890	chr3:12078890:T:C	9.95486e-18	-4.33535e-10	2.3474
12079213	chr3:12079213:G:A	3.17597e-18	-4.33535e-10	1.20496
12079545	chr3:12079545:A:C	1.21666e-19	-0.69336	-1.36377
12079736	chr3:12079736:T:C	8.77005e-20	-1.4226	-0.961883
12080822	chr3:12080822:C:G	1.04251e-19	-2.21161	-3.92172e-10
12080968	chr3:12080968:A:T	3.92447e-19	-4.33535e-10	-0.886009
12082162	chr3:12082162:C:T	3.04213e-19	-4.33535e-10	-1.14068
12082503	chr3:12082503:A:C	1.49652e-19	-2.08506	0.234958
12082520	chr3:12082520:C:G	2.37723e-19	-4.33535e-10	-1.38731
12082880	chr3:12082880:T:C	3.20532e-19	0.314479	-1.40291
12083328	chr3:12083328:A:G	2.41108e-19	-4.33535e-10	-1.37317
12083373	chr3:12083373:A:G	1.32021e-19	-1.97545	-3.92172e-10
12083541	chr3:12083541:T:A	2.35283e-18	1.26372	-0.358755
12083941	chr3:12083941:T:C	8.03729e-18	-4.33535e-10	2.13344
12084314	chr3:12084314:C:T	8.0579e-18	-4.33535e-10	2.136
12084612	chr3:12084612:G:T	9.85994e-20	-2.09287	-0.174476
12084649	chr3:12084649:T:C	2.34992e-19	-4.33535e-10	-1.39886
12084745	chr3:12084745:A:G	3.82594e-19	-4.33535e-10	-0.911438
12084927	chr3:12084927:G:A	2.42008e-19	-4.33535e-10	-1.36944
12085167	chr3:12085167:G:T	2.70611e-19	0.112065	-1.36979
12085243	chr3:12085243:A:G	2.46122e-19	-4.33535e-10	-1.35259
12085364	chr3:12085364:C:T	1.33653e-18	-4.33535e-10	0.339424
12085621	chr3:12085621:G:A	3.5815e-19	-4.33535e-10	-0.977459
12085737	chr3:12085737:T:G	2.53359e-17	3.28157	-3.92172e-10
12086179	chr3:12086179:T:C	2.46107e-19	-4.33535e-10	-1.35264
12086327	chr3:12086327:A:G	2.66425e-18	1.69133	-0.662061
12086453	chr3:12086453:C:T	4.86017e-19	-4.33535e-10	-0.672168
12086596	chr3:12086596:A:G	2.7492e-19	-4.33535e-10	-1.24193
12086751	chr3:12086751:C:G	2.24291e-19	-1.44547	-3.92172e-10
12087096	chr3:12087096:C:T	2.41523e-19	-4.33535e-10	-1.37145
12087279	chr3:12087279:G:A	1.87337e-19	-0.302872	-1.32263
12087576	chr3:12087576:C:A	4.25382e-20	-1.77286	-1.33515
12087808	chr3:12087808:G:A	3.95685e-19	-1.14928	0.271487
12087969	chr3:12087969:ACTC:A	1.25779e-17	-4.33535e-10	2.58128
12088080	chr3:12088080:C:T	6.06817e-19	-4.33535e-10	-0.450184
12088116	chr3:12088116:T:C	3.9499e-19	-4.33535e-10	-0.87955
12088199	chr3:12088199:TCAAA:T	3.07357e-18	2.43203	-1.25985
12088363	chr3:12088363:ACATCT:A	3.95307e-19	-1.10007	0.221324
12088420	chr3:12088420:G:C	4.25257e-19	-1.03725	0.231534
12088662	chr3:12088662:TAA:T	1.78262e-17	4.30957	-1.37955
12088699	chr3:12088699:A:G	2.66347e-19	-4.33535e-10	-1.27361
12088756	chr3:12088756:A:G	4.34542e-19	-1.06643	0.282314
12089137	chr3:12089137:C:A	2.15457e-19	-0.237438	-1.24821
12089323	chr3:12089323:A:C	2.78286e-19	-4.33535e-10	-1.22976
12089497	chr3:12089497:A:G	4.34021e-20	-1.71147	-1.37644
12090202	chr3:12090202:C:T	2.83135e-19	-4.33535e-10	-1.21249
12090340	chr3:12090340:C:T	2.64874e-19	-4.33535e-10	-1.27916
12090516	chr3:12090516:C:CT	3.76445e-18	2.77888	-1.40394
12090813	chr3:12090813:A:G	1.13912e-18	-4.33535e-10	0.179603
12090980	chr3:12090980:T:G	3.45673e-19	-1.01292	-3.92172e-10
12091640	chr3:12091640:G:A	7.57258e-18	2.07388	-3.92172e-10
12092023	chr3:12092023:C:G	2.77085e-19	-4.33535e-10	-1.23409
12092101	chr3:12092101:C:G	3.19598e-19	-4.33535e-10	-1.09135
12092141	chr3:12092141:G:A	1.401e-19	-1.91606	-3.92172e-10
12092169	chr3:12092169:C:CT	7.27115e-19	-4.33535e-10	-0.269327
12093240	chr3:12093240:A:G	4.60798e-18	2.8939	-1.31677
12093684	chr3:12093684:A:G	2.4295e-19	-4.33535e-10	-1.36556
12094098	chr3:12094098:G:A	3.58689e-19	-4.33535e-10	-0.975955
12094206	chr3:12094206:G:A	1.45819e-19	-0.628356	-1.24769
12094585	chr3:12094585:A:G	1.84826e-19	-1.28261	-0.356386
12096385	chr3:12096385:T:C	2.63674e-19	-4.33535e-10	-1.2837
12096757	chr3:12096757:AAGTT:A	1.14057e-18	-4.33535e-10	0.180869
12096879	chr3:12096879:C:G	2.83955e-19	-4.33535e-10	-1.2096
12097219	chr3:12097219:C:T	3.17019e-19	-4.33535e-10	-1.09945
12097301	chr3:12097301:G:C	2.59328e-19	-4.33535e-10	-1.30032
12097328	chr3:12097328:C:T	5.78487e-19	-4.33535e-10	-0.497995
12097389	chr3:12097389:G:A	2.96778e-18	1.78073	-0.643573
12097464	chr3:12097464:G:A	2.41232e-19	-4.33535e-10	-1.37265
12097592	chr3:12097592:C:T	3.12457e-18	2.59093	-1.40229
12097643	chr3:12097643:T:G	1.55602e-19	-0.644891	-1.16622
12097839	chr3:12097839:C:T	3.17319e-19	-4.33535e-10	-1.0985
12098405	chr3:12098405:T:G	2.38778e-19	-4.33535e-10	-1.38288
12098701	chr3:12098701:T:C	1.8588e-19	-0.439558	-1.19375
12098765	chr3:12098765:T:C	6.8953e-18	3.35363	-1.37344
12099009	chr3:12099009:A:G	3.61156e-19	-4.33535e-10	-0.969101
12099453	chr3:12099453:C:G	1.5168e-17	4.17301	-1.40448
12099838	chr3:12099838:G:A	4.5341e-19	-4.33535e-10	-0.741614
12099889	chr3:12099889:C:T	1.48514e-17	4.11866	-1.37122
12099905	chr3:12099905:C:T	2.33213e-19	-4.33535e-10	-1.40646
12100729	chr3:12100729:T:C	5.37549e-19	-4.33535e-10	-0.571391
12101839	chr3:12101839:T:G	2.33547e-19	-4.33535e-10	-1.40503
12101855	chr3:12101855:A:C	3.94947e-18	2.80698	-1.38406
12102037	chr3:12102037:A:G	4.38235e-19	-4.33535e-10	-0.775656
12102136	chr3:12102136:T:C	1.0322e-18	0.0810389	-3.92172e-10
12102821	chr3:12102821:A:G	1.20037e-19	-0.672302	-1.39831
12102941	chr3:12102941:T:G	1.42079e-19	-0.610044	-1.29198
12103035	chr3:12103035:A:G	2.38875e-19	-4.33535e-10	-1.38247
12103139	chr3:12103139:A:G	1.37104e-17	-4.33535e-10	2.6675
12103276	chr3:12103276:A:G	1.03105e-19	-2.22266	-3.92172e-10
12103482	chr3:12103482:T:C	5.49389e-18	1.75298	-3.92172e-10
12103739	chr3:12103739:T:C	9.28045e-18	3.60469	-1.32744
12103744	chr3:12103744:T:G	2.30493e-19	-1.41819	-3.92172e-10
12103849	chr3:12103849:A:G	1.4352e-18	1.27025	-0.859601
12103857	chr3:12103857:C:T	5.14558e-20	-1.73809	-1.1796
12104004	chr3:12104004:T:A	1.09187e-19	-0.78172	-1.38363
12104104	chr3:12104104:C:A	1.83806e-19	-0.386713	-1.25782
12104130	chr3:12104130:A:C	2.09686e-18	-4.33535e-10	0.789783
12104849	chr3:12104849:G:A	2.38442e-19	-4.33535e-10	-1.38429
12104987	chr3:12104987:G:A	5.85264e-20	-1.56346	-1.22547
12105240	chr3:12105240:A:G	5.04754e-19	-4.33535e-10	-0.634341
12105296	chr3:12105296:C:G	1.00554e-19	-0.913054	-1.33466
12105736	chr3:12105736:C:G	3.70897e-18	1.3601	-3.92172e-10
12105903	chr3:12105903:T:C	2.58512e-19	-4.33535e-10	-1.30347
12105976	chr3:12105976:A:G	1.78869e-19	-0.42018	-1.25158
12106130	chr3:12106130:C:G	4.86449e-20	-1.66178	-1.31209
12106371	chr3:12106371:A:G	1.13791e-18	-4.33535e-10	0.178533
12106763	chr3:12106763:T:C	2.53531e-18	2.384	-1.40435
12106893	chr3:12106893:G:A	9.7897e-19	1.433	-1.40491
12107251	chr3:12107251:C:T	1.43302e-19	-0.657469	-1.23599
12107348	chr3:12107348:G:A	1.25898e-18	1.12952	-0.849869
12107756	chr3:12107756:TA:T	2.20439e-19	-1.46279	-3.92172e-10
12107780	chr3:12107780:A:G	8.0391e-18	2.13366	-3.92172e-10
12107837	chr3:12107837:T:C	2.40315e-19	-4.33535e-10	-1.37646
12108076	chr3:12108076:G:A	1.53417e-18	-4.33535e-10	0.477333
12108514	chr3:12108514:G:T	7.47883e-20	-1.93029	-0.613463
12108694	chr3:12108694:G:A	5.30697e-20	-1.70838	-1.17842
12108723	chr3:12108723:A:C	2.72857e-19	-4.33535e-10	-1.24946
12109352	chr3:12109352:G:A	1.9292e-19	-0.340301	-1.25584
12109647	chr3:12109647:T:C	2.74556e-19	-4.33535e-10	-1.24325
12109706	chr3:12109706:A:G	4.14229e-20	-1.78032	-1.35425
12109889	chr3:12109889:C:G	2.33322e-19	-4.33535e-10	-1.40599
12110569	chr3:12110569:G:A	2.4835e-19	-4.33535e-10	-1.34357
12110597	chr3:12110597:T:C	1.0141e-19	-1.98776	-0.251488
12111223	chr3:12111223:G:A	7.46678e-18	2.05981	-3.92172e-10
12111320	chr3:12111320:A:G	6.11652e-18	3.09042	-1.23008
12111407	chr3:12111407:A:G	4.29845e-19	-4.33535e-10	-0.794986
12111415	chr3:12111415:T:C	1.37432e-17	-4.33535e-10	2.66989
12111714	chr3:12111714:G:C	2.19937e-19	-0.179741	-1.28533
12112265	chr3:12112265:G:C	3.53033e-18	1.91758	-0.606843
12112767	chr3:12112767:C:CA	2.40541e-18	2.3325	-1.40543
12112878	chr3:12112878:G:A	3.03725e-18	1.82153	-0.661238
12112896	chr3:12112896:A:G	1.12056e-18	-4.33535e-10	0.163172
12113201	chr3:12113201:A:C	2.38691e-19	-4.33535e-10	-1.38324
12113377	chr3:12113377:A:AG	1.5895e-18	1.40864	-0.895881
12113597	chr3:12113597:G:C	2.38837e-19	-4.33535e-10	-1.38263
12113888	chr3:12113888:T:G	4.72801e-19	-4.33535e-10	-0.699737
12114050	chr3:12114050:AG:A	7.89905e-20	-1.55949	-0.929589
12114150	chr3:12114150:G:A	8.04541e-20	-1.57126	-0.899462
12114388	chr3:12114388:T:C	1.63809e-19	-0.91859	-0.841121
12114537	chr3:12114537:CTA:C	1.42254e-18	1.26003	-0.858242
12114539	chr3:12114539:A:G	1.30046e-19	-1.14868	-0.841846
12114559	chr3:12114559:T:C	7.91046e-19	-0.185055	-3.92172e-10
12114638	chr3:12114638:G:C	2.36068e-18	0.908293	-3.92172e-10
12114793	chr3:12114793:C:G	6.75698e-20	-1.64558	-0.999673
12114816	chr3:12114816:G:A	2.29301e-18	1.55382	-0.67461
12115035	chr3:12115035:C:A	1.46719e-18	1.28663	-0.853938
12116035	chr3:12116035:T:A	3.74864e-19	-4.33535e-10	-0.931847
12116614	chr3:12116614:G:A	1.18081e-18	0.215548	-3.92172e-10
12116754	chr3:12116754:A:AT	3.7156e-18	-4.33535e-10	1.36188
12117693	chr3:12117693:T:C	3.25495e-16	7.23821	-1.40352
12117794	chr3:12117794:G:A	6.59203e-20	-2.05731	-0.612659
12119003	chr3:12119003:C:T	6.68091e-20	-1.61095	-1.04562
12119008	chr3:12119008:C:T	6.63349e-19	-4.33535e-10	-0.361111
12119070	chr3:12119070:C:T	7.30327e-20	-1.60524	-0.962268
12119117	chr3:12119117:C:T	7.28482e-20	-1.62095	-0.949083
12119177	chr3:12119177:A:G	7.32686e-20	-1.5685	-0.995777
12119236	chr3:12119236:A:G	2.60424e-19	-0.876985	-0.419116
12119294	chr3:12119294:C:G	2.47628e-19	-4.33535e-10	-1.34649
12119445	chr3:12119445:C:T	2.74416e-19	-4.33535e-10	-1.24377
12119482	chr3:12119482:G:C	2.42621e-19	-1.63137	0.264456
12119607	chr3:12119607:G:T	7.12776e-20	-1.55238	-1.03945
12120651	chr3:12120651:C:T	2.37104e-19	-4.33535e-10	-1.38991
12120780	chr3:12120780:A:G	1.03067e-19	-2.11868	-0.104346
12120948	chr3:12120948:G:A	3.12971e-19	-4.33535e-10	-1.1123
12120998	chr3:12120998:A:G	8.64793e-19	-0.0959215	-3.92172e-10
12121238	chr3:12121238:T:A	4.61875e-19	-4.33535e-10	-0.723116
12121842	chr3:12121842:C:T	1.41613e-17	-4.33535e-10	2.69985
12121935	chr3:12121935:C:T	1.48041e-18	-4.33535e-10	0.441661
12121978	chr3:12121978:T:C	2.40463e-19	-4.33535e-10	-1.37584
12122667	chr3:12122667:G:A	1.54478e-18	-4.33535e-10	0.484223
12122713	chr3:12122713:A:G	5.07973e-20	-1.64456	-1.286
12122749	chr3:12122749:A:G	2.51606e-19	-4.33535e-10	-1.33055
12123212	chr3:12123212:T:A	1.53396e-19	-0.680724	-1.14467
12123301	chr3:12123301:A:T	2.48361e-19	-4.33535e-10	-1.34353
12124380	chr3:12124380:G:A	6.78563e-20	-1.59591	-1.04511
12124812	chr3:12124812:T:C	4.83659e-20	-1.62056	-1.35906
12124838	chr3:12124838:G:A	2.28417e-19	-1.05741	-0.369831
12125477	chr3:12125477:C:G	1.18415e-19	-0.842719	-1.2415
12125648	chr3:12125648:G:A	1.60438e-18	1.32293	-0.800844
12125918	chr3:12125918:C:T	6.73308e-20	-1.67667	-0.972127
12126022	chr3:12126022:A:G	2.37672e-19	-4.33535e-10	-1.38752
12126216	chr3:12126216:G:T	6.46723e-20	-1.54567	-1.14341
12126663	chr3:12126663:A:G	1.38219e-17	-4.33535e-10	2.6756
12126817	chr3:12126817:T:C	7.21585e-19	-0.276961	-3.92172e-10
12127156	chr3:12127156:G:A	2.57687e-18	1.54515	-0.549231
12127410	chr3:12127410:G:C	7.3618e-20	-2.12081	-0.438709
12127580	chr3:12127580:G:A	2.37524e-19	-4.33535e-10	-1.38814
12127919	chr3:12127919:C:T	1.80202e-19	-1.66433	-3.92172e-10
12128057	chr3:12128057:C:CA	2.69813e-19	-1.02265	-0.238038
12128280	chr3:12128280:A:G	2.49474e-19	-4.33535e-10	-1.33906
12128751	chr3:12128751:T:C	2.82058e-18	2.47943	-1.39315
12129007	chr3:12129007:A:G	5.28051e-19	-0.589219	-3.92172e-10
12129044	chr3:12129044:C:T	2.30634e-19	-1.09895	-0.318629
12129310	chr3:12129310:T:C	1.13577e-18	-4.33535e-10	0.176651
12129475	chr3:12129475:A:C	2.82465e-19	-4.33535e-10	-1.21486
12129939	chr3:12129939:A:T	3.12979e-18	1.96223	-0.771917
12130121	chr3:12130121:T:C	5.04497e-20	-1.62476	-1.31268
12130279	chr3:12130279:C:T	2.41795e-19	-4.33535e-10	-1.37032
12130310	chr3:12130310:G:A	4.46644e-18	1.21573	0.330202
12130457	chr3:12130457:G:A	2.33538e-19	-4.33535e-10	-1.40507
12130510	chr3:12130510:A:G	7.1655e-20	-1.58075	-1.0058
12130869	chr3:12130869:G:A	5.67365e-20	-1.53987	-1.28013
12131046	chr3:12131046:C:T	2.49573e-19	-4.33535e-10	-1.33866
12131244	chr3:12131244:C:T	6.29056e-20	-1.70834	-1.00843
12131261	chr3:12131261:G:A	5.42419e-20	-1.75397	-1.11099
12131515	chr3:12131515:T:C	1.31989e-19	-1.97569	-3.92172e-10
12132155	chr3:12132155:T:C	3.82601e-18	2.7975	-1.40633
12132158	chr3:12132158:C:T	2.48193e-19	-1.15004	-0.194163
12132512	chr3:12132512:C:T	4.93572e-20	-1.71927	-1.24006
12134093	chr3:12134093:ATGT:A	3.31431e-19	-4.33535e-10	-1.05499
12134814	chr3:12134814:G:A	6.32389e-20	-1.58325	-1.12824
12134894	chr3:12134894:T:C	2.43169e-19	-4.33535e-10	-1.36466
12135444	chr3:12135444:A:G	3.07398e-19	-4.33535e-10	-1.13027
12135475	chr3:12135475:C:T	6.62029e-20	-1.59711	-1.06857
12135583	chr3:12135583:C:T	1.27378e-19	-0.741065	-1.27019
12135724	chr3:12135724:G:A	2.98294e-19	-4.33535e-10	-1.16033
12136141	chr3:12136141:G:T	2.03625e-18	1.44899	-0.68854
12136161	chr3:12136161:A:G	3.62149e-19	-0.618797	-0.347558
12136519	chr3:12136519:A:T	5.10673e-20	-1.73955	-1.18572
12137556	chr3:12137556:CAATA:C	2.35297e-19	-4.33535e-10	-1.39756
12137794	chr3:12137794:C:T	2.8537e-19	-4.33535e-10	-1.20463
12137804	chr3:12137804:A:G	9.5034e-18	2.30099	-3.92172e-10
12138149	chr3:12138149:G:T	2.8236e-19	-0.84656	-0.368668
12138584	chr3:12138584:G:A	7.90348e-19	-4.33535e-10	-0.185938
12138927	chr3:12138927:G:A	4.89679e-19	-4.33535e-10	-0.664661
12139010	chr3:12139010:C:T	2.70528e-19	-4.33535e-10	-1.25804
12139250	chr3:12139250:C:T	2.32332e-18	1.49301	-0.600676
12139320	chr3:12139320:G:A	2.67195e-18	1.64052	-0.608365
12139360	chr3:12139360:A:C	2.38481e-19	-4.33535e-10	-1.38412
12139633	chr3:12139633:T:C	2.15008e-18	1.60048	-0.785625
12140098	chr3:12140098:A:G	6.75498e-20	-1.62742	-1.01812
12140344	chr3:12140344:TG:T	5.15115e-18	3.08132	-1.39275
12140523	chr3:12140523:C:T	1.54478e-18	-4.33535e-10	0.484223
12140933	chr3:12140933:G:A	2.56899e-19	-4.33535e-10	-1.30973
12141577	chr3:12141577:C:G	1.09746e-18	-4.33535e-10	0.142344
12141583	chr3:12141583:C:G	7.8176e-20	-1.53412	-0.965328
12141654	chr3:12141654:A:G	3.10014e-18	2.58182	-1.40103
12142241	chr3:12142241:C:G	1.62649e-19	-0.632007	-1.13481
12142838	chr3:12142838:A:G	7.61117e-20	-1.58155	-0.944655
12143057	chr3:12143057:A:G	3.15719e-18	2.52389	-1.32486
12143303	chr3:12143303:T:A	4.14732e-19	-4.33535e-10	-0.830779
12143504	chr3:12143504:T:G	2.37433e-19	-4.33535e-10	-1.38853
12143513	chr3:12143513:T:C	5.44222e-19	-4.33535e-10	-0.559055
12143660	chr3:12143660:A:G	4.09459e-18	2.79154	-1.33253
12144055	chr3:12144055:A:G	1.38231e-19	-1.92949	-3.92172e-10
12144439	chr3:12144439:A:G	1.34765e-19	-0.710881	-1.244
12144641	chr3:12144641:G:A	3.14859e-19	-4.33535e-10	-1.10629
12144783	chr3:12144783:G:A	7.56813e-20	-1.57828	-0.953597
12144804	chr3:12144804:T:G	3.82821e-18	2.72426	-1.33252
12144899	chr3:12144899:T:C	1.91186e-19	-1.60516	-3.92172e-10
12145015	chr3:12145015:A:G	2.30611e-19	-1.41768	-3.92172e-10
12145068	chr3:12145068:G:A	7.96736e-20	-1.58171	-0.898768
12145307	chr3:12145307:C:T	1.60135e-18	-4.33535e-10	0.52019
12145308	chr3:12145308:G:A	7.59136e-20	-1.61315	-0.915663
12145584	chr3:12145584:C:A	3.32786e-19	-4.33535e-10	-1.05091
12146096	chr3:12146096:G:A	5.97371e-19	-4.33535e-10	-0.465873
12146151	chr3:12146151:T:C	3.26522e-19	-0.838189	-0.231725
12146464	chr3:12146464:A:G	2.45173e-19	-4.33535e-10	-1.35645
12146743	chr3:12146743:T:C	4.85752e-18	2.91077	-1.2809
12146995	chr3:12146995:A:G	2.34357e-18	1.74696	-0.845944
12147066	chr3:12147066:C:A	2.24155e-18	1.70523	-0.848719
12147130	chr3:12147130:A:C	1.44196e-19	-0.687169	-1.20007
12147158	chr3:12147158:G:A	2.45583e-18	1.62151	-0.673697
12147806	chr3:12147806:G:A	1.87977e-19	-1.62209	-3.92172e-10
12147970	chr3:12147970:C:T	2.33507e-19	-4.33535e-10	-1.4052
12148010	chr3:12148010:T:A	1.10698e-19	-1.80887	-0.342737
12148140	chr3:12148140:GTTTTC:G	1.52229e-18	-4.33535e-10	0.46956
12148318	chr3:12148318:G:A	1.68297e-18	1.45503	-0.885127
12148400	chr3:12148400:A:C	1.78177e-18	1.50938	-0.882423
12148884	chr3:12148884:C:T	5.40182e-13	14.486	-1.23698
12149364	chr3:12149364:G:A	2.33313e-19	-4.33535e-10	-1.40603
12149400	chr3:12149400:T:C	2.37295e-19	-4.33535e-10	-1.38911
12149694	chr3:12149694:A:G	3.62575e-19	-4.33535e-10	-0.965179
12149941	chr3:12149941:T:C	2.56901e-18	0.992866	-3.92172e-10
12150255	chr3:12150255:C:T	2.70963e-19	-4.33535e-10	-1.25643
12150396	chr3:12150396:T:C	5.96176e-20	-1.61741	-1.15305
12150572	chr3:12150572:C:T	2.35304e-19	-4.33535e-10	-1.39753
12150676	chr3:12150676:C:T	2.44456e-19	-4.33535e-10	-1.35938
12150696	chr3:12150696:A:T	5.94191e-19	-4.33535e-10	-0.471211
12150894	chr3:12150894:A:G	3.23773e-18	2.56778	-1.34357
12150940	chr3:12150940:T:A	1.23137e-19	-0.794104	-1.25101
12151004	chr3:12151004:A:G	2.50739e-18	-4.33535e-10	0.968586
12151025	chr3:12151025:G:C	3.02931e-18	1.63264	-0.474963
12151115	chr3:12151115:TCA:T	2.33499e-19	-4.33535e-10	-1.40523
12151127	chr3:12151127:G:C	3.69392e-18	2.69029	-1.33426
12151722	chr3:12151722:T:C	4.44477e-19	-4.33535e-10	-0.761513
12152289	chr3:12152289:A:G	4.02881e-19	-4.33535e-10	-0.85977
12152577	chr3:12152577:C:T	2.40942e-19	-4.33535e-10	-1.37385
12152585	chr3:12152585:T:C	4.79129e-20	-2.14735	-0.841675
12153084	chr3:12153084:T:C	5.32892e-20	-1.78341	-1.09927
12153128	chr3:12153128:C:T	1.67002e-18	1.93038	-1.3682
12154122	chr3:12154122:A:G	4.4762e-20	-2.13118	-0.925875
12154160	chr3:12154160:G:A	5.8628e-19	-0.484613	-3.92172e-10
12154174	chr3:12154174:A:G	3.00956e-19	-0.799516	-0.351933
12154890	chr3:12154890:T:C	1.3437e-17	-4.33535e-10	2.64736
12155437	chr3:12155437:G:A	5.7741e-20	-1.69317	-1.10927
12155463	chr3:12155463:C:T	1.68779e-18	1.37974	-0.806981
12155706	chr3:12155706:G:A	2.75873e-19	-4.33535e-10	-1.23847
12155799	chr3:12155799:G:A	5.58256e-20	-1.71415	-1.12203
12155989	chr3:12155989:T:A	2.33665e-19	-4.33535e-10	-1.40452
12155990	chr3:12155990:C:A	2.33627e-19	-4.33535e-10	-1.40468
12155999	chr3:12155999:A:G	3.3446e-18	1.25669	-3.92172e-10
12156160	chr3:12156160:A:G	5.69678e-20	-1.73013	-1.0858
12156281	chr3:12156281:G:A	2.76224e-19	-4.33535e-10	-1.2372
12156497	chr3:12156497:C:T	9.40469e-20	-0.938235	-1.37638
12157092	chr3:12157092:TAAAAC:T	4.20428e-20	-2.00252	-1.11721
12157838	chr3:12157838:GT:G	2.78158e-19	-4.33535e-10	-1.23022
12158097	chr3:12158097:C:CA	1.5719e-18	-4.33535e-10	0.501631
12158119	chr3:12158119:C:T	2.34274e-19	-4.33535e-10	-1.40192
12158381	chr3:12158381:A:G	2.65629e-19	-4.33535e-10	-1.27631
12158458	chr3:12158458:C:T	5.23228e-19	-4.33535e-10	-0.598394
12159008	chr3:12159008:G:A	7.90258e-19	-4.33535e-10	-0.186053
12159406	chr3:12159406:C:T	2.56018e-17	4.65539	-1.36338
12159611	chr3:12159611:A:G	4.68435e-20	-1.90452	-1.10708
12160069	chr3:12160069:AAAAG:A	2.04219e-18	-4.33535e-10	0.763365
12160465	chr3:12160465:T:G	2.3632e-19	-4.33535e-10	-1.39323
12161366	chr3:12161366:C:G	8.00855e-20	-2.15188	-0.323441
12162388	chr3:12162388:G:A	7.75707e-20	-1.92362	-0.583597
12162490	chr3:12162490:A:T	2.62315e-19	-4.33535e-10	-1.28887
12162814	chr3:12162814:G:A	2.43845e-18	0.940706	-3.92172e-10
12163190	chr3:12163190:C:T	1.78207e-19	-1.67547	-3.92172e-10
12163789	chr3:12163789:C:T	3.54031e-19	-4.33535e-10	-0.989027
12164351	chr3:12164351:C:G	3.2947e-19	-4.33535e-10	-1.06093
12164551	chr3:12164551:A:AC	6.3345e-20	-1.77141	-0.938403
12164925	chr3:12164925:G:T	2.70952e-19	-0.897202	-0.359269
12165143	chr3:12165143:T:C	2.74192e-19	-4.33535e-10	-1.24458
12165702	chr3:12165702:ACT:A	3.25e-19	-4.33535e-10	-1.07459
12165880	chr3:12165880:G:C	3.22814e-19	-4.33535e-10	-1.08134
12165938	chr3:12165938:G:C	1.20904e-18	-4.33535e-10	0.239171
12165961	chr3:12165961:T:C	2.18694e-18	0.831848	-3.92172e-10
12166001	chr3:12166001:G:A	3.12237e-19	-4.33535e-10	-1.11465
12166243	chr3:12166243:G:T	6.62353e-19	-0.362613	-3.92172e-10
12166474	chr3:12166474:A:G	1.04089e-18	-4.33535e-10	0.0894162
12166549	chr3:12166549:G:A	3.74951e-19	-0.58314	-0.348477
12166779	chr3:12166779:G:C	2.78132e-19	-4.33535e-10	-1.23031
12166831	chr3:12166831:C:T	2.86233e-19	-4.33535e-10	-1.2016
12167152	chr3:12167152:A:G	1.58411e-19	-1.79322	-3.92172e-10
12167171	chr3:12167171:G:T	2.24513e-19	-0.118499	-1.32598
12167555	chr3:12167555:G:A	8.81947e-19	-4.33535e-10	-0.0762799
12167575	chr3:12167575:T:C	1.02332e-19	-2.23019	-3.92172e-10
12167930	chr3:12167930:A:G	4.35428e-18	-4.33535e-10	1.5205
12167998	chr3:12167998:G:A	3.26255e-19	-4.33535e-10	-1.07073
12168008	chr3:12168008:C:T	2.79673e-19	-1.42332	0.198524
12168103	chr3:12168103:C:T	3.19901e-19	-4.33535e-10	-1.0904
12168121	chr3:12168121:G:A	1.03137e-19	-1.7901	-0.432252
12168253	chr3:12168253:A:G	3.41204e-19	-4.33535e-10	-1.02593
12168632	chr3:12168632:C:T	2.57347e-19	-1.45042	0.142438
12168653	chr3:12168653:A:G	2.85732e-19	-1.42186	0.218503
12168817	chr3:12168817:G:T	3.94944e-18	-4.33535e-10	1.42292
12168818	chr3:12168818:G:A	2.59668e-19	-4.33535e-10	-1.29901
12168855	chr3:12168855:AT:A	3.04216e-18	2.195	-1.03309
12169284	chr3:12169284:A:T	3.12499e-19	-1.35497	0.241163
12169547	chr3:12169547:C:T	1.45836e-19	-1.87593	-3.92172e-10
12169548	chr3:12169548:T:C	2.78061e-19	-1.42163	0.19106
12170494	chr3:12170494:G:A	2.33607e-19	-4.33535e-10	-1.40477
12170495	chr3:12170495:C:A	2.33607e-19	-4.33535e-10	-1.40477
12170610	chr3:12170610:T:TC	7.76063e-19	-4.33535e-10	-0.204178
12171789	chr3:12171789:C:G	2.43087e-19	-4.33535e-10	-1.36499
12172059	chr3:12172059:G:A	2.40994e-19	-4.33535e-10	-1.37364
12172221	chr3:12172221:C:T	3.67544e-19	-4.33535e-10	-0.951568
12172806	chr3:12172806:T:C	1.16335e-19	-2.12913	0.0271916
12172816	chr3:12172816:T:C	2.41028e-19	-4.33535e-10	-1.3735
12172857	chr3:12172857:G:C	2.75426e-19	-4.33535e-10	-1.24009
12173143	chr3:12173143:C:T	3.32736e-19	-4.33535e-10	-1.05106
12173407	chr3:12173407:A:G	1.27226e-18	0.738589	-0.448449
12173814	chr3:12173814:C:T	2.89042e-19	-4.33535e-10	-1.19184
12173875	chr3:12173875:G:C	6.85325e-20	-1.25976	-1.37134
12174386	chr3:12174386:C:G	3.27103e-19	-4.33535e-10	-1.06814
12174630	chr3:12174630:C:T	2.7258e-19	-0.923726	-0.326752
12174642	chr3:12174642:C:T	3.05661e-19	-4.33535e-10	-1.13593
12174858	chr3:12174858:C:T	4.08771e-19	-4.33535e-10	-0.845256
12175017	chr3:12175017:AT:A	1.08627e-18	1.50494	-1.37285
12175488	chr3:12175488:T:A	5.28401e-18	-4.33535e-10	1.71403
12175518	chr3:12175518:C:T	5.30812e-18	-4.33535e-10	1.71858
12175631	chr3:12175631:G:A	3.30178e-19	-4.33535e-10	-1.05878
12175913	chr3:12175913:G:T	3.2007e-19	-4.33535e-10	-1.08987
12176297	chr3:12176297:C:T	2.7831e-18	1.07291	-3.92172e-10
12177023	chr3:12177023:C:T	1.43809e-18	0.483	-0.0703433
12177299	chr3:12177299:A:G	2.38955e-19	-4.33535e-10	-1.38213
12177649	chr3:12177649:G:A	1.19891e-18	-4.33535e-10	0.230753
12177777	chr3:12177777:C:A	9.04508e-19	0.54353	-0.59455
12178408	chr3:12178408:C:T	2.93455e-19	-4.33535e-10	-1.17669
12178868	chr3:12178868:G:C	3.18472e-19	-4.33535e-10	-1.09488
12179270	chr3:12179270:AG:A	7.10661e-20	-1.20781	-1.38699
12179924	chr3:12179924:C:T	7.19706e-18	2.02302	-3.92172e-10
12180084	chr3:12180084:G:A	3.24729e-19	-4.33535e-10	-1.07542
12180595	chr3:12180595:G:A	2.51748e-19	-4.33535e-10	-1.32998
12181222	chr3:12181222:G:A	1.14081e-18	0.712063	-0.530977
12181293	chr3:12181293:C:T	2.84775e-19	-4.33535e-10	-1.20671
12181330	chr3:12181330:C:T	1.07254e-19	-2.18321	-3.92172e-10
12181556	chr3:12181556:G:A	3.39246e-19	-4.33535e-10	-1.03168
12181573	chr3:12181573:A:G	4.322e-18	-4.33535e-10	1.51306
12181832	chr3:12181832:C:T	4.5495e-18	-4.33535e-10	1.56436
12181852	chr3:12181852:G:A	4.26023e-18	-4.33535e-10	1.49867
12181913	chr3:12181913:T:C	1.192e-18	0.224977	-3.92172e-10
12182146	chr3:12182146:C:T	3.0682e-19	-0.763676	-0.368476
12182340	chr3:12182340:A:G	2.444e-19	-4.33535e-10	-1.3596
12182433	chr3:12182433:A:T	2.33216e-19	-4.33535e-10	-1.40645
12183226	chr3:12183226:C:T	2.4469e-19	-4.33535e-10	-1.35842
12184497	chr3:12184497:C:A	2.34987e-19	-4.33535e-10	-1.39888
12184531	chr3:12184531:G:A	2.79679e-19	-4.33535e-10	-1.22477
12185289	chr3:12185289:G:A	7.18352e-19	-0.281451	-3.92172e-10
12185430	chr3:12185430:G:T	2.40513e-19	-4.33535e-10	-1.37564
12185610	chr3:12185610:T:G	1.73683e-18	-4.33535e-10	0.601404
12185802	chr3:12185802:C:T	2.37034e-19	-4.33535e-10	-1.39021
12185807	chr3:12185807:G:T	1.42665e-19	-1.89791	-3.92172e-10
12186077	chr3:12186077:G:A	1.10558e-19	-2.15288	-3.92172e-10
12186091	chr3:12186091:T:C	2.35761e-19	-1.08741	-0.308181
12186176	chr3:12186176:A:G	2.57458e-19	-4.33535e-10	-1.30755
12186319	chr3:12186319:G:A	5.25613e-20	-1.64843	-1.24801
12186446	chr3:12186446:G:A	4.74788e-19	-4.33535e-10	-0.695543
12186675	chr3:12186675:A:G	5.54973e-19	-4.33535e-10	-0.539493
12187058	chr3:12187058:A:T	2.33403e-19	-4.33535e-10	-1.40565
12187111	chr3:12187111:C:T	1.64964e-18	-4.33535e-10	0.549899
12187146	chr3:12187146:C:G	2.35779e-19	-4.33535e-10	-1.39552
12187515	chr3:12187515:A:G	1.17423e-18	0.350534	-0.140574
12187737	chr3:12187737:TG:T	3.17431e-18	0.903089	0.301344
12187927	chr3:12187927:T:A	6.80967e-19	-4.33535e-10	-0.334898
12188878	chr3:12188878:G:A	1.26664e-19	-2.01687	-3.92172e-10
12188887	chr3:12188887:C:T	9.76646e-19	0.0257129	-3.92172e-10
12188938	chr3:12188938:A:G	3.67494e-19	0.15662	-1.10833
12189105	chr3:12189105:T:C	2.35699e-19	-4.33535e-10	-1.39586
12189204	chr3:12189204:T:C	1.05078e-17	2.33513	0.0663262
12189417	chr3:12189417:A:C	2.66768e-19	-4.33535e-10	-1.27203
12189439	chr3:12189439:CA:C	2.77902e-19	-4.33535e-10	-1.23114
12189597	chr3:12189597:A:G	2.72128e-19	-4.33535e-10	-1.25214
12189734	chr3:12189734:G:A	2.46401e-19	-1.16111	-0.190342
12190093	chr3:12190093:A:G	5.96733e-19	-4.33535e-10	-0.466941
12190226	chr3:12190226:C:T	2.88e-19	-4.33535e-10	-1.19545
12190574	chr3:12190574:A:G	7.64141e-20	-1.13577	-1.38647
12190708	chr3:12190708:T:G	7.3973e-20	-1.15886	-1.39585
12191020	chr3:12191020:C:T	3.08646e-19	-4.33535e-10	-1.12622
12191395	chr3:12191395:A:G	2.5124e-19	-4.33535e-10	-1.332
12191477	chr3:12191477:T:C	2.33502e-19	-4.33535e-10	-1.40522
12191484	chr3:12191484:G:A	2.74456e-19	-4.33535e-10	-1.24362
12191982	chr3:12191982:A:G	8.46715e-19	0.488513	-0.605561
12192179	chr3:12192179:G:A	2.6671e-19	-4.33535e-10	-1.27225
12192292	chr3:12192292:C:A	2.55163e-19	-4.33535e-10	-1.31651
12192806	chr3:12192806:G:A	1.16324e-19	-2.10203	-3.92172e-10
12192836	chr3:12192836:T:A	2.88705e-19	-4.33535e-10	-1.19301
12192996	chr3:12192996:T:G	2.66767e-19	-4.33535e-10	-1.27204
12193163	chr3:12193163:G:A	2.50338e-19	-4.33535e-10	-1.3356
12193181	chr3:12193181:A:G	2.49785e-19	-4.33535e-10	-1.33781
12193426	chr3:12193426:A:G	2.86393e-19	-4.33535e-10	-1.20105
12193499	chr3:12193499:C:A	2.47299e-19	-4.33535e-10	-1.34781
12194145	chr3:12194145:C:T	2.38251e-19	-4.33535e-10	-1.38509
12194202	chr3:12194202:C:G	4.12414e-20	-2.22993	-0.909037
12194223	chr3:12194223:G:A	0.0425929	39.744	-1.40417
12194370	chr3:12194370:A:G	2.35125e-19	-4.33535e-10	-1.3983
12195019	chr3:12195019:T:A	1.70267e-18	-4.33535e-10	0.581544
12195065	chr3:12195065:G:A	1.11335e-17	2.4593	-3.92172e-10
12195111	chr3:12195111:G:A	2.43652e-19	-4.33535e-10	-1.36267
12195472	chr3:12195472:A:G	2.44516e-19	-4.33535e-10	-1.35913
12195773	chr3:12195773:T:C	3.12231e-19	-4.33535e-10	-1.11467
12196104	chr3:12196104:AATAGTTTCTCTCTGAAATAAATGT:A	2.92309e-19	-4.33535e-10	-1.1806
12196410	chr3:12196410:A:G	2.46916e-19	-4.33535e-10	-1.34936
12196577	chr3:12196577:G:A	8.43339e-20	-1.07925	-1.34438
12196685	chr3:12196685:C:T	2.51318e-19	-4.33535e-10	-1.33169
12196729	chr3:12196729:G:C	5.84281e-20	-1.6584	-1.13222
12196784	chr3:12196784:T:C	3.14511e-19	-4.33535e-10	-1.10739
12197978	chr3:12197978:A:T	7.48302e-19	-4.33535e-10	-0.240605
12198084	chr3:12198084:T:C	2.42023e-19	-4.33535e-10	-1.36938
12198291	chr3:12198291:G:A	4.77174e-19	0.671642	-1.36217
12198321	chr3:12198321:C:T	2.34036e-19	-4.33535e-10	-1.40294
12198431	chr3:12198431:G:T	6.54847e-05	33.2038	-1.34163
12198505	chr3:12198505:C:CA	2.45479e-19	-4.33535e-10	-1.3552
12198507	chr3:12198507:G:A	2.45248e-19	-4.33535e-10	-1.35614
12198637	chr3:12198637:C:G	2.74596e-19	-4.33535e-10	-1.24311
12199019	chr3:12199019:G:T	2.43404e-19	-4.33535e-10	-1.36369
12199111	chr3:12199111:T:C	1.04474e-18	0.0931166	-3.92172e-10
12199115	chr3:12199115:A:C	2.34807e-19	-4.33535e-10	-1.39965
12199176	chr3:12199176:A:G	2.38174e-19	-4.33535e-10	-1.38541
12199233	chr3:12199233:C:T	3.22344e-20	-2.10947	-1.27591
12199448	chr3:12199448:T:C	2.73316e-19	-4.33535e-10	-1.24778
12199950	chr3:12199950:A:G	2.39561e-19	-4.33535e-10	-1.3796
12200172	chr3:12200172:A:G	2.34066e-19	-4.33535e-10	-1.40281
12200240	chr3:12200240:A:G	8.20426e-20	-1.07047	-1.3807
12200266	chr3:12200266:A:G	1.06463e-16	2.93194	1.7852
12200612	chr3:12200612:T:C	2.3321e-19	-4.33535e-10	-1.40647
12200841	chr3:12200841:G:A	6.27301e-19	-4.33535e-10	-0.416985
12200988	chr3:12200988:G:A	2.09625e-18	1.26586	-0.476368
12201452	chr3:12201452:C:G	4.30339e-19	-4.33535e-10	-0.793838
12201765	chr3:12201765:T:G	4.07112e-19	-4.33535e-10	-0.849324
12201879	chr3:12201879:T:C	1.55629e-19	-1.38223	-0.428701
12201963	chr3:12201963:C:T	6.97545e-18	1.60941	0.382336
12202407	chr3:12202407:A:G	1.4891e-19	-1.85507	-3.92172e-10
12202516	chr3:12202516:A:G	1.03608e-18	0.0847857	-3.92172e-10
12202710	chr3:12202710:AAC:A	2.46406e-19	-4.33535e-10	-1.35143
12202913	chr3:12202913:A:T	2.43451e-19	-4.33535e-10	-1.3635
12202970	chr3:12202970:A:G	2.40628e-19	-4.33535e-10	-1.37516
12203090	chr3:12203090:C:T	2.40486e-19	-4.33535e-10	-1.37575
12203894	chr3:12203894:TA:T	6.58391e-18	1.62568	0.30829
12203960	chr3:12203960:A:T	2.43719e-19	-4.33535e-10	-1.36239
12204276	chr3:12204276:C:G	2.46613e-19	-4.33535e-10	-1.35059
12204780	chr3:12204780:G:A	2.43786e-19	-4.33535e-10	-1.36212
12205261	chr3:12205261:C:T	2.46384e-19	-4.33535e-10	-1.35152
12205627	chr3:12205627:C:A	2.43719e-19	-4.33535e-10	-1.36239
12205994	chr3:12205994:T:C	3.33019e-19	-1.05021	-3.92172e-10
12206278	chr3:12206278:C:T	2.74458e-19	-4.33535e-10	-1.24361
12206728	chr3:12206728:T:C	2.44145e-19	-4.33535e-10	-1.36065
12206860	chr3:12206860:G:A	2.4367e-19	-4.33535e-10	-1.36259
12207025	chr3:12207025:C:T	2.6403e-19	-4.33535e-10	-1.28235
12207370	chr3:12207370:C:T	2.43772e-19	-4.33535e-10	-1.36218
12207534	chr3:12207534:A:G	4.45761e-20	-1.81072	-1.25049
12208073	chr3:12208073:A:G	2.43509e-19	-4.33535e-10	-1.36326
12208403	chr3:12208403:C:T	2.43937e-19	-4.33535e-10	-1.3615
12208756	chr3:12208756:A:G	2.43658e-19	-4.33535e-10	-1.36265
12209346	chr3:12209346:T:A	4.05113e-18	0.938706	0.509634
12209457	chr3:12209457:C:T	2.4301e-19	-4.33535e-10	-1.36531
12209600	chr3:12209600:A:G	2.43448e-19	-4.33535e-10	-1.36351
12209640	chr3:12209640:T:A	2.42894e-19	-4.33535e-10	-1.36579
12209651	chr3:12209651:G:C	2.44189e-19	-4.33535e-10	-1.36047
12209657	chr3:12209657:A:C	2.44364e-19	-4.33535e-10	-1.35975
12209717	chr3:12209717:C:T	2.44678e-19	-4.33535e-10	-1.35847
12209850	chr3:12209850:T:C	2.3514e-19	-4.33535e-10	-1.39823
12209924	chr3:12209924:G:A	3.52633e-19	0.183588	-1.17657
12209984	chr3:12209984:A:G	2.43607e-19	-4.33535e-10	-1.36286
12210177	chr3:12210177:C:T	1.50162e-18	-4.33535e-10	0.455888
12211164	chr3:12211164:A:C	2.43396e-19	-4.33535e-10	-1.36372
12211273	chr3:12211273:G:C	2.43686e-19	-4.33535e-10	-1.36253
12211307	chr3:12211307:G:C	2.43033e-19	-4.33535e-10	-1.36521
12211518	chr3:12211518:G:A	6.1739e-19	-4.33535e-10	-0.432911
12211601	chr3:12211601:T:C	2.43851e-19	-4.33535e-10	-1.36185
12211807	chr3:12211807:C:T	4.72821e-19	-0.699694	-3.92172e-10
12211945	chr3:12211945:T:C	3.31089e-19	-4.33535e-10	-1.05602
12211998	chr3:12211998:C:CT	7.12882e-20	-1.209	-1.38268
12212191	chr3:12212191:A:G	2.33311e-19	-4.33535e-10	-1.40604
12212203	chr3:12212203:A:G	7.06541e-19	0.640709	-0.938739
12212468	chr3:12212468:CTT:C	2.43846e-19	-4.33535e-10	-1.36187
12212484	chr3:12212484:C:A	2.43993e-19	-4.33535e-10	-1.36127
12212630	chr3:12212630:T:C	8.55536e-19	0.810275	-0.916959
12212929	chr3:12212929:C:T	2.42594e-19	-4.33535e-10	-1.36702
12213022	chr3:12213022:CAA:C	3.41039e-18	1.27617	-3.92172e-10
12213106	chr3:12213106:A:G	2.43752e-19	-4.33535e-10	-1.36226
12213263	chr3:12213263:T:TA	2.434e-19	-4.33535e-10	-1.3637
12213328	chr3:12213328:A:G	3.11241e-18	-4.33535e-10	1.18474
12213371	chr3:12213371:T:G	2.42592e-19	-4.33535e-10	-1.36703
12213481	chr3:12213481:G:A	2.43568e-19	-4.33535e-10	-1.36302
12213577	chr3:12213577:T:C	2.42901e-19	-4.33535e-10	-1.36576
12213765	chr3:12213765:C:T	3.55829e-18	1.31862	-3.92172e-10
12213771	chr3:12213771:A:G	2.42786e-19	-4.33535e-10	-1.36623
12213890	chr3:12213890:T:A	6.53563e-18	3.32664	-1.40003
12214423	chr3:12214423:A:G	7.25497e-20	-1.19146	-1.38268
12214677	chr3:12214677:A:G	2.44558e-19	-4.33535e-10	-1.35896
12214684	chr3:12214684:G:A	2.68579e-19	-4.33535e-10	-1.26526
12214747	chr3:12214747:TA:T	3.13622e-18	1.19236	-3.92172e-10
12214878	chr3:12214878:A:G	2.48765e-19	-4.33535e-10	-1.3419
12215373	chr3:12215373:T:C	2.51118e-19	-4.33535e-10	-1.33249
12215501	chr3:12215501:A:G	2.46912e-19	-4.33535e-10	-1.34938
12215788	chr3:12215788:T:C	4.20352e-19	-4.33535e-10	-0.81732
12216170	chr3:12216170:A:G	7.78382e-20	-1.69428	-0.809503
12216197	chr3:12216197:A:T	1.60093e-18	-4.33535e-10	0.519931
12216295	chr3:12216295:G:A	2.48737e-19	-4.33535e-10	-1.34201
12216451	chr3:12216451:T:G	2.48969e-19	-4.33535e-10	-1.34108
12216534	chr3:12216534:A:G	5.15715e-19	-4.33535e-10	-0.612858
12216633	chr3:12216633:T:C	4.42584e-19	-4.33535e-10	-0.765782
12216822	chr3:12216822:G:T	2.46938e-19	-4.33535e-10	-1.34927
12216853	chr3:12216853:A:G	2.04911e-19	-1.05468	-0.481151
12216925	chr3:12216925:A:G	5.0891e-20	-1.5278	-1.40093
12216951	chr3:12216951:C:T	5.11807e-20	-1.52426	-1.39879
12217088	chr3:12217088:T:C	2.44302e-19	-4.33535e-10	-1.36001
12217117	chr3:12217117:A:T	2.22476e-17	-4.33535e-10	3.15158
12217206	chr3:12217206:A:G	8.74577e-19	-4.33535e-10	-0.0846707
12217364	chr3:12217364:T:G	2.50286e-19	-4.33535e-10	-1.33581
12217967	chr3:12217967:A:G	1.03516e-19	-2.21869	-3.92172e-10
12218045	chr3:12218045:T:G	3.81661e-12	16.4056	-1.20138
12218116	chr3:12218116:C:T	1.15816e-19	-0.848679	-1.25773
12218313	chr3:12218313:A:G	1.39024e-19	-0.618666	-1.3051
12218544	chr3:12218544:ATT:A	1.41066e-19	-1.90918	-3.92172e-10
12218930	chr3:12218930:A:G	2.95205e-19	-4.33535e-10	-1.17074
12219666	chr3:12219666:C:T	1.07177e-18	-4.33535e-10	0.118654
12219923	chr3:12219923:A:AT	2.64695e-19	-4.33535e-10	-1.27983
12220344	chr3:12220344:C:G	2.48225e-19	-4.33535e-10	-1.34408
12220750	chr3:12220750:G:A	2.48729e-19	-4.33535e-10	-1.34205
12220814	chr3:12220814:G:C	2.48747e-19	-4.33535e-10	-1.34198
12220853	chr3:12220853:A:T	6.76827e-19	-4.33535e-10	-0.340996
12220927	chr3:12220927:C:G	7.14164e-19	-4.33535e-10	-0.287299
12221124	chr3:12221124:A:G	2.62065e-19	-4.33535e-10	-1.28982
12221460	chr3:12221460:G:A	2.84027e-19	-4.33535e-10	-1.20934
12221461	chr3:12221461:G:A	4.23795e-07	27.9969	-1.17501
12221538	chr3:12221538:C:T	3.16131e-20	-2.01821	-1.38662
12221566	chr3:12221566:G:A	2.66034e-19	-4.33535e-10	-1.27479
12221679	chr3:12221679:A:G	1.4935e-18	-4.33535e-10	0.450465
12221806	chr3:12221806:C:T	2.61141e-19	-4.33535e-10	-1.29335
12221931	chr3:12221931:AG:A	2.62399e-19	-4.33535e-10	-1.28854
12222733	chr3:12222733:G:A	2.62593e-19	-4.33535e-10	-1.28781
12223064	chr3:12223064:A:G	2.62762e-19	-4.33535e-10	-1.28716
12223079	chr3:12223079:TC:T	2.62254e-19	-4.33535e-10	-1.2891
12223212	chr3:12223212:A:G	2.61719e-19	-4.33535e-10	-1.29114
12223962	chr3:12223962:G:C	1.06019e-17	2.41038	-3.92172e-10
12224127	chr3:12224127:T:C	2.62762e-19	-4.33535e-10	-1.28716
12224210	chr3:12224210:A:C	1.69099e-18	-4.33535e-10	0.574655
12224357	chr3:12224357:C:T	3.49796e-19	-4.33535e-10	-1.00106
12224716	chr3:12224716:T:C	3.14786e-19	-4.33535e-10	-1.10652
12224835	chr3:12224835:C:T	5.709e-19	-1.37268	0.861485
12224904	chr3:12224904:A:T	5.11364e-19	-1.40817	0.78684
12225005	chr3:12225005:G:A	3.8553e-17	3.70138	-3.92172e-10
12225304	chr3:12225304:A:G	0.00109782	35.3544	-0.672932
12225355	chr3:12225355:G:A	2.99326e-09	21.6722	0.196758
12225551	chr3:12225551:AAT:A	6.05191e-05	32.6788	-0.895468
12225584	chr3:12225584:G:T	3.79423e-17	3.68541	-3.92172e-10
12225932	chr3:12225932:G:A	2.62849e-19	-4.33535e-10	-1.28683
12226004	chr3:12226004:G:A	0.536677	37.7823	3.09121
12226119	chr3:12226119:A:G	3.20669e-19	0.201814	-1.28982
12226148	chr3:12226148:A:G	0.0720465	37.2989	1.56652
12226269	chr3:12226269:C:T	9.07688e-19	-4.33535e-10	-0.0475103
12226527	chr3:12226527:T:C	0.0464828	35.8079	2.61935
12226615	chr3:12226615:C:G	3.15883e-19	-1.10304	-3.92172e-10
12226744	chr3:12226744:A:G	0.0346371	35.4972	2.63583
12227104	chr3:12227104:G:A	0.0304585	35.4884	2.51613
12227147	chr3:12227147:C:T	2.0584e-18	0.771275	-3.92172e-10
12227766	chr3:12227766:C:T	0.00208588	33.8849	1.43839
12228120	chr3:12228120:T:C	1.20409e-19	-2.06751	-3.92172e-10
12228654	chr3:12228654:CA:C	2.0401e-18	-4.33535e-10	0.762342
12228785	chr3:12228785:T:C	3.90218e-19	-4.33535e-10	-0.891706
12228825	chr3:12228825:A:AG	2.71136e-19	-4.33535e-10	-1.25579
12228839	chr3:12228839:G:A	8.42529e-19	-4.33535e-10	-0.122003
12229161	chr3:12229161:A:G	4.53716e-19	-1.4339	0.692956
12229556	chr3:12229556:G:A	3.89936e-19	-4.33535e-10	-0.89243
12229787	chr3:12229787:A:T	1.18522e-17	2.52186	-3.92172e-10
12229881	chr3:12229881:C:T	8.19424e-05	33.211	-1.12459
12230120	chr3:12230120:G:A	2.96319e-19	-4.33535e-10	-1.16697
12230467	chr3:12230467:G:A	2.70105e-19	-4.33535e-10	-1.2596
12230699	chr3:12230699:G:A	0.0160536	38.7408	-1.37675
12231183	chr3:12231183:G:A	3.99277e-11	16.3277	1.22423
12231344	chr3:12231344:C:T	4.34173e-19	-4.33535e-10	-0.784969
12231349	chr3:12231349:AC:A	1.32032e-18	0.327215	-3.92172e-10
12231914	chr3:12231914:T:C	3.5142e-20	-1.90349	-1.39552
12231935	chr3:12231935:A:G	5.03503e-19	-0.636821	-3.92172e-10
12232047	chr3:12232047:A:G	3.01917e-19	-1.38428	0.236016
12232174	chr3:12232174:T:G	1.58481e-19	-0.495448	-1.29733
12233176	chr3:12233176:T:C	9.57107e-19	-1.0818	1.08731
12233269	chr3:12233269:G:A	5.97651e-19	-1.19279	0.727382
12233339	chr3:12233339:G:A	7.88283e-20	-1.25243	-1.23871
12233461	chr3:12233461:T:C	3.14718e-18	2.51085	-1.315
12233472	chr3:12233472:A:G	2.45111e-19	-4.33535e-10	-1.3567
12233494	chr3:12233494:G:A	3.1113e-18	2.49824	-1.31386
12233608	chr3:12233608:G:A	5.41371e-20	-1.76175	-1.10514
12233820	chr3:12233820:C:T	3.34768e-18	2.61935	-1.36174
12233979	chr3:12233979:C:T	2.43864e-19	-4.33535e-10	-1.3618
12234613	chr3:12234613:A:G	7.89139e-19	-4.33535e-10	-0.187468
12234987	chr3:12234987:G:A	2.42406e-19	-4.33535e-10	-1.3678
12234993	chr3:12234993:G:T	3.52613e-18	2.61525	-1.3057
12236091	chr3:12236091:T:TA	1.33859e-09	22.4475	-1.38331
12236112	chr3:12236112:C:T	1.10072e-11	12.9961	3.26733
12236156	chr3:12236156:C:A	3.12185e-18	2.50371	-1.31593
12236157	chr3:12236157:T:C	3.52859e-18	2.62759	-1.31735
12237028	chr3:12237028:A:G	2.8534e-18	2.37107	-1.27321
12237075	chr3:12237075:C:G	6.34913e-19	-4.33535e-10	-0.404924
12237127	chr3:12237127:CT:C	1.07441e-18	-4.33535e-10	0.121117
12237653	chr3:12237653:G:A	2.36655e-19	-1.39181	-3.92172e-10
12237810	chr3:12237810:G:A	2.44442e-19	-4.33535e-10	-1.35944
12238157	chr3:12238157:G:A	5.1281e-20	-1.98294	-0.938151
12238288	chr3:12238288:C:T	1.25447e-18	-4.33535e-10	0.276059
12238417	chr3:12238417:C:T	4.77834e-20	-1.71474	-1.27699
12238506	chr3:12238506:GT:G	3.45747e-18	2.61844	-1.32856
12238577	chr3:12238577:G:GT	4.01315e-12	12.9353	2.31918
12239312	chr3:12239312:G:A	1.39351e-18	-4.33535e-10	0.381171
12239563	chr3:12239563:C:T	5.47744e-12	14.8008	0.764669
12239603	chr3:12239603:C:T	1.40549e-10	19.9196	-1.10916
12239703	chr3:12239703:C:G	1.18144e-18	-4.33535e-10	0.216074
12240044	chr3:12240044:C:T	3.59529e-20	-1.9469	-1.3293
12240164	chr3:12240164:G:T	4.68166e-10	19.9276	0.0860623
12240724	chr3:12240724:C:T	2.33452e-19	-4.33535e-10	-1.40543
12240780	chr3:12240780:A:G	4.70776e-20	-1.6828	-1.32381
12241126	chr3:12241126:G:T	9.8744e-19	-4.33535e-10	0.0367047
12241134	chr3:12241134:C:T	4.99256e-20	-1.94858	-0.999293
12241242	chr3:12241242:G:A	6.01987e-20	-1.85093	-0.909833
12241584	chr3:12241584:G:C	5.55413e-20	-1.9429	-0.898381
12241680	chr3:12241680:T:C	2.41337e-19	-4.33535e-10	-1.37222
12242071	chr3:12242071:C:G	1.98117e-17	3.36861	-0.332992
12242378	chr3:12242378:T:C	1.97246e-08	23.1336	0.620898
12242385	chr3:12242385:C:T	9.72445e-19	-4.33535e-10	0.0214017
12242579	chr3:12242579:T:C	5.67364e-19	-4.33535e-10	-0.51741
12243038	chr3:12243038:C:T	3.73988e-20	-1.95489	-1.28189
12243514	chr3:12243514:T:A	1.70679e-18	-4.33535e-10	0.583959
12243517	chr3:12243517:G:A	2.40741e-19	-4.33535e-10	-1.37469
12243905	chr3:12243905:G:A	1.63478e-17	3.26194	-0.418506
12244128	chr3:12244128:A:G	4.99975e-18	-4.33535e-10	1.65873
12244234	chr3:12244234:G:T	1.23196e-09	22.0569	-1.07572
12244632	chr3:12244632:C:G	2.50119e-19	-4.33535e-10	-1.33648
12245207	chr3:12245207:C:T	2.99799e-18	-4.33535e-10	1.14729
12245220	chr3:12245220:G:A	3.69372e-08	24.116	0.265792
12245421	chr3:12245421:GGT:G	4.49489e-13	13.0988	-0.0335922
12245963	chr3:12245963:C:T	2.38503e-19	-4.33535e-10	-1.38403
12246127	chr3:12246127:T:C	9.74442e-19	-4.33535e-10	0.0234535
12246336	chr3:12246336:G:A	9.00096e-19	-4.33535e-10	-0.0559101
12246580	chr3:12246580:A:G	2.38977e-19	-4.33535e-10	-1.38205
12246589	chr3:12246589:C:T	4.08145e-19	-4.33535e-10	-0.84679
12246673	chr3:12246673:G:T	6.55615e-18	-4.33535e-10	1.92975
12246679	chr3:12246679:C:T	2.42248e-19	-4.33535e-10	-1.36845
12247495	chr3:12247495:T:C	2.51673e-19	-4.33535e-10	-1.33028
12247642	chr3:12247642:C:T	2.13211e-14	11.414	-1.39725
12247950	chr3:12247950:C:T	0.000512016	35.1969	-1.27823
12248301	chr3:12248301:A:G	3.84578e-18	2.78556	-1.38924
12248723	chr3:12248723:C:T	4.04761e-19	-4.33535e-10	-0.855114
12248801	chr3:12248801:T:C	3.9242e-19	-4.33535e-10	-0.88608
12249014	chr3:12249014:T:A	2.01959e-17	3.46135	-0.406528
12249399	chr3:12249399:A:T	4.70914e-18	2.94735	-1.3485
12249543	chr3:12249543:C:A	2.33441e-19	-4.33535e-10	-1.40548
12249918	chr3:12249918:C:T	5.60325e-19	-0.206993	-0.322902
12250003	chr3:12250003:C:A	2.00718e-17	3.45007	-0.40141
12250892	chr3:12250892:C:T	4.77613e-19	-4.33535e-10	-0.68961
12250958	chr3:12250958:A:AC	4.22065e-18	-4.33535e-10	1.48933
12251464	chr3:12251464:G:A	1.41592e-19	-1.90547	-3.92172e-10
12251550	chr3:12251550:C:T	1.07014e-16	4.7223	-3.92172e-10
12251563	chr3:12251563:T:A	1.30422e-18	-4.33535e-10	0.314951
12251846	chr3:12251846:T:C	1.45158e-18	-4.33535e-10	0.421999
12251892	chr3:12251892:C:T	6.04072e-19	-4.33535e-10	-0.454719
12252240	chr3:12252240:G:A	2.87975e-13	11.7906	0.829414
12252460	chr3:12252460:A:G	2.47012e-19	-4.33535e-10	-1.34897
12252467	chr3:12252467:A:G	8.12653e-13	12.9124	0.745037
12252703	chr3:12252703:A:G	3.54686e-18	-4.33535e-10	1.31541
12253108	chr3:12253108:C:T	1.21042e-18	-4.33535e-10	0.240315
12253228	chr3:12253228:G:T	3.86681e-19	-0.523042	-0.377769
12253264	chr3:12253264:G:C	5.59011e-19	-4.33535e-10	-0.532242
12253369	chr3:12253369:G:A	3.96343e-19	-4.33535e-10	-0.876131
12253383	chr3:12253383:C:T	1.16713e-18	-4.33535e-10	0.203894
12254051	chr3:12254051:A:G	1.08765e-18	-4.33535e-10	0.13336
12254288	chr3:12254288:G:A	0.0700022	40.0838	-1.24717
12254847	chr3:12254847:G:A	2.82576e-17	3.64187	-0.251166
12254970	chr3:12254970:G:A	9.67506e-10	21.7066	-0.967068
12255041	chr3:12255041:A:G	4.21735e-13	10.5738	2.42771
12255064	chr3:12255064:G:A	1.086e-18	-4.33535e-10	0.131842
12255066	chr3:12255066:T:C	3.24193e-19	-4.33535e-10	-1.07707
12255252	chr3:12255252:T:G	5.06768e-19	0.0909161	-0.721274
12256001	chr3:12256001:C:T	2.36479e-19	-4.33535e-10	-1.39255
12256287	chr3:12256287:A:G	7.22829e-18	2.65781	-0.630462
12256444	chr3:12256444:C:T	8.59301e-15	10.4006	-1.29255
12256506	chr3:12256506:C:T	2.6978e-19	-1.26081	-3.92172e-10
12256641	chr3:12256641:A:G	4.92955e-19	-4.33535e-10	-0.657994
12256814	chr3:12256814:TG:T	0.000283668	34.5908	-1.2626
12256817	chr3:12256817:T:G	2.41627e-19	-4.33535e-10	-1.37102
12256840	chr3:12256840:C:T	1.07209e-18	-4.33535e-10	0.118956
12257068	chr3:12257068:G:A	5.44024e-18	3.08201	-1.33884
12257111	chr3:12257111:T:C	4.59201e-19	-0.728923	-3.92172e-10
12257257	chr3:12257257:G:A	3.83844e-19	-0.490134	-0.41804
12257309	chr3:12257309:G:A	6.25953e-19	-4.33535e-10	-0.419136
12257443	chr3:12257443:G:A	3.80506e-19	-4.33535e-10	-0.916911
12257644	chr3:12257644:A:G	5.73757e-20	-2.03007	-0.778716
12257846	chr3:12257846:G:T	6.72739e-19	0.866357	-1.21341
12257866	chr3:12257866:A:G	4.98212e-18	2.9995	-1.3443
12257980	chr3:12257980:G:A	3.45288e-19	-4.33535e-10	-1.01403
12258161	chr3:12258161:G:A	5.03309e-18	3.01126	-1.34589
12258169	chr3:12258169:G:A	3.22644e-19	-4.33535e-10	-1.08186
12258223	chr3:12258223:G:A	4.89187e-18	2.97937	-1.34245
12258446	chr3:12258446:G:C	5.04336e-18	3.01132	-1.3439
12258458	chr3:12258458:G:T	0.000874461	35.7839	-1.32998
12258484	chr3:12258484:G:A	4.39346e-18	2.87336	-1.3439
12258559	chr3:12258559:G:A	5.82821e-18	3.15596	-1.3439
12258862	chr3:12258862:A:C	4.29227e-19	-4.33535e-10	-0.796427
12259013	chr3:12259013:T:A	1.08576e-18	-4.33535e-10	0.131625
12259336	chr3:12259336:T:C	2.73657e-19	-4.33535e-10	-1.24654
12259364	chr3:12259364:T:A	1.07664e-18	-4.33535e-10	0.123192
12259402	chr3:12259402:G:A	9.90019e-19	-4.33535e-10	0.0393128
12259467	chr3:12259467:A:C	5.93353e-20	-2.02458	-0.750626
12259564	chr3:12259564:C:T	4.71741e-18	2.94775	-1.34715
12259617	chr3:12259617:A:G	4.58896e-18	2.93132	-1.35832
12259802	chr3:12259802:A:T	5.96063e-19	-4.33535e-10	-0.468065
12259861	chr3:12259861:G:T	4.07745e-18	2.81239	-1.35757
12259973	chr3:12259973:C:T	5.49903e-16	5.93884	0.420248
12260072	chr3:12260072:T:C	1.77311e-17	2.92466	-3.92172e-10
12260394	chr3:12260394:A:C	0.141083	39.9332	-0.395759
12260416	chr3:12260416:C:T	3.38774e-19	-1.03308	-3.92172e-10
12260531	chr3:12260531:T:G	7.37317e-19	1.14952	-1.40491
12260534	chr3:12260534:T:C	1.03526e-16	6.07398	-1.38482
12260709	chr3:12260709:C:T	2.00056e-18	1.92368	-1.18091
12260743	chr3:12260743:G:A	6.00836e-17	5.45891	-1.31382
12260763	chr3:12260763:C:T	8.36316e-18	3.14692	-0.973737
12260803	chr3:12260803:C:T	2.6931e-19	-4.33535e-10	-1.26255
12260963	chr3:12260963:C:T	4.59909e-17	4.98658	-1.10879
12261157	chr3:12261157:A:G	5.76708e-19	-4.33535e-10	-0.501075
12261402	chr3:12261402:ATAGT:A	2.68603e-19	-4.33535e-10	-1.26518
12261487	chr3:12261487:C:T	9.95332e-19	-4.33535e-10	0.0446649
12261543	chr3:12261543:C:T	4.93161e-19	-4.33535e-10	-0.657575
12261918	chr3:12261918:A:G	7.41324e-17	5.7061	-1.35091
12261986	chr3:12261986:T:C	4.21911e-18	-4.33535e-10	1.48897
12262172	chr3:12262172:G:A	5.74429e-17	5.45153	-1.35139
12262211	chr3:12262211:C:G	4.9621e-17	5.30594	-1.35218
12262272	chr3:12262272:C:T	3.8948e-19	-4.33535e-10	-0.893599
12262559	chr3:12262559:G:A	1.39309e-18	-4.33535e-10	0.380867
12263004	chr3:12263004:G:A	2.88079e-17	4.22891	-0.818923
12263115	chr3:12263115:A:G	3.08927e-17	4.2946	-0.814738
12263383	chr3:12263383:AAC:A	2.34181e-19	-4.33535e-10	-1.40232
12263560	chr3:12263560:G:A	9.65587e-18	3.6881	-1.37119
12263631	chr3:12263631:A:T	1.13654e-19	-2.12525	-3.92172e-10
12263960	chr3:12263960:A:G	5.66362e-18	3.07164	-1.28823
12263964	chr3:12263964:A:G	5.67129e-19	-4.33535e-10	-0.517825
12264088	chr3:12264088:T:C	4.25026e-18	2.84566	-1.34934
12264966	chr3:12264966:A:G	5.80114e-18	1.8074	-3.92172e-10
12265279	chr3:12265279:G:A	1.9793e-19	-0.181798	-1.3887
12265600	chr3:12265600:A:G	1.00028e-18	-4.33535e-10	0.0496285
12266833	chr3:12266833:G:A	1.04125e-19	-2.21282	-3.92172e-10
12268910	chr3:12268910:G:T	2.00692e-19	-0.378616	-1.17802
12269266	chr3:12269266:A:G	6.06009e-18	-4.33535e-10	1.85107
12269274	chr3:12269274:G:C	1.85203e-19	-1.66055	0.0235854
12270718	chr3:12270718:C:T	4.75324e-19	-0.694415	-3.92172e-10
12271769	chr3:12271769:G:A	3.5715e-19	-4.33535e-10	-0.980254
12271791	chr3:12271791:G:A	6.02263e-19	-4.33535e-10	-0.457717
12272118	chr3:12272118:G:T	1.04898e-18	-4.33535e-10	0.0971624
12272347	chr3:12272347:T:C	7.76588e-14	11.0365	0.272966
12272462	chr3:12272462:T:C	6.907e-19	-4.33535e-10	-0.320706
12272490	chr3:12272490:T:C	7.887e-19	-4.33535e-10	-0.188025
12272520	chr3:12272520:C:A	5.83305e-20	-1.71982	-1.07246
12272798	chr3:12272798:G:A	2.33208e-19	-4.33535e-10	-1.40648
12273013	chr3:12273013:C:G	1.89154e-16	1.18539	4.10651
12273347	chr3:12273347:G:A	1.76345e-19	-1.52791	-0.158062
12273573	chr3:12273573:G:A	2.50157e-19	-4.33535e-10	-1.33632
12273798	chr3:12273798:G:A	6.3044e-20	-1.55765	-1.15693
12274264	chr3:12274264:A:G	1.00967e-18	0.0589722	-3.92172e-10
12274329	chr3:12274329:A:G	2.35518e-19	-4.33535e-10	-1.39663
12274552	chr3:12274552:G:A	3.16929e-19	-4.33535e-10	-1.09973
12274827	chr3:12274827:G:A	8.42788e-20	-1.05816	-1.36612
12274853	chr3:12274853:C:T	1.06778e-19	-2.18766	-3.92172e-10
12275042	chr3:12275042:A:T	5.7088e-18	-4.33535e-10	1.79135
12275043	chr3:12275043:T:A	5.88617e-18	-4.33535e-10	1.82195
12275114	chr3:12275114:A:G	4.89942e-18	-4.33535e-10	1.63846
12275271	chr3:12275271:T:C	6.07807e-18	-4.33535e-10	1.85403
12275733	chr3:12275733:G:C	5.42155e-18	0.854825	0.8849
12275811	chr3:12275811:C:A	5.43266e-18	0.673911	1.06786
12275942	chr3:12275942:G:A	2.70167e-19	-4.33535e-10	-1.25937
12276164	chr3:12276164:GAA:G	5.46087e-18	-4.33535e-10	1.74695
12276240	chr3:12276240:GAAGGGAGGAAGGA:G	1.17036e-09	20.9299	-3.92172e-10
12276352	chr3:12276352:T:C	4.63369e-19	-4.33535e-10	-0.719888
12276685	chr3:12276685:A:G	2.3322e-19	-4.33535e-10	-1.40643
12277559	chr3:12277559:A:G	5.5276e-17	5.46719	-1.40551
12277767	chr3:12277767:G:A	1.17642e-19	-0.804438	-1.28633
12278217	chr3:12278217:A:G	1.77815e-19	-0.907622	-0.770044
12278240	chr3:12278240:A:T	1.76427e-19	-0.900119	-0.785382
12278330	chr3:12278330:A:T	1.56494e-19	-1.80539	-3.92172e-10
12278715	chr3:12278715:C:T	8.5027e-19	-4.33535e-10	-0.112858
12279832	chr3:12279832:C:T	1.60313e-19	-1.78128	-3.92172e-10
12280292	chr3:12280292:T:C	6.91111e-18	-4.33535e-10	1.98247
12280669	chr3:12280669:G:C	1.35348e-16	5.57737	-0.620176
12281910	chr3:12281910:C:T	1.35532e-19	-1.9492	-3.92172e-10
12281914	chr3:12281914:G:A	8.26469e-14	12.6083	-1.23662
12282731	chr3:12282731:C:T	3.42501e-19	0.292528	-1.31466
12283124	chr3:12283124:G:A	2.59243e-19	-4.33535e-10	-1.30065
12283369	chr3:12283369:A:T	2.52169e-19	-4.33535e-10	-1.32831
12283962	chr3:12283962:A:G	3.98828e-20	-2.11045	-1.06202
12284939	chr3:12284939:C:A	3.40937e-19	-1.02671	-3.92172e-10
12285326	chr3:12285326:A:T	4.03527e-19	-4.33535e-10	-0.858168
12285902	chr3:12285902:ACT:A	3.72301e-19	-4.33535e-10	-0.93871
12286025	chr3:12286025:G:T	2.6228e-19	-4.33535e-10	-1.289
12286130	chr3:12286130:A:G	2.61689e-19	-4.33535e-10	-1.29126
12286252	chr3:12286252:T:C	6.54771e-19	1.02413	-1.39826
12286639	chr3:12286639:A:G	3.85521e-20	-2.09981	-1.10659
12287696	chr3:12287696:G:C	1.55478e-19	-0.483433	-1.32848
12287953	chr3:12287953:C:T	2.00479e-19	-0.151625	-1.40608
12287984	chr3:12287984:G:A	2.41048e-19	-4.33535e-10	-1.37342
12288063	chr3:12288063:G:C	1.82297e-16	3.78541	1.46957
12288217	chr3:12288217:A:C	9.47739e-19	-0.00433206	-3.92172e-10
12288259	chr3:12288259:C:T	2.82552e-19	-4.33535e-10	-1.21455
12288381	chr3:12288381:G:C	1.14841e-18	-4.33535e-10	0.187726
12288644	chr3:12288644:T:G	3.8591e-19	-4.33535e-10	-0.902807
12288912	chr3:12288912:G:A	1.0412e-19	-2.21287	-3.92172e-10
12289691	chr3:12289691:T:C	2.96636e-19	-4.33535e-10	-1.1659
12290037	chr3:12290037:T:C	3.11011e-19	-4.33535e-10	-1.11858
12290265	chr3:12290265:C:T	1.18263e-18	-4.33535e-10	0.217084
12290337	chr3:12290337:C:T	0.000987028	34.9117	-0.336653
12291028	chr3:12291028:G:T	4.41599e-18	-4.33535e-10	1.53458
12291327	chr3:12291327:T:C	7.62098e-19	-4.33535e-10	-0.222337
12292150	chr3:12292150:A:AT	2.34354e-19	-4.33535e-10	-1.40158
12292833	chr3:12292833:T:C	8.84218e-15	10.2668	-1.1302
12292853	chr3:12292853:T:C	7.70845e-15	10.3309	-1.33146
12292917	chr3:12292917:T:C	1.98211e-13	13.4039	-1.15746
12293056	chr3:12293056:C:T	1.20562e-08	22.7933	0.468913
12293082	chr3:12293082:T:C	2.45414e-19	-4.33535e-10	-1.35546
12293492	chr3:12293492:G:A	1.31549e-09	21.0451	0.00168865
12293582	chr3:12293582:G:A	1.84166e-09	21.4131	-0.0298641
12293699	chr3:12293699:T:C	7.46396e-19	1.16198	-1.40514
12293713	chr3:12293713:A:G	1.87227e-09	21.4327	-0.0329106
12293974	chr3:12293974:G:T	2.56952e-19	-4.33535e-10	-1.30952
12294833	chr3:12294833:C:A	1.15867e-17	3.33419	-0.834991
12294900	chr3:12294900:A:G	1.18387e-14	10.5668	-1.1383
12295058	chr3:12295058:G:A	2.59591e-19	-4.33535e-10	-1.2993
12295266	chr3:12295266:G:A	2.5937e-19	-4.33535e-10	-1.30016
12295637	chr3:12295637:C:T	1.04803e-17	3.25666	-0.85782
12295664	chr3:12295664:C:G	1.34216e-14	10.6543	-1.1003
12295862	chr3:12295862:C:T	2.39451e-19	-4.33535e-10	-1.38006
12296177	chr3:12296177:G:A	3.23606e-19	-4.33535e-10	-1.07888
12296376	chr3:12296376:T:C	7.55514e-18	3.23556	-1.16399
12296616	chr3:12296616:A:G	1.64381e-14	10.812	-1.05532
12296714	chr3:12296714:T:G	1.39377e-14	10.6755	-1.08382
12296942	chr3:12296942:C:A	1.561e-14	10.7081	-1.00309
12296951	chr3:12296951:C:A	0.00281023	36.9735	-1.3521
12297205	chr3:12297205:G:A	3.0986e-19	-4.33535e-10	-1.12229
12297350	chr3:12297350:A:G	1.00583e-14	10.3836	-1.11806
12297398	chr3:12297398:T:C	1.67747e-18	-4.33535e-10	0.566633
12297759	chr3:12297759:A:G	2.85079e-19	-4.33535e-10	-1.20565
12297939	chr3:12297939:A:G	1.01304e-18	0.062299	-3.92172e-10
12298768	chr3:12298768:C:A	3.01938e-14	11.6798	-1.31511
12298878	chr3:12298878:C:T	1.55398e-18	-4.33535e-10	0.490161
12299033	chr3:12299033:G:A	2.72651e-14	11.3794	-1.1167
12299426	chr3:12299426:T:C	3.42453e-20	-1.96311	-1.36175
12299907	chr3:12299907:C:T	1.07897e-14	10.4867	-1.15103
12300202	chr3:12300202:CAG:C	1.29146e-19	-1.99747	-3.92172e-10
12300331	chr3:12300331:A:G	9.47857e-15	10.332	-1.1259
12300497	chr3:12300497:G:A	2.05583e-14	11.0915	-1.11111
12300538	chr3:12300538:C:T	3.03183e-19	-4.33535e-10	-1.14407
12300802	chr3:12300802:C:T	2.59591e-19	-4.33535e-10	-1.2993
12301090	chr3:12301090:T:G	5.65861e-19	-4.33535e-10	-0.520063
12302092	chr3:12302092:G:A	9.94092e-15	10.4533	-1.1995
12302727	chr3:12302727:C:T	3.33461e-19	-4.33535e-10	-1.04889
12302942	chr3:12302942:A:G	0.000841168	35.8176	-1.40244
12303137	chr3:12303137:A:G	7.14579e-15	10.164	-1.24039
12303231	chr3:12303231:C:G	1.32184e-16	6.01646	-1.08292
12303297	chr3:12303297:A:G	7.33489e-19	-4.33535e-10	-0.260599
12303358	chr3:12303358:G:A	6.69396e-20	-2.22462	-0.430002
12304581	chr3:12304581:T:A	2.33207e-19	-4.33535e-10	-1.40649
12305199	chr3:12305199:A:G	6.93459e-15	9.52489	-0.631267
12305350	chr3:12305350:G:A	7.31153e-15	9.28602	-0.339472
12305412	chr3:12305412:C:T	1.39894e-19	-2.17571	0.258181
12305463	chr3:12305463:G:A	2.92591e-14	10.0003	0.333014
12306162	chr3:12306162:A:G	2.44865e-19	-4.33535e-10	-1.35771
12306208	chr3:12306208:A:G	7.37566e-19	-4.33535e-10	-0.255055
12306238	chr3:12306238:T:C	3.09484e-15	8.85757	-0.770741
12306316	chr3:12306316:G:A	4.00441e-15	8.98513	-0.640632
12307010	chr3:12307010:A:C	2.46475e-19	-4.33535e-10	-1.35115
12307030	chr3:12307030:A:G	2.15664e-18	1.45093	-0.633032
12307082	chr3:12307082:T:A	2.66341e-15	8.61159	-0.674889
12307296	chr3:12307296:A:G	3.79151e-19	-4.33535e-10	-0.920477
12307336	chr3:12307336:G:A	3.70452e-15	9.03328	-0.766625
12307505	chr3:12307505:TAG:T	4.05792e-15	9.11369	-0.755918
12307692	chr3:12307692:A:G	6.02243e-19	-4.33535e-10	-0.45775
12307991	chr3:12307991:G:A	5.49132e-15	9.37952	-0.719252
12308425	chr3:12308425:T:C	2.52332e-15	8.79715	-0.914479
12308703	chr3:12308703:A:G	1.6461e-19	-2.20988	0.455046
12308982	chr3:12308982:A:G	2.44907e-19	-4.33535e-10	-1.35753
12309181	chr3:12309181:A:G	2.75869e-19	-4.33535e-10	-1.23848
12309241	chr3:12309241:C:A	2.80875e-14	9.95062	0.341798
12309282	chr3:12309282:A:G	2.62083e-14	9.86416	0.359015
12309523	chr3:12309523:A:G	2.53285e-19	-4.33535e-10	-1.3239
12309696	chr3:12309696:T:C	2.50974e-14	9.8353	0.344557
12309724	chr3:12309724:A:G	4.86409e-20	-2.13366	-0.840292
12309807	chr3:12309807:A:C	2.95902e-18	1.62008	-0.48588
12309899	chr3:12309899:T:A	7.84624e-17	-4.33535e-10	4.41196
12310022	chr3:12310022:T:G	1.30738e-16	5.81349	-0.890946
12310041	chr3:12310041:G:A	2.44688e-19	-4.33535e-10	-1.35843
12310056	chr3:12310056:C:T	3.31641e-18	1.55636	-0.308137
12310075	chr3:12310075:A:G	3.30413e-14	10.0097	0.44511
12310247	chr3:12310247:A:G	2.37745e-14	9.72422	0.401496
12310875	chr3:12310875:T:C	4.31485e-14	10.3447	0.377059
12311024	chr3:12311024:A:G	2.56896e-19	-4.33535e-10	-1.30974
12311189	chr3:12311189:G:C	3.6484e-14	10.1151	0.438851
12311346	chr3:12311346:C:T	3.48058e-18	1.64942	-0.352877
12311472	chr3:12311472:C:G	3.72366e-14	10.1051	0.469296
12311776	chr3:12311776:A:G	2.05955e-18	-4.33535e-10	0.771833
12311827	chr3:12311827:T:C	3.71359e-14	10.0812	0.490442
12312743	chr3:12312743:TTAAG:T	4.35395e-14	10.2149	0.515885
12312835	chr3:12312835:A:G	2.48251e-19	-4.33535e-10	-1.34397
12312912	chr3:12312912:T:G	2.50318e-18	1.44792	-0.481018
12313474	chr3:12313474:G:A	2.43311e-19	-4.33535e-10	-1.36407
12314145	chr3:12314145:C:T	3.26614e-19	-4.33535e-10	-1.06963
12314649	chr3:12314649:C:G	2.85003e-19	-4.33535e-10	-1.20591
12314659	chr3:12314659:G:A	2.95357e-14	9.85313	0.489571
12315126	chr3:12315126:A:T	3.18395e-14	9.8913	0.52651
12315475	chr3:12315475:T:C	5.17924e-19	0.788612	-1.3972
12315686	chr3:12315686:A:G	4.03874e-19	-4.33535e-10	-0.857308
12316015	chr3:12316015:T:C	2.51345e-19	-4.33535e-10	-1.33159
12316178	chr3:12316178:G:A	2.48272e-19	-4.33535e-10	-1.34389
12316333	chr3:12316333:A:G	2.71405e-19	-4.33535e-10	-1.2548
12316415	chr3:12316415:G:T	6.78241e-19	-0.338909	-3.92172e-10
12316458	chr3:12316458:A:G	2.48287e-19	-4.33535e-10	-1.34383
12316993	chr3:12316993:G:A	2.696e-14	10.3552	-0.103792
12317557	chr3:12317557:A:G	2.49582e-19	-4.33535e-10	-1.33862
12318178	chr3:12318178:T:G	6.05235e-19	-0.452794	-3.92172e-10
12318715	chr3:12318715:T:C	2.66498e-14	10.4723	-0.232413
12318995	chr3:12318995:C:T	1.16519e-19	-2.10036	-3.92172e-10
12319047	chr3:12319047:A:G	6.3764e-19	-0.400637	-3.92172e-10
12319385	chr3:12319385:TG:T	4.25857e-16	5.7476	0.355846
12319796	chr3:12319796:T:C	2.12998e-14	9.72716	0.288636
12319886	chr3:12319886:T:C	2.03345e-14	9.70497	0.264449
12320372	chr3:12320372:T:G	3.10268e-19	-4.33535e-10	-1.12098
12320417	chr3:12320417:T:TA	2.48251e-19	-4.33535e-10	-1.34397
12320430	chr3:12320430:T:C	1.77367e-14	10.3665	-0.533803
12321792	chr3:12321792:A:G	8.3643e-19	-4.33535e-10	-0.129269
12321859	chr3:12321859:A:G	8.32943e-19	-4.33535e-10	-0.133447
12322914	chr3:12322914:A:G	1.3216e-14	9.19106	0.347468
12323060	chr3:12323060:C:T	2.51227e-19	-4.33535e-10	-1.33205
12323204	chr3:12323204:A:G	2.53246e-14	9.70858	0.480293
12323321	chr3:12323321:T:A	6.80343e-19	-4.33535e-10	-0.335815
12323809	chr3:12323809:G:T	3.87978e-16	5.63559	0.3747
12324087	chr3:12324087:T:A	2.18997e-17	-4.33535e-10	3.13582
12324140	chr3:12324140:G:A	3.25155e-19	-4.33535e-10	-1.07411
12324209	chr3:12324209:G:A	3.14962e-19	-4.33535e-10	-1.10596
12324661	chr3:12324661:ATCTTT:A	2.38882e-19	-4.33535e-10	-1.38244
12324705	chr3:12324705:G:A	6.54092e-19	-0.375163	-3.92172e-10
12324978	chr3:12324978:TAAATGCCACCAATAAAGAGGCTTTGTGAGCGAGCG:T	1.31668e-19	-1.97813	-3.92172e-10
12325564	chr3:12325564:G:A	1.4751e-14	10.0747	-0.426306
12326206	chr3:12326206:C:T	1.44317e-18	-4.33535e-10	0.416186
12327480	chr3:12327480:C:G	2.91321e-19	-4.33535e-10	-1.18399
12327543	chr3:12327543:G:A	1.25972e-18	-4.33535e-10	0.280231
12327902	chr3:12327902:C:T	4.77337e-16	5.85533	0.362233
12328300	chr3:12328300:C:T	2.42381e-19	-4.33535e-10	-1.3679
12328584	chr3:12328584:A:G	2.59239e-14	10.0529	0.159363
12329238	chr3:12329238:A:G	0.000246423	34.5683	-1.38087
12329399	chr3:12329399:A:G	1.8783e-18	0.67971	-3.92172e-10
12329583	chr3:12329583:G:C	1.98638e-14	10.3656	-0.419638
12329878	chr3:12329878:G:A	1.02853e-19	-2.22511	-3.92172e-10
12330129	chr3:12330129:A:G	2.00638e-14	9.68237	0.273645
12330575	chr3:12330575:A:G	1.98078e-14	9.69897	0.244204
12330706	chr3:12330706:T:A	8.86667e-19	1.32433	-1.39527
12331383	chr3:12331383:G:A	1.97018e-14	9.6722	0.265606
12331517	chr3:12331517:AGAGTTTAAACAGGG:A	3.02823e-19	-4.33535e-10	-1.14526
12331595	chr3:12331595:G:A	1.12071e-19	-2.13928	-3.92172e-10
12331825	chr3:12331825:T:G	4.35949e-19	0.614418	-1.3953
12331987	chr3:12331987:G:A	2.85956e-19	-1.20257	-3.92172e-10
12332279	chr3:12332279:T:A	2.10421e-14	9.80842	0.195208
12332406	chr3:12332406:A:G	1.64209e-18	0.545311	-3.92172e-10
12332684	chr3:12332684:A:G	2.43702e-19	-4.33535e-10	-1.36247
12332833	chr3:12332833:C:G	1.12383e-19	-2.13649	-3.92172e-10
12332977	chr3:12332977:G:T	2.46665e-19	-4.33535e-10	-1.35038
12333602	chr3:12333602:G:A	1.63556e-17	2.84392	-3.92172e-10
12333892	chr3:12333892:T:C	1.36153e-14	10.0859	-0.517606
12334068	chr3:12334068:T:G	1.71941e-18	-4.33535e-10	0.591322
12334245	chr3:12334245:C:T	7.20661e-15	8.73146	0.200641
12334457	chr3:12334457:C:T	2.70114e-16	5.4169	0.231285
12334679	chr3:12334679:G:C	3.42022e-19	-4.33535e-10	-1.02354
12334915	chr3:12334915:A:G	3.07844e-15	9.46924	-1.38771
12334928	chr3:12334928:A:G	1.13804e-19	-2.12394	-3.92172e-10
12335122	chr3:12335122:A:G	4.47675e-19	-4.33535e-10	-0.754344
12335178	chr3:12335178:G:C	9.3801e-19	-0.0146504	-3.92172e-10
12335246	chr3:12335246:G:C	1.21885e-14	9.31741	0.140184
12335280	chr3:12335280:G:A	8.62182e-19	-4.33535e-10	-0.0989446
12335795	chr3:12335795:C:G	1.19915e-14	9.30463	0.136671
12336294	chr3:12336294:G:C	2.3458e-19	-4.33535e-10	-1.40062
12337400	chr3:12337400:T:C	2.63689e-19	-4.33535e-10	-1.28364
12337424	chr3:12337424:A:G	1.29904e-14	9.36143	0.159887
12337656	chr3:12337656:T:C	2.57834e-18	1.38804	-0.391554
12338175	chr3:12338175:T:C	1.71312e-18	-4.33535e-10	0.58766
12338409	chr3:12338409:G:T	1.91161e-14	10.2209	-0.313244
12338640	chr3:12338640:T:C	9.91589e-19	-4.33535e-10	0.0408972
12338839	chr3:12338839:A:G	1.2461e-19	-2.1961	0.162879
12338854	chr3:12338854:T:C	2.43061e-19	-4.33535e-10	-1.3651
12338899	chr3:12338899:G:A	3.91759e-19	-4.33535e-10	-0.887763
12339666	chr3:12339666:T:C	1.06055e-14	9.22341	0.0950666
12339829	chr3:12339829:C:A	3.69926e-19	-4.33535e-10	-0.94511
12339911	chr3:12339911:G:A	1.4216e-14	9.95483	-0.343364
12340710	chr3:12340710:G:A	3.11004e-19	-4.33535e-10	-1.11861
12341540	chr3:12341540:G:T	4.09009e-17	-2.19272	5.95321
12341766	chr3:12341766:G:A	1.48353e-16	4.63115	0.417787
12342165	chr3:12342165:A:G	1.95196e-18	-2.10926	2.82744
12342215	chr3:12342215:G:A	2.07211e-16	4.99673	0.386351
12342271	chr3:12342271:G:GAC	3.54315e-19	-4.33535e-10	-0.988225
12342767	chr3:12342767:C:T	1.97317e-19	-0.197807	-1.37579
12342792	chr3:12342792:G:T	3.87048e-19	-4.33535e-10	-0.899863
12342899	chr3:12342899:A:G	4.06362e-19	-4.33535e-10	-0.851168
12343371	chr3:12343371:C:G	6.88073e-19	-4.33535e-10	-0.324517
12343970	chr3:12343970:C:T	3.15301e-17	4.79742	-1.29713
12344329	chr3:12344329:A:G	1.54701e-16	4.70039	0.390444
12344838	chr3:12344838:C:T	1.40564e-16	4.50581	0.4892
12344982	chr3:12344982:C:T	4.57338e-19	0.533008	-1.266
12346009	chr3:12346009:C:T	2.06468e-18	-4.33535e-10	0.774321
12346495	chr3:12346495:G:A	1.25796e-18	-4.33535e-10	0.278834
12346577	chr3:12346577:G:T	1.50737e-18	-4.33535e-10	0.459713
12346910	chr3:12346910:G:A	2.18033e-16	4.90542	0.528567
12347064	chr3:12347064:A:C	3.25472e-07	27.7238	-1.1659
12347339	chr3:12347339:A:C	4.51463e-18	-4.33535e-10	1.55667
12347406	chr3:12347406:C:T	2.28015e-18	-4.33535e-10	0.873586
12347409	chr3:12347409:CTTG:C	1.66901e-16	4.63055	0.536192
12347814	chr3:12347814:A:G	2.43602e-16	5.06011	0.484768
12347930	chr3:12347930:A:G	4.38448e-19	-4.33535e-10	-0.77517
12348240	chr3:12348240:A:G	2.38793e-19	-4.33535e-10	-1.38281
12348636	chr3:12348636:A:G	1.82781e-19	-0.244603	-1.40552
12348985	chr3:12348985:T:C	2.11566e-16	4.88471	0.519175
12349705	chr3:12349705:T:A	1.16934e-17	2.50836	-3.92172e-10
12349708	chr3:12349708:C:T	2.10736e-16	5.03058	0.36937
12350084	chr3:12350084:G:A	2.62608e-16	5.10695	0.513051
12350310	chr3:12350310:T:G	4.27081e-19	-4.33535e-10	-0.801437
12350314	chr3:12350314:G:A	2.61586e-16	5.19765	0.418461
12350773	chr3:12350773:C:T	3.38695e-16	5.49516	0.379283
12350797	chr3:12350797:A:G	2.48813e-06	29.8519	-1.25999
12351150	chr3:12351150:G:A	2.45283e-19	-4.33535e-10	-1.356
12351311	chr3:12351311:A:G	2.63721e-19	-4.33535e-10	-1.28352
12352183	chr3:12352183:A:G	2.77359e-16	5.12574	0.548916
12353102	chr3:12353102:G:A	3.09447e-18	-2.23038	3.40934
12353341	chr3:12353341:C:T	9.14851e-17	4.65615	-0.0906265
12353506	chr3:12353506:T:A	1.62553e-18	0.53518	-3.92172e-10
12353549	chr3:12353549:A:G	5.99724e-18	-4.33535e-10	1.84064
12354372	chr3:12354372:A:G	3.37811e-19	-4.33535e-10	-1.03592
12354459	chr3:12354459:G:A	9.46286e-18	2.11455	0.182171
12354473	chr3:12354473:CA:C	1.545e-05	31.7692	-1.35119
12354669	chr3:12354669:C:G	2.5499e-19	-4.33535e-10	-1.31719
12355089	chr3:12355089:G:A	5.04409e-17	3.64673	0.323416
12355233	chr3:12355233:T:C	8.1129e-19	-0.159786	-3.92172e-10
12355280	chr3:12355280:C:T	1.68056e-19	-0.353855	-1.38026
12355346	chr3:12355346:A:G	2.46522e-16	5.04371	0.513082
12355414	chr3:12355414:G:A	1.24683e-16	5.12643	-0.251315
12355456	chr3:12355456:G:A	1.16103e-16	4.80967	-0.00585255
12355893	chr3:12355893:A:G	6.13302e-07	28.4526	-1.26112
12355946	chr3:12355946:G:A	4.62033e-19	-4.33535e-10	-0.722776
12356116	chr3:12356116:G:A	1.05904e-19	-2.19587	-3.92172e-10
12356377	chr3:12356377:C:T	1.54462e-18	-4.33535e-10	0.484122
12356908	chr3:12356908:C:T	5.32192e-19	-4.33535e-10	-0.581406
12357137	chr3:12357137:C:T	1.49624e-18	-2.17447	2.62677
12357908	chr3:12357908:C:T	2.86917e-20	-2.2168	-1.285
12358043	chr3:12358043:A:G	6.32438e-18	-2.23045	4.12421
12358967	chr3:12358967:C:G	4.46371e-19	-4.33535e-10	-0.757261
12359464	chr3:12359464:A:G	3.61506e-18	-2.22566	3.56011
12359862	chr3:12359862:C:T	3.06749e-18	-2.22656	3.39676
12360461	chr3:12360461:C:G	3.56898e-18	-4.33535e-10	1.32162
12360508	chr3:12360508:A:G	5.89478e-19	-2.22689	1.74772
12361041	chr3:12361041:A:G	2.84388e-19	-4.33535e-10	-1.20807
12361083	chr3:12361083:T:C	1.34997e-18	-4.33535e-10	0.349424
12361102	chr3:12361102:A:G	2.7697e-11	18.4721	-1.28588
12361620	chr3:12361620:G:T	8.21583e-11	19.3453	-1.07182
12361796	chr3:12361796:T:G	2.39736e-19	-4.33535e-10	-1.37887
12362232	chr3:12362232:G:A	5.78021e-19	-4.33535e-10	-0.498801
12362332	chr3:12362332:G:A	4.12701e-11	18.553	-0.967975
12362363	chr3:12362363:C:T	2.45364e-19	-4.33535e-10	-1.35567
12362894	chr3:12362894:G:A	3.21866e-19	-4.33535e-10	-1.08427
12362918	chr3:12362918:T:G	8.4481e-19	-4.33535e-10	-0.1193
12362927	chr3:12362927:A:T	8.50206e-19	-4.33535e-10	-0.112933
12362949	chr3:12362949:T:A	4.28728e-19	-4.33535e-10	-0.797588
12362991	chr3:12362991:T:C	1.51981e-11	17.8703	-1.28432
12362997	chr3:12362997:G:A	2.50961e-19	-4.33535e-10	-1.33311
12363497	chr3:12363497:G:GT	2.2986e-11	18.365	-1.36522
12363536	chr3:12363536:T:C	6.06937e-19	-4.33535e-10	-0.449986
12363981	chr3:12363981:G:A	1.43868e-19	-1.88952	-3.92172e-10
12364030	chr3:12364030:TA:T	6.9428e-12	17.1472	-1.34463
12364225	chr3:12364225:C:T	3.33398e-19	-4.33535e-10	-1.04907
12364507	chr3:12364507:A:G	1.63573e-19	-1.76115	-3.92172e-10
12364779	chr3:12364779:C:T	4.68701e-19	-4.33535e-10	-0.708446
12364940	chr3:12364940:C:T	5.74116e-19	-4.33535e-10	-0.50558
12365162	chr3:12365162:C:G	2.3321e-19	-4.33535e-10	-1.40647
12365500	chr3:12365500:A:G	2.56962e-19	-4.33535e-10	-1.30948
12365510	chr3:12365510:A:T	3.3273e-19	-4.33535e-10	-1.05108
12365867	chr3:12365867:A:G	9.35424e-19	-2.21899	2.20158
12366561	chr3:12366561:T:C	1.58424e-18	0.509447	-3.92172e-10
12366590	chr3:12366590:T:A	2.45874e-19	-4.33535e-10	-1.35359
12366779	chr3:12366779:A:G	5.21219e-11	19.0242	-1.20572
12366836	chr3:12366836:G:C	9.07541e-19	-0.0476727	-3.92172e-10
12367020	chr3:12367020:G:A	6.05354e-19	-4.33535e-10	-0.452598
12367167	chr3:12367167:T:C	2.33746e-19	-4.33535e-10	-1.40418
12367322	chr3:12367322:C:T	3.65332e-19	-4.33535e-10	-0.957604
12367451	chr3:12367451:G:T	3.03249e-19	-4.33535e-10	-1.14386
12368017	chr3:12368017:G:A	3.87434e-19	-4.33535e-10	-0.898867
12368029	chr3:12368029:A:G	1.22321e-18	0.25082	-3.92172e-10
12368189	chr3:12368189:TG:T	2.4886e-19	-4.33535e-10	-1.34152
12368190	chr3:12368190:G:T	2.4335e-19	-4.33535e-10	-1.36391
12368439	chr3:12368439:C:T	1.3553e-19	-1.94922	-3.92172e-10
12368473	chr3:12368473:C:T	3.90485e-19	-1.88585	0.994831
12368829	chr3:12368829:G:A	8.38276e-19	-0.127064	-3.92172e-10
12368850	chr3:12368850:C:T	6.02834e-20	-1.54749	-1.21187
12368944	chr3:12368944:A:G	5.96363e-19	-4.33535e-10	-0.467562
12369312	chr3:12369312:T:C	2.96189e-19	-4.33535e-10	-1.16741
12369449	chr3:12369449:G:A	2.37012e-19	-1.50986	0.119565
12369590	chr3:12369590:A:C	2.90579e-19	-1.18654	-3.92172e-10
12370086	chr3:12370086:G:A	5.1793e-19	-4.33535e-10	-0.608571
12370228	chr3:12370228:T:G	2.44324e-19	-4.33535e-10	-1.35992
12370393	chr3:12370393:C:T	6.00205e-20	-1.55938	-1.20435
12370616	chr3:12370616:G:A	1.43742e-11	17.5403	-1.01002
12371139	chr3:12371139:T:C	3.33112e-19	-4.33535e-10	-1.04993
12371477	chr3:12371477:A:T	2.34914e-19	-4.33535e-10	-1.39919
12371738	chr3:12371738:C:T	3.00133e-19	-4.33535e-10	-1.15419
12371840	chr3:12371840:T:G	3.62561e-18	1.95099	-0.613625
12371982	chr3:12371982:G:A	3.41324e-19	-4.33535e-10	-1.02558
12372227	chr3:12372227:A:G	5.31288e-18	-4.33535e-10	1.71948
12372521	chr3:12372521:C:T	1.97867e-18	-4.33535e-10	0.731768
12372693	chr3:12372693:G:A	2.42653e-19	-4.33535e-10	-1.36678
12372791	chr3:12372791:C:T	4.37798e-19	-4.33535e-10	-0.776655
12372795	chr3:12372795:A:G	5.79638e-19	-4.33535e-10	-0.496008
12372921	chr3:12372921:T:C	4.70742e-20	-1.61298	-1.3937
12373271	chr3:12373271:G:A	1.14048e-19	-2.12179	-3.92172e-10
12374554	chr3:12374554:G:A	2.41458e-18	-2.137	3.06787
12374558	chr3:12374558:C:T	1.19509e-19	-2.07502	-3.92172e-10
12374570	chr3:12374570:G:T	2.89645e-19	-4.33535e-10	-1.18976
12374683	chr3:12374683:A:G	2.24095e-18	-4.33535e-10	0.856243
12374720	chr3:12374720:A:G	2.77065e-19	-4.33535e-10	-1.23416
12374722	chr3:12374722:A:G	1.08336e-19	-2.17317	-3.92172e-10
12376011	chr3:12376011:G:A	1.82798e-19	-1.65003	-3.92172e-10
12376674	chr3:12376674:G:A	1.30907e-19	-1.98393	-3.92172e-10
12376686	chr3:12376686:G:A	8.28489e-19	-4.33535e-10	-0.138808
12377097	chr3:12377097:C:T	1.78883e-19	-1.67168	-3.92172e-10
12377113	chr3:12377113:C:T	7.73618e-14	10.4826	0.822997
12377260	chr3:12377260:T:C	1.66094e-18	-4.33535e-10	0.556727
12377450	chr3:12377450:A:G	4.7557e-19	-0.693898	-3.92172e-10
12377867	chr3:12377867:C:T	9.81541e-17	6.03775	-1.40187
12377976	chr3:12377976:T:C	1.33387e-13	12.3984	-0.548016
12378202	chr3:12378202:C:T	5.48651e-19	-4.33535e-10	-0.550949
12378667	chr3:12378667:G:C	3.78097e-19	-4.33535e-10	-0.923262
12378798	chr3:12378798:A:G	1.5615e-18	-2.22784	2.72283
12379076	chr3:12379076:A:G	4.49231e-11	18.9742	-1.30444
12379202	chr3:12379202:A:G	5.76532e-19	-4.33535e-10	-0.50138
12379568	chr3:12379568:T:C	1.04552e-19	-2.20873	-3.92172e-10
12379590	chr3:12379590:C:T	6.13387e-20	-1.53515	-1.20685
12380697	chr3:12380697:A:G	3.79737e-19	-4.33535e-10	-0.918932
12381614	chr3:12381614:G:C	2.43499e-19	-4.33535e-10	-1.3633
12381740	chr3:12381740:AT:A	9.02511e-15	9.96861	-0.811497
12381767	chr3:12381767:T:C	6.34781e-20	-1.47979	-1.22792
12382300	chr3:12382300:G:A	5.2883e-19	-4.33535e-10	-0.587744
12383294	chr3:12383294:T:C	1.16398e-13	12.3406	-0.626459
12383786	chr3:12383786:G:A	3.31506e-19	-4.33535e-10	-1.05477
12384342	chr3:12384342:T:C	3.63189e-19	-4.33535e-10	-0.963488
12384430	chr3:12384430:C:T	7.43498e-19	-0.247046	-3.92172e-10
12384772	chr3:12384772:C:G	1.67981e-18	-4.33535e-10	0.568023
12385193	chr3:12385193:G:A	3.55982e-19	-4.33535e-10	-0.983532
12385303	chr3:12385303:G:A	1.0932e-19	-2.16414	-3.92172e-10
12385361	chr3:12385361:T:G	1.34498e-18	-4.33535e-10	0.345724
12385379	chr3:12385379:A:T	1.93241e-19	-1.59448	-3.92172e-10
12386567	chr3:12386567:A:C	3.61261e-19	-4.33535e-10	-0.968811
12386790	chr3:12386790:C:T	3.616e-19	-4.33535e-10	-0.967872
12386836	chr3:12386836:A:T	2.62747e-19	-4.33535e-10	-1.28722
12386987	chr3:12386987:G:C	1.44486e-19	-1.88523	-3.92172e-10
12387666	chr3:12387666:T:C	1.79861e-13	11.0335	1.11577
12387969	chr3:12387969:G:A	5.25985e-11	18.7634	-0.935842
12388246	chr3:12388246:G:A	2.33408e-19	-4.33535e-10	-1.40562
12388311	chr3:12388311:A:G	3.61827e-19	-4.33535e-10	-0.967245
12388576	chr3:12388576:T:C	5.92907e-11	19.197	-1.24968
12388706	chr3:12388706:C:T	3.45916e-19	-4.33535e-10	-1.01221
12388717	chr3:12388717:A:G	1.11525e-18	-2.18589	2.34432
12390051	chr3:12390051:A:T	3.98479e-19	-4.33535e-10	-0.870757
12390069	chr3:12390069:G:A	3.11537e-11	18.6065	-1.30276
12390296	chr3:12390296:T:C	1.34486e-18	-2.20714	2.55278
12390545	chr3:12390545:TATAATACC:T	6.93419e-20	-1.35365	-1.26572
12390614	chr3:12390614:T:G	3.48761e-19	-4.33535e-10	-1.00402
12390792	chr3:12390792:C:T	5.61495e-19	-4.33535e-10	-0.527809
12391278	chr3:12391278:T:C	1.23288e-18	-2.20424	2.46294
12391926	chr3:12391926:T:C	5.34688e-19	-4.33535e-10	-0.576728
12392571	chr3:12392571:G:C	3.68519e-19	-4.33535e-10	-0.94892
12392592	chr3:12392592:C:A	3.24268e-19	-4.33535e-10	-1.07684
12392773	chr3:12392773:A:T	2.95698e-19	-4.33535e-10	-1.16907
12393109	chr3:12393109:G:A	8.34167e-14	10.4932	0.887713
12393402	chr3:12393402:C:T	4.32604e-19	-1.9165	1.12791
12393459	chr3:12393459:A:T	1.85415e-19	-1.63582	-3.92172e-10
12396161	chr3:12396161:G:A	4.09868e-14	11.1501	-0.479716
12396176	chr3:12396176:C:A	6.88538e-16	5.38138	1.20253
12396332	chr3:12396332:A:G	3.46305e-19	-4.33535e-10	-1.01109
12396479	chr3:12396479:A:G	8.47487e-10	21.7091	-1.10196
12396523	chr3:12396523:G:A	1.77779e-13	11.1263	1.0113
12396592	chr3:12396592:A:G	4.31707e-19	-4.33535e-10	-0.790665
12396618	chr3:12396618:C:T	3.03253e-19	-4.33535e-10	-1.14384
12396637	chr3:12396637:G:A	1.53022e-19	-1.82783	-3.92172e-10
12396953	chr3:12396953:C:CTGGAGT	9.64475e-20	-0.894162	-1.39525
12397276	chr3:12397276:G:A	4.26023e-19	-4.33535e-10	-0.803918
12397556	chr3:12397556:G:A	2.07648e-18	-4.33535e-10	0.780019
12397579	chr3:12397579:T:G	5.27047e-19	-4.33535e-10	-0.591122
12397815	chr3:12397815:A:G	5.2448e-19	-4.33535e-10	-0.596004
12397888	chr3:12397888:C:T	6.1052e-11	18.6633	-0.686708
12398188	chr3:12398188:A:T	6.43162e-19	-4.33535e-10	-0.392015
12398706	chr3:12398706:A:G	5.72831e-19	-0.50782	-3.92172e-10
12398906	chr3:12398906:C:T	4.02876e-19	-4.33535e-10	-0.859782
12399683	chr3:12399683:G:C	3.52899e-19	-4.33535e-10	-0.992231
12400008	chr3:12400008:G:A	2.71523e-14	10.8728	-0.614194
12400054	chr3:12400054:G:T	1.71474e-18	-2.19497	2.78357
12400476	chr3:12400476:C:T	3.35435e-19	-4.33535e-10	-1.04298
12401334	chr3:12401334:T:G	6.55639e-15	9.72319	-0.885652
12401727	chr3:12401727:CT:C	6.26372e-19	-4.33535e-10	-0.418466
12401794	chr3:12401794:A:G	4.30647e-19	-0.793122	-3.92172e-10
12402158	chr3:12402158:C:T	1.42939e-13	10.898	1.02153
12402964	chr3:12402964:A:G	7.79525e-11	19.2313	-1.0103
12402998	chr3:12402998:A:G	1.09162e-19	-2.16558	-3.92172e-10
12403203	chr3:12403203:G:A	4.62093e-20	-1.66538	-1.35985
12404331	chr3:12404331:C:T	5.21193e-19	-4.33535e-10	-0.602291
12404505	chr3:12404505:A:G	1.38011e-13	10.7207	1.16372
12404969	chr3:12404969:G:A	5.11562e-19	-4.33535e-10	-0.620942
12404993	chr3:12404993:A:G	1.21889e-13	10.5359	1.2243
12406295	chr3:12406295:A:C	6.21514e-19	-4.33535e-10	-0.426253
12406465	chr3:12406465:G:A	1.63505e-17	-4.33535e-10	2.8436
12406999	chr3:12406999:T:C	2.64602e-18	-1.95137	2.97377
12407194	chr3:12407194:C:T	5.44433e-19	-4.33535e-10	-0.558666
12407441	chr3:12407441:A:G	6.08985e-11	19.2243	-1.25028
12407527	chr3:12407527:T:C	6.22485e-19	-4.33535e-10	-0.424692
12408029	chr3:12408029:G:T	1.15387e-14	10.5605	-1.15773
12408152	chr3:12408152:C:A	9.0695e-19	-2.22632	2.178
12408184	chr3:12408184:G:C	1.32893e-14	10.7203	-1.1762
12408294	chr3:12408294:C:A	3.88744e-19	-1.83386	0.938369
12408736	chr3:12408736:A:G	8.16436e-20	-1.27756	-1.17849
12409339	chr3:12409339:C:T	1.61654e-19	-1.77295	-3.92172e-10
12409618	chr3:12409618:AGTGGCTATGGCTGT:A	2.61791e-11	18.4874	-1.35758
12410889	chr3:12410889:T:A	3.2287e-19	-4.33535e-10	-1.08116
12411827	chr3:12411827:A:T	3.70372e-19	-4.33535e-10	-0.943903
12412336	chr3:12412336:T:C	3.00124e-19	-4.33535e-10	-1.15421
12412928	chr3:12412928:C:T	1.28926e-17	-4.33535e-10	2.60599
12413500	chr3:12413500:C:T	2.54441e-13	13.5048	-1.00868
12413535	chr3:12413535:A:G	7.20904e-14	11.8603	-0.625248
12413681	chr3:12413681:G:A	1.97843e-13	13.3141	-1.06957
12414191	chr3:12414191:G:C	2.23006e-18	-4.33535e-10	0.851373
12414456	chr3:12414456:A:G	2.75543e-18	-4.33535e-10	1.06292
12415190	chr3:12415190:C:T	1.76251e-18	-1.73367	2.34975
12415566	chr3:12415566:CA:C	5.28583e-19	-4.33535e-10	-0.588212
12415942	chr3:12415942:A:G	2.85656e-19	-0.169281	-1.03434
12415944	chr3:12415944:A:T	5.09787e-13	14.071	-0.879925
12416417	chr3:12416417:G:GACTC	3.33126e-13	13.7852	-1.01955
12416423	chr3:12416423:C:T	3.04384e-19	-0.0604162	-1.0797
12419625	chr3:12419625:C:T	3.41432e-18	-4.33535e-10	1.27732
12419773	chr3:12419773:T:C	4.51962e-19	-4.33535e-10	-0.744812
12420116	chr3:12420116:G:A	1.17849e-13	13.1297	-1.4032
12420141	chr3:12420141:C:T	3.58329e-19	-4.33535e-10	-0.976961
12420525	chr3:12420525:G:A	1.20907e-12	15.3898	-1.33509
12421163	chr3:12421163:C:A	2.33246e-19	-4.33535e-10	-1.40632
12421965	chr3:12421965:TC:T	9.68113e-14	12.1144	-0.584577
12422072	chr3:12422072:T:A	2.37889e-19	-1.38661	-3.92172e-10
12422327	chr3:12422327:A:T	3.04364e-20	-2.19211	-1.25066
12422617	chr3:12422617:T:A	6.62891e-19	-4.33535e-10	-0.361802
12422759	chr3:12422759:G:A	7.38348e-19	-4.33535e-10	-0.253997
12422863	chr3:12422863:C:T	3.68128e-20	-2.17421	-1.07836
12423365	chr3:12423365:G:A	8.66547e-19	-4.33535e-10	-0.0938949
12423485	chr3:12423485:G:A	2.91424e-19	-1.18363	-3.92172e-10
12423506	chr3:12423506:A:G	6.65557e-19	-4.33535e-10	-0.357788
12423603	chr3:12423603:C:G	3.0547e-20	-2.2046	-1.23454
12423725	chr3:12423725:G:A	2.93168e-19	-4.33535e-10	-1.17766
12424457	chr3:12424457:G:A	1.36032e-19	-1.94552	-3.92172e-10
12424715	chr3:12424715:G:A	1.98369e-13	11.5709	0.676304
12424934	chr3:12424934:A:G	7.46824e-14	12.138	-0.867636
12424991	chr3:12424991:A:G	5.99602e-14	11.8751	-0.824348
12425284	chr3:12425284:G:A	7.27491e-19	-4.33535e-10	-0.26881
12425545	chr3:12425545:C:T	7.63302e-15	9.82084	-0.831259
12426044	chr3:12426044:T:C	1.24679e-18	0.269915	-3.92172e-10
12426093	chr3:12426093:C:T	2.43167e-19	-4.33535e-10	-1.36466
12426114	chr3:12426114:A:G	1.14477e-17	-2.23074	4.71788
12426964	chr3:12426964:C:T	7.22094e-20	-2.2304	-0.348442
12427090	chr3:12427090:C:G	7.89478e-20	-2.23057	-0.259054
12427836	chr3:12427836:G:A	2.34553e-19	-4.33535e-10	-1.40073
12427950	chr3:12427950:G:A	3.07568e-19	-4.33535e-10	-1.12971
12428168	chr3:12428168:G:A	2.96503e-19	-4.33535e-10	-1.16636
12428498	chr3:12428498:G:A	9.85086e-19	0.0343171	-3.92172e-10
12428544	chr3:12428544:G:A	4.85786e-19	-4.33535e-10	-0.672644
12428740	chr3:12428740:A:C	1.38118e-15	8.57206	-1.29203
12428815	chr3:12428815:A:G	2.55314e-19	-4.33535e-10	-1.31592
12429164	chr3:12429164:G:A	2.33554e-19	-4.33535e-10	-1.405
12429863	chr3:12429863:A:G	3.47361e-20	-2.15507	-1.15556
12429970	chr3:12429970:C:G	2.45305e-19	-4.33535e-10	-1.35591
12430249	chr3:12430249:T:C	1.50713e-19	-1.84303	-3.92172e-10
12430363	chr3:12430363:G:A	8.45087e-20	-1.13487	-1.28669
12430364	chr3:12430364:A:G	1.66759e-18	0.560722	-3.92172e-10
12430372	chr3:12430372:C:T	1.81211e-18	1.93904	-1.29521
12430520	chr3:12430520:C:T	8.81937e-20	-2.1329	-0.245977
12430596	chr3:12430596:G:A	2.36248e-19	-4.33535e-10	-1.39353
12431318	chr3:12431318:A:C	2.84169e-19	-4.33535e-10	-1.20884
12431667	chr3:12431667:T:C	7.1515e-20	-2.07702	-0.511481
12431813	chr3:12431813:G:A	8.60798e-19	-4.33535e-10	-0.100551
12431875	chr3:12431875:G:A	7.01479e-20	-2.0932	-0.514606
12431965	chr3:12431965:T:C	3.27936e-17	-4.33535e-10	3.53958
12431974	chr3:12431974:T:C	2.37345e-19	-4.33535e-10	-1.3889
12432298	chr3:12432298:A:G	3.75626e-19	-4.33535e-10	-0.929818
12432518	chr3:12432518:A:G	2.34869e-19	-4.33535e-10	-1.39938
12432653	chr3:12432653:G:A	2.92197e-19	-4.33535e-10	-1.18098
12433417	chr3:12433417:C:G	1.23502e-19	-2.06768	0.0255223
12433487	chr3:12433487:G:A	8.89901e-20	-2.07728	-0.292603
12433490	chr3:12433490:G:A	2.35015e-19	-4.33535e-10	-1.39876
12433653	chr3:12433653:C:T	2.87797e-19	-1.19616	-3.92172e-10
12433663	chr3:12433663:A:C	9.57863e-20	-2.08365	-0.212639
12433998	chr3:12433998:A:G	1.80127e-18	-4.33535e-10	0.637837
12434058	chr3:12434058:C:T	1.20078e-18	1.52089	-1.28858
12434428	chr3:12434428:C:T	2.77021e-19	-4.33535e-10	-1.23432
12435056	chr3:12435056:G:A	1.04135e-19	-2.21273	-3.92172e-10
12435150	chr3:12435150:A:G	5.5492e-19	-0.539587	-3.92172e-10
12435512	chr3:12435512:C:T	3.1534e-19	-4.33535e-10	-1.10476
12436243	chr3:12436243:G:A	1.31681e-18	-4.33535e-10	0.324558
12436341	chr3:12436341:T:C	1.15057e-18	-4.33535e-10	0.189603
12436572	chr3:12436572:G:A	2.33207e-19	-4.33535e-10	-1.40649
12436682	chr3:12436682:A:T	6.0676e-19	-4.33535e-10	-0.450278
12436871	chr3:12436871:C:T	2.71132e-19	-4.33535e-10	-1.25581
12437318	chr3:12437318:G:A	4.00033e-19	-2.1658	1.29894
12437362	chr3:12437362:C:T	1.29187e-19	-1.99715	-3.92172e-10
12437595	chr3:12437595:A:G	1.43169e-18	-4.33535e-10	0.408196
12438676	chr3:12438676:A:G	1.80094e-18	0.637651	-3.92172e-10
12439330	chr3:12439330:A:G	1.22783e-18	-4.33535e-10	0.254594
12439675	chr3:12439675:T:C	1.15253e-19	-2.11128	-3.92172e-10
12439704	chr3:12439704:C:A	2.66492e-20	-2.19879	-1.37687
12439926	chr3:12439926:T:C	2.38461e-19	-4.33535e-10	-1.3842
12440477	chr3:12440477:T:C	1.27258e-18	-4.33535e-10	0.290391
12440525	chr3:12440525:A:G	1.27739e-18	-4.33535e-10	0.294166
12440962	chr3:12440962:A:G	1.58633e-18	-4.33535e-10	0.510766
12441445	chr3:12441445:C:A	2.33534e-19	-4.33535e-10	-1.40508
12441605	chr3:12441605:A:G	2.49923e-18	1.20259	-0.237265
12441686	chr3:12441686:A:G	6.71169e-19	-0.34939	-3.92172e-10
12441878	chr3:12441878:G:A	2.65064e-19	-4.33535e-10	-1.27844
12442132	chr3:12442132:G:A	1.5471e-18	-4.33535e-10	0.485729
12442183	chr3:12442183:A:G	1.5205e-18	-4.33535e-10	0.468383
12442213	chr3:12442213:G:A	1.56631e-18	-4.33535e-10	0.498066
12442313	chr3:12442313:A:C	1.24327e-18	-4.33535e-10	0.267092
12442315	chr3:12442315:A:G	1.15515e-18	-4.33535e-10	0.193576
12442914	chr3:12442914:A:G	1.11348e-18	-4.33535e-10	0.15683
12443163	chr3:12443163:T:C	2.39709e-19	-4.33535e-10	-1.37899
12443168	chr3:12443168:C:G	3.3353e-19	-4.33535e-10	-1.04868
12443350	chr3:12443350:A:G	1.25098e-18	0.436069	-0.1628
12443473	chr3:12443473:G:A	2.34986e-19	-4.33535e-10	-1.39888
12443486	chr3:12443486:A:G	1.97071e-19	-2.17626	0.60141
12443693	chr3:12443693:A:G	3.99231e-20	-1.94082	-1.23064
12443729	chr3:12443729:G:T	2.35086e-19	-4.33535e-10	-1.39846
12443787	chr3:12443787:C:T	2.34847e-19	-4.33535e-10	-1.39948
12443866	chr3:12443866:C:G	2.35085e-19	-4.33535e-10	-1.39846
12443871	chr3:12443871:T:G	2.35262e-19	-4.33535e-10	-1.39771
12443938	chr3:12443938:T:C	3.99121e-20	-1.91857	-1.25316
12444345	chr3:12444345:A:G	3.6932e-19	-0.946749	-3.92172e-10
12444523	chr3:12444523:G:A	2.35226e-19	-4.33535e-10	-1.39787
12444750	chr3:12444750:A:G	8.09953e-20	-1.98814	-0.475876
12445482	chr3:12445482:C:T	1.39491e-19	-1.92041	-3.92172e-10
12445484	chr3:12445484:G:A	3.04232e-19	-4.33535e-10	-1.14062
12445548	chr3:12445548:C:T	6.65708e-20	-1.26761	-1.39254
12445597	chr3:12445597:C:A	3.27487e-20	-2.11533	-1.25422
12445612	chr3:12445612:C:T	3.00368e-19	-4.33535e-10	-1.1534
12446012	chr3:12446012:T:C	1.002e-19	-1.55305	-0.6982
12446048	chr3:12446048:G:C	9.48734e-20	-0.993825	-1.31204
12446128	chr3:12446128:GATTA:G	2.7111e-19	-4.33535e-10	-1.25589
12446136	chr3:12446136:T:C	2.46824e-19	-4.33535e-10	-1.34974
12446151	chr3:12446151:G:T	3.28723e-20	-2.22624	-1.13954
12446243	chr3:12446243:G:A	2.52006e-20	-2.22884	-1.40271
12446307	chr3:12446307:T:G	2.52166e-20	-2.22953	-1.40138
12446328	chr3:12446328:T:C	2.52825e-20	-2.22965	-1.39865
12446528	chr3:12446528:T:C	2.50871e-19	0.00209022	-1.33556
12446785	chr3:12446785:G:A	1.58765e-19	-1.39774	-0.393246
12446923	chr3:12446923:A:T	4.55617e-20	-1.71382	-1.32552
12447237	chr3:12447237:AAGAG:A	1.00157e-18	0.904549	-0.853638
12447425	chr3:12447425:G:A	3.29287e-19	-4.33535e-10	-1.06148
12447513	chr3:12447513:C:T	7.8533e-19	1.17003	-1.36234
12447516	chr3:12447516:T:C	2.95181e-19	-4.33535e-10	-1.17082
12447576	chr3:12447576:G:A	2.77647e-19	-4.33535e-10	-1.23206
12447617	chr3:12447617:G:T	1.16453e-18	-4.33535e-10	0.201657
12447821	chr3:12447821:C:T	9.03257e-19	-4.33535e-10	-0.0524045
12448169	chr3:12448169:C:T	3.5537e-19	-4.33535e-10	-0.985251
12448778	chr3:12448778:GAAGGGAA:G	1.90068e-19	-1.33632	-0.274709
12448879	chr3:12448879:T:C	2.50766e-19	-4.33535e-10	-1.33389
12449047	chr3:12449047:C:T	2.54014e-19	-4.33535e-10	-1.32102
12449452	chr3:12449452:C:T	2.21923e-19	-0.131534	-1.32455
12449487	chr3:12449487:A:G	4.81578e-20	-1.89874	-1.08519
12449624	chr3:12449624:A:G	2.5939e-19	-4.33535e-10	-1.30008
12449645	chr3:12449645:A:G	1.28849e-18	-4.33535e-10	0.302815
12449797	chr3:12449797:G:A	2.93254e-19	-4.33535e-10	-1.17737
12449802	chr3:12449802:T:C	2.57022e-19	-4.33535e-10	-1.30925
12449865	chr3:12449865:C:T	3.50275e-19	-4.33535e-10	-0.999694
12449877	chr3:12449877:A:G	4.84886e-19	-0.674497	-3.92172e-10
12450563	chr3:12450563:G:A	2.88675e-20	-2.09206	-1.40364
12450784	chr3:12450784:G:T	3.23144e-19	-4.33535e-10	-1.08031
12451332	chr3:12451332:G:A	3.53763e-19	-0.989783	-3.92172e-10
12451351	chr3:12451351:A:C	2.34239e-19	-4.33535e-10	-1.40207
12451377	chr3:12451377:A:T	2.50311e-19	-4.33535e-10	-1.33571
12451450	chr3:12451450:C:T	2.61107e-20	-2.19782	-1.39825
12451578	chr3:12451578:T:C	2.96383e-20	-2.19828	-1.27106
12451580	chr3:12451580:G:A	2.10582e-19	-0.104611	-1.40392
12451683	chr3:12451683:G:A	1.36759e-19	-1.94019	-3.92172e-10
12451848	chr3:12451848:C:T	3.48684e-20	-1.90372	-1.40311
12452160	chr3:12452160:A:T	1.00558e-18	0.054911	-3.92172e-10
12452364	chr3:12452364:G:C	6.18511e-19	0.913304	-1.3444
12452492	chr3:12452492:T:C	1.09701e-18	-4.33535e-10	0.141928
12452779	chr3:12452779:C:T	2.75453e-19	-1.51604	0.276043
12453295	chr3:12453295:C:A	9.02862e-20	-1.35382	-1.00161
12453395	chr3:12453395:A:G	4.23064e-20	-2.14712	-0.966351
12454141	chr3:12454141:GCTGCTAT:G	1.29407e-19	-1.99545	-3.92172e-10
12454498	chr3:12454498:C:G	1.51387e-18	-4.33535e-10	0.464011
12454680	chr3:12454680:A:C	3.59786e-19	-4.33535e-10	-0.972901
12454790	chr3:12454790:T:C	2.78466e-19	-4.33535e-10	-1.22911
12454889	chr3:12454889:C:T	3.5881e-19	-4.33535e-10	-0.975617
12454962	chr3:12454962:G:A	2.23495e-19	-0.0617998	-1.38722
12455058	chr3:12455058:G:A	1.63787e-19	-1.75985	-3.92172e-10
12455225	chr3:12455225:C:T	2.35626e-19	-4.33535e-10	-1.39617
12455388	chr3:12455388:T:C	2.97965e-20	-2.17129	-1.29273
12455401	chr3:12455401:A:G	2.40874e-19	-4.33535e-10	-1.37414
12455850	chr3:12455850:G:A	1.33396e-18	-4.33535e-10	0.337494
12456095	chr3:12456095:C:T	2.75696e-20	-2.23038	-1.31131
12456224	chr3:12456224:G:A	1.16419e-18	-4.33535e-10	0.201368
12456246	chr3:12456246:C:T	1.47192e-18	-4.33535e-10	0.43591
12456851	chr3:12456851:G:T	1.73031e-19	-0.307144	-1.3978
12456902	chr3:12456902:G:A	1.59481e-19	-0.386557	-1.39993
12456917	chr3:12456917:TC:T	1.71783e-19	-0.317366	-1.39481
12457121	chr3:12457121:A:G	2.34625e-19	-4.33535e-10	-1.40042
12457124	chr3:12457124:G:C	5.27285e-19	-4.33535e-10	-0.59067
12457127	chr3:12457127:C:T	2.33773e-19	-4.33535e-10	-1.40406
12457494	chr3:12457494:C:G	4.52947e-19	-4.33535e-10	-0.742636
12458566	chr3:12458566:T:C	1.07584e-19	-0.976308	-1.20383
12458577	chr3:12458577:T:G	2.7256e-19	-4.33535e-10	-1.25055
12458723	chr3:12458723:T:C	3.17948e-20	-2.10245	-1.29665
12458767	chr3:12458767:T:G	4.21206e-20	-1.75092	-1.36695
12458801	chr3:12458801:T:C	1.85863e-19	-1.6334	-3.92172e-10
12458881	chr3:12458881:C:T	3.05067e-19	-4.33535e-10	-1.13788
12459128	chr3:12459128:T:C	2.98679e-20	-2.10979	-1.35184
12459152	chr3:12459152:T:G	3.72746e-20	-1.84053	-1.39957
12459291	chr3:12459291:T:C	3.04423e-19	-4.33535e-10	-1.13999
12459594	chr3:12459594:A:G	6.70676e-20	-1.52852	-1.12419
12459698	chr3:12459698:A:G	4.36759e-18	2.58935	-1.0658
12460408	chr3:12460408:C:T	2.79413e-19	-4.33535e-10	-1.22572
12460444	chr3:12460444:G:A	5.3142e-20	-1.60669	-1.27876
12460708	chr3:12460708:A:G	1.93456e-18	-4.33535e-10	0.709225
12461456	chr3:12461456:G:T	5.64329e-20	-2.21087	-0.614488
12461703	chr3:12461703:G:A	2.63931e-19	-1.28272	-3.92172e-10
12462140	chr3:12462140:G:A	3.10699e-19	-1.10402	-0.0155638
12462394	chr3:12462394:C:T	9.10534e-20	-0.969656	-1.37731
12462796	chr3:12462796:C:A	1.26969e-19	-1.96889	-0.0455766
12462905	chr3:12462905:G:A	4.15323e-19	-4.33535e-10	-0.829356
12462990	chr3:12462990:C:CA	1.1449e-18	-4.33535e-10	0.18466
12463325	chr3:12463325:C:T	8.57499e-20	-1.73226	-0.674718
12463661	chr3:12463661:G:C	3.60614e-20	-1.86784	-1.40535
12464620	chr3:12464620:G:C	4.4201e-19	-4.33535e-10	-0.76708
12464623	chr3:12464623:C:T	5.36413e-20	-1.54991	-1.32618
12464693	chr3:12464693:C:T	4.5001e-19	-4.33535e-10	-0.749142
12464837	chr3:12464837:A:G	4.5001e-19	-4.33535e-10	-0.749142
12464880	chr3:12464880:T:G	4.68476e-19	-4.33535e-10	-0.708926
12465176	chr3:12465176:G:C	7.0688e-20	-1.71819	-0.881949
12465620	chr3:12465620:A:G	1.72412e-19	-0.598447	-1.11008
12465630	chr3:12465630:G:T	1.69949e-17	-4.33535e-10	2.88226
12465902	chr3:12465902:T:C	5.14413e-20	-1.83718	-1.08079
12465912	chr3:12465912:T:C	8.63091e-19	-0.097891	-3.92172e-10
12465993	chr3:12465993:T:C	2.33233e-19	-4.33535e-10	-1.40637
12466598	chr3:12466598:T:C	9.04299e-19	-4.33535e-10	-0.0512518
12466628	chr3:12466628:G:A	1.00427e-18	0.758972	-0.705367
12466662	chr3:12466662:G:A	3.0929e-20	-2.20627	-1.22045
12466668	chr3:12466668:C:T	2.76846e-20	-2.15023	-1.3873
12466670	chr3:12466670:A:G	2.95726e-20	-2.07853	-1.39303
12466700	chr3:12466700:T:C	4.72551e-19	-4.33535e-10	-0.700266
12466782	chr3:12466782:C:T	8.08142e-19	-0.163674	-3.92172e-10
12466965	chr3:12466965:A:G	5.99108e-19	-4.33535e-10	-0.462969
12467022	chr3:12467022:A:C	2.59185e-20	-2.20983	-1.39362
12467099	chr3:12467099:A:G	5.19574e-19	-1.93512	1.32972
12467122	chr3:12467122:C:T	1.74973e-18	-4.33535e-10	0.608807
12468004	chr3:12468004:A:G	3.58696e-19	-4.33535e-10	-0.975937
12468288	chr3:12468288:T:C	2.83834e-19	-4.33535e-10	-1.21002
12468990	chr3:12468990:T:G	2.9621e-20	-2.06847	-1.40146
12469282	chr3:12469282:C:T	3.24893e-20	-2.12475	-1.25275
12469374	chr3:12469374:A:G	2.40904e-19	-4.33535e-10	-1.37401
12469425	chr3:12469425:C:T	2.35178e-19	-4.33535e-10	-1.39807
12469529	chr3:12469529:A:G	5.38674e-19	-4.33535e-10	-0.569301
12469798	chr3:12469798:G:A	2.66215e-19	-4.33535e-10	-1.27411
12469979	chr3:12469979:G:A	8.24405e-19	-4.33535e-10	-0.143749
12470013	chr3:12470013:A:G	2.52375e-20	-2.22581	-1.40427
12470027	chr3:12470027:G:A	7.83224e-19	-4.33535e-10	-0.194993
12470046	chr3:12470046:G:A	3.46454e-19	-4.33535e-10	-1.01066
12470153	chr3:12470153:G:A	3.39908e-20	-2.13941	-1.19292
12470196	chr3:12470196:C:T	3.37098e-20	-2.16394	-1.17668
12470206	chr3:12470206:T:G	2.39327e-19	-4.33535e-10	-1.38058
12470662	chr3:12470662:G:A	8.08847e-19	-4.33535e-10	-0.162801
12470777	chr3:12470777:C:T	1.28899e-19	-0.607055	-1.39233
12471024	chr3:12471024:G:C	3.07969e-19	-4.33535e-10	-1.12841
12471028	chr3:12471028:G:C	7.41859e-19	-4.33535e-10	-0.249252
12471547	chr3:12471547:C:T	6.57881e-19	-4.33535e-10	-0.369388
12471688	chr3:12471688:G:A	2.81614e-19	-4.33535e-10	-1.21787
12471747	chr3:12471747:A:G	4.09381e-19	-1.75956	0.915795
12472031	chr3:12472031:C:T	5.47427e-19	-4.33535e-10	-0.553182
12472032	chr3:12472032:G:A	1.06242e-19	-0.820749	-1.37195
12472625	chr3:12472625:A:G	2.73392e-20	-2.21348	-1.33661
12472658	chr3:12472658:A:G	3.07073e-20	-2.10176	-1.33215
12472996	chr3:12472996:C:T	8.96808e-19	-4.33535e-10	-0.0595691
12473032	chr3:12473032:G:A	1.95851e-19	-1.58106	-3.92172e-10
12473070	chr3:12473070:G:A	2.52219e-20	-2.23068	-1.40001
12473659	chr3:12473659:A:G	8.79779e-19	-4.33535e-10	-0.0787413
12473880	chr3:12473880:C:T	8.28023e-19	-4.33535e-10	-0.139371
12474103	chr3:12474103:T:C	2.54192e-20	-2.2299	-1.39301
12474153	chr3:12474153:G:C	2.94384e-19	-4.33535e-10	-1.17353
12474854	chr3:12474854:G:A	1.89522e-19	-1.38865	-0.225259
12474991	chr3:12474991:G:C	7.17849e-19	0.677222	-0.959374
12475002	chr3:12475002:T:C	3.35121e-20	-2.09321	-1.2533
12475108	chr3:12475108:G:A	5.81788e-19	-4.33535e-10	-0.492306
12475136	chr3:12475136:T:G	2.4207e-19	-4.33535e-10	-1.36918
12475166	chr3:12475166:C:G	7.26145e-19	-4.33535e-10	-0.270662
12475320	chr3:12475320:A:G	2.96533e-19	-4.33535e-10	-1.16625
12475436	chr3:12475436:G:A	2.88418e-18	0.681388	0.427195
12475604	chr3:12475604:G:A	3.36896e-20	-2.08459	-1.25663
12475635	chr3:12475635:T:C	1.02337e-19	-2.23014	-3.92172e-10
12477222	chr3:12477222:A:G	1.40419e-18	0.60887	-0.220067
12477230	chr3:12477230:T:C	3.50486e-20	-2.13252	-1.16915
12477324	chr3:12477324:G:A	6.56066e-18	1.44106	0.489375
12477503	chr3:12477503:T:C	4.23907e-18	1.34937	0.144322
12477703	chr3:12477703:C:T	1.49075e-19	-0.537591	-1.31637
12477770	chr3:12477770:A:G	4.47651e-18	1.51184	0.0363507
12478129	chr3:12478129:A:G	4.47403e-18	-4.33535e-10	1.54763
12478322	chr3:12478322:T:C	3.53823e-18	1.3454	-0.0324315
12478404	chr3:12478404:A:T	1.87509e-18	0.946096	-0.268097
12478519	chr3:12478519:C:T	4.77109e-18	1.87292	-0.261004
12478640	chr3:12478640:C:T	4.72242e-18	-4.33535e-10	1.60167
12478940	chr3:12478940:C:T	1.83049e-18	-4.33535e-10	0.65393
12479045	chr3:12479045:T:C	4.27635e-18	-4.33535e-10	1.50244
12479209	chr3:12479209:C:T	7.06217e-19	-4.33535e-10	-0.298488
12479365	chr3:12479365:T:A	2.6109e-18	1.14863	-0.13959
12480199	chr3:12480199:C:T	1.41066e-19	-0.733807	-1.17537
12480276	chr3:12480276:C:T	9.58931e-19	-4.33535e-10	0.00740809
12480741	chr3:12480741:C:T	5.71568e-19	-0.510028	-3.92172e-10
12480854	chr3:12480854:T:C	7.06918e-19	-4.33535e-10	-0.297497
12481374	chr3:12481374:A:C	9.56986e-20	-0.933151	-1.36406
12481674	chr3:12481674:G:A	3.88175e-19	-4.33535e-10	-0.896955
12481929	chr3:12481929:A:G	8.00736e-19	1.21495	-1.38783
12482582	chr3:12482582:G:GT	2.29873e-19	-1.42089	-3.92172e-10
12483113	chr3:12483113:A:C	8.91942e-20	-2.21788	-0.149711
12483607	chr3:12483607:T:G	4.442e-19	-4.33535e-10	-0.762136
12483642	chr3:12483642:T:C	1.69434e-17	1.38653	1.49269
12483888	chr3:12483888:TGTCA:T	5.43243e-19	-0.560855	-3.92172e-10
12484338	chr3:12484338:C:T	6.79834e-19	-4.33535e-10	-0.336563
12484462	chr3:12484462:G:A	3.17158e-19	-4.33535e-10	-1.09901
12484507	chr3:12484507:G:A	6.11519e-19	0.957617	-1.40008
12484797	chr3:12484797:TGCA:T	1.09898e-19	-2.15886	-3.92172e-10
12484878	chr3:12484878:G:A	1.20677e-18	-4.33535e-10	0.237291
12484903	chr3:12484903:G:C	8.52073e-20	-1.6097	-0.803621
12485363	chr3:12485363:C:G	1.17494e-17	-4.33535e-10	2.51315
12485743	chr3:12485743:C:T	3.33083e-19	0.273371	-1.32339
12485958	chr3:12485958:T:C	3.06139e-19	0.141956	-1.27633
12486050	chr3:12486050:A:T	5.87098e-19	-0.48322	-3.92172e-10
12486101	chr3:12486101:G:T	1.14158e-18	1.04148	-0.859724
12486441	chr3:12486441:T:A	3.01757e-19	0.12394	-1.27273
12486905	chr3:12486905:G:T	7.14929e-19	-4.33535e-10	-0.286228
12487084	chr3:12487084:A:G	2.01172e-19	-0.15187	-1.40238
12487204	chr3:12487204:G:C	3.23198e-19	0.175547	-1.25569
12487502	chr3:12487502:AT:A	3.87443e-19	0.323659	-1.2225
12487586	chr3:12487586:A:G	2.16684e-19	-1.47997	-3.92172e-10
12487647	chr3:12487647:G:A	1.04136e-19	-2.21272	-3.92172e-10
12487715	chr3:12487715:GT:G	2.77885e-20	-2.17882	-1.35497
12487717	chr3:12487717:A:G	2.81076e-20	-2.17392	-1.34845
12488093	chr3:12488093:C:A	3.24998e-20	-2.19243	-1.18475
12488102	chr3:12488102:T:C	7.41625e-19	-4.33535e-10	-0.249568
12488914	chr3:12488914:T:C	3.03646e-19	0.115538	-1.25809
12489258	chr3:12489258:C:T	3.22322e-19	0.158714	-1.24157
12489286	chr3:12489286:A:G	2.9728e-19	0.0765632	-1.2403
12489526	chr3:12489526:G:A	2.42832e-19	-1.36604	-3.92172e-10
12489566	chr3:12489566:G:T	3.10286e-19	0.156211	-1.27713
12489654	chr3:12489654:C:T	2.3496e-19	-4.33535e-10	-1.399
12489666	chr3:12489666:T:A	2.92399e-19	0.0609451	-1.24124
12489669	chr3:12489669:A:G	2.8458e-19	-1.2074	-3.92172e-10
12489866	chr3:12489866:A:C	3.87142e-19	-4.33535e-10	-0.89962
12489908	chr3:12489908:A:G	2.75394e-19	-4.33535e-10	-1.24021
12489962	chr3:12489962:G:A	4.05929e-19	0.420893	-1.27313
12490082	chr3:12490082:A:G	1.0733e-17	-4.33535e-10	2.42266
12490326	chr3:12490326:G:A	6.14777e-18	-4.33535e-10	1.86543
12490403	chr3:12490403:A:G	1.03391e-19	-2.21989	-3.92172e-10
12490437	chr3:12490437:C:G	3.80705e-19	-0.916385	-3.92172e-10
12490558	chr3:12490558:A:G	2.54907e-19	-0.16057	-1.15694
12490829	chr3:12490829:G:T	4.54835e-18	1.06211	0.501996
12491002	chr3:12491002:G:GT	5.38571e-19	-0.569492	-3.92172e-10
12491015	chr3:12491015:G:C	7.44176e-18	-4.33535e-10	2.05645
12491765	chr3:12491765:T:C	3.1259e-19	-4.33535e-10	-1.11352
12491836	chr3:12491836:A:C	5.63408e-19	0.20938	-0.733787
12492079	chr3:12492079:C:T	3.30731e-20	-2.04259	-1.3171
12492254	chr3:12492254:TA:T	1.07293e-18	-0.308274	0.428008
12492653	chr3:12492653:T:A	4.63716e-19	-4.33535e-10	-0.719139
12492702	chr3:12492702:T:A	4.9987e-19	-4.33535e-10	-0.644064
12492828	chr3:12492828:C:T	4.12786e-19	0.124908	-0.960389
12493147	chr3:12493147:G:C	2.82146e-19	-4.33535e-10	-1.21599
12493500	chr3:12493500:G:A	3.02392e-19	-1.14669	-3.92172e-10
12493550	chr3:12493550:A:C	6.63629e-19	-0.360688	-3.92172e-10
12494240	chr3:12494240:T:C	4.70336e-19	0.0842692	-0.789234
12494264	chr3:12494264:C:T	2.77962e-19	-4.33535e-10	-1.23093
12494386	chr3:12494386:A:G	5.77445e-19	-4.33535e-10	-0.499798
12494523	chr3:12494523:G:A	1.78279e-18	-0.0127614	0.640287
12494644	chr3:12494644:G:T	1.81239e-19	-1.65859	-3.92172e-10
12494681	chr3:12494681:A:G	8.70291e-19	-4.33535e-10	-0.0895842
12494875	chr3:12494875:C:G	1.26766e-18	0.187963	0.0985572
12494955	chr3:12494955:G:A	2.94227e-19	-4.33535e-10	-1.17406
12495489	chr3:12495489:G:C	1.71085e-18	0.115862	0.470472
12495541	chr3:12495541:C:T	5.38016e-18	-4.33535e-10	1.73206
12495752	chr3:12495752:A:T	2.94831e-19	-4.33535e-10	-1.17201
12496023	chr3:12496023:C:T	2.45216e-19	-1.35627	-3.92172e-10
12496130	chr3:12496130:G:A	1.67912e-19	-1.73497	-3.92172e-10
12496255	chr3:12496255:A:G	6.37456e-19	-4.33535e-10	-0.400926
12496752	chr3:12496752:T:G	4.47778e-19	-4.33535e-10	-0.754114
12496894	chr3:12496894:C:G	2.94831e-19	-4.33535e-10	-1.17201
12497005	chr3:12497005:A:G	1.12509e-19	-2.13538	-3.92172e-10
12497048	chr3:12497048:C:T	2.96317e-19	-4.33535e-10	-1.16698
12497096	chr3:12497096:T:C	2.73638e-20	-2.19382	-1.35537
12497220	chr3:12497220:T:C	6.06652e-20	-1.60449	-1.14855
12497739	chr3:12497739:T:C	6.63296e-19	-1.07858	0.717386
12497818	chr3:12497818:A:G	6.82922e-19	-4.33535e-10	-0.33203
12497912	chr3:12497912:G:A	7.05482e-19	-0.29953	-3.92172e-10
12498298	chr3:12498298:G:A	1.61599e-18	0.105941	0.423353
12498338	chr3:12498338:A:G	1.37204e-18	0.0134564	0.352187
12498473	chr3:12498473:C:T	1.27982e-18	-0.0529108	0.348972
12498541	chr3:12498541:C:T	8.36775e-19	-0.128856	-3.92172e-10
12498699	chr3:12498699:A:G	7.4021e-19	-0.251477	-3.92172e-10
12498861	chr3:12498861:A:G	7.13532e-18	-4.33535e-10	2.0144
12498956	chr3:12498956:G:C	2.71395e-20	-2.20134	-1.35608
12499253	chr3:12499253:G:C	6.72906e-19	-4.33535e-10	-0.346806
12499359	chr3:12499359:G:A	1.33106e-18	0.159654	0.175665
12499474	chr3:12499474:A:G	5.9987e-19	-0.461698	-3.92172e-10
12499592	chr3:12499592:T:C	1.34765e-18	-0.00135984	0.349063
12499593	chr3:12499593:G:A	1.82229e-19	-1.65315	-3.92172e-10
12499766	chr3:12499766:A:G	1.32552e-18	-0.0185294	0.349675
12499820	chr3:12499820:T:G	4.49047e-19	-4.33535e-10	-0.751283
12499883	chr3:12499883:A:G	1.32818e-19	-1.96943	-3.92172e-10
12500294	chr3:12500294:T:C	4.78263e-19	-4.33535e-10	-0.68825
12500444	chr3:12500444:G:GA	1.04019e-18	-0.109603	0.198354
12500803	chr3:12500803:G:A	1.34011e-18	-0.0159891	0.358082
12500859	chr3:12500859:T:A	4.60401e-19	-4.33535e-10	-0.726313
12500952	chr3:12500952:G:T	1.2895e-18	-0.0218893	0.325484
12501026	chr3:12501026:T:C	2.94824e-19	-4.33535e-10	-1.17203
12501175	chr3:12501175:A:G	6.29304e-19	0.046445	-0.460242
12501487	chr3:12501487:A:G	1.31596e-18	-0.0266034	0.350516
12501659	chr3:12501659:T:C	1.92461e-18	0.223962	0.480107
12501664	chr3:12501664:A:G	2.13562e-18	0.268599	0.5395
12501699	chr3:12501699:G:A	1.19779e-18	1.4903	-1.26048
12501772	chr3:12501772:C:T	1.91022e-18	0.210938	0.485622
12501799	chr3:12501799:A:G	1.36244e-18	0.0114006	0.347219
12502319	chr3:12502319:T:G	1.41993e-18	0.0183418	0.381607
12502876	chr3:12502876:A:G	9.65752e-19	-0.229342	0.243837
12502910	chr3:12502910:A:G	4.89214e-19	-4.33535e-10	-0.665612
12502924	chr3:12502924:T:C	1.10603e-18	0.00628261	0.143838
12503280	chr3:12503280:G:A	1.40213e-18	0.036553	0.350785
12503592	chr3:12503592:T:C	1.61142e-18	0.263055	0.263402
12503994	chr3:12503994:A:G	1.76345e-18	0.286612	0.330007
12504105	chr3:12504105:A:G	3.18197e-17	3.50943	-3.92172e-10
12504563	chr3:12504563:G:A	1.20231e-18	0.0205492	0.21304
12504640	chr3:12504640:C:G	5.24356e-19	-4.33535e-10	-0.59624
12504673	chr3:12504673:T:G	7.28431e-20	-1.29315	-1.27696
12505265	chr3:12505265:G:A	6.91287e-19	-4.33535e-10	-0.319857
12505320	chr3:12505320:A:G	4.78146e-19	-4.33535e-10	-0.688495
12505648	chr3:12505648:A:G	2.67902e-20	-2.17668	-1.3937
12505661	chr3:12505661:G:A	2.02918e-19	-1.54561	-3.92172e-10
12505709	chr3:12505709:G:A	6.51622e-19	-4.33535e-10	-0.378947
12506020	chr3:12506020:G:A	4.96292e-19	-4.33535e-10	-0.651246
12506158	chr3:12506158:G:A	1.97151e-19	-0.180002	-1.39444
12507812	chr3:12507812:T:C	6.88551e-19	-4.33535e-10	-0.323821
12508061	chr3:12508061:C:T	2.72988e-19	-4.33535e-10	-1.24898
12508565	chr3:12508565:G:A	7.534e-19	-0.233815	-3.92172e-10
12508579	chr3:12508579:A:G	2.63948e-20	-2.20474	-1.38051
12508649	chr3:12508649:G:A	4.90125e-19	-4.33535e-10	-0.66375
12508700	chr3:12508700:A:G	5.1486e-19	0.787623	-1.40214
12508736	chr3:12508736:A:G	4.00812e-19	-0.0201286	-0.844789
12509010	chr3:12509010:G:A	6.91539e-19	-4.33535e-10	-0.319492
12509210	chr3:12509210:T:G	2.15608e-19	-0.131255	-1.3537
12509281	chr3:12509281:A:G	6.88354e-19	-4.33535e-10	-0.324108
12509435	chr3:12509435:A:G	7.15872e-20	-1.20296	-1.38453
12509482	chr3:12509482:G:C	5.25956e-19	-0.593193	-3.92172e-10
12509992	chr3:12509992:C:G	4.91652e-19	0.175249	-0.83589
12510253	chr3:12510253:C:T	6.87845e-19	-4.33535e-10	-0.324847
12510308	chr3:12510308:T:C	5.72612e-19	0.898282	-1.40648
12510585	chr3:12510585:A:G	2.70782e-20	-2.19204	-1.36765
12511007	chr3:12511007:A:G	1.27258e-19	-1.12272	-0.889475
12511129	chr3:12511129:A:C	1.30172e-19	-1.10094	-0.888615
12511481	chr3:12511481:A:C	5.41255e-19	0.782418	-1.34694
12512570	chr3:12512570:A:G	4.87916e-20	-1.57253	-1.39832
12513129	chr3:12513129:T:G	8.16869e-18	-4.33535e-10	2.14965
12513334	chr3:12513334:A:G	1.96193e-19	-0.1932	-1.38611
12513410	chr3:12513410:G:A	1.88456e-19	-0.233503	-1.38604
12513929	chr3:12513929:C:T	1.93067e-19	-0.200145	-1.39523
12513994	chr3:12513994:C:T	1.34799e-19	-1.95463	-3.92172e-10
12514025	chr3:12514025:T:C	1.91474e-19	-0.208414	-1.39524
12514045	chr3:12514045:G:A	2.3891e-19	-4.33535e-10	-1.38232
12514081	chr3:12514081:G:A	1.72911e-17	-4.33535e-10	2.89953
12514889	chr3:12514889:A:T	2.93993e-19	-4.33535e-10	-1.17486
12515388	chr3:12515388:C:T	6.79194e-19	-0.337504	-3.92172e-10
12515453	chr3:12515453:A:G	4.87858e-19	-4.33535e-10	-0.668388
12516195	chr3:12516195:C:T	1.95114e-19	-0.188589	-1.39624
12516242	chr3:12516242:G:A	2.33208e-19	-4.33535e-10	-1.40648
12516295	chr3:12516295:G:A	2.28022e-19	-0.0344088	-1.39456
12516569	chr3:12516569:A:G	2.4377e-19	-0.0110433	-1.35114
12517391	chr3:12517391:C:A	2.60924e-19	-1.29418	-3.92172e-10
12517689	chr3:12517689:G:A	3.51221e-20	-2.22281	-1.07677
12517887	chr3:12517887:T:G	2.83089e-20	-2.17409	-1.34114
12518572	chr3:12518572:T:C	1.87651e-18	1.65769	-0.978931
12518683	chr3:12518683:T:C	1.08959e-18	-4.33535e-10	0.135143
12518818	chr3:12518818:A:G	2.89932e-20	-2.16466	-1.32669
12519061	chr3:12519061:G:A	2.02931e-19	-0.159501	-1.38604
12519463	chr3:12519463:T:C	1.22357e-19	-2.05147	-3.92172e-10
12519588	chr3:12519588:T:C	2.96289e-19	-4.33535e-10	-1.16708
12519612	chr3:12519612:A:G	4.57221e-20	-1.62983	-1.406
12520028	chr3:12520028:C:T	6.30007e-19	-0.412681	-3.92172e-10
12520053	chr3:12520053:C:T	6.98852e-19	-0.308972	-3.92172e-10
12520067	chr3:12520067:T:C	7.19393e-19	-0.280003	-3.92172e-10
12520103	chr3:12520103:G:A	7.03555e-19	-0.302265	-3.92172e-10
12520349	chr3:12520349:T:G	1.86447e-19	-0.244685	-1.38558
12520351	chr3:12520351:G:A	5.44186e-19	-4.33535e-10	-0.559121
12520914	chr3:12520914:C:T	1.04573e-19	-1.29776	-0.910759
12520950	chr3:12520950:T:C	1.25456e-18	-4.33535e-10	0.27613
12521150	chr3:12521150:T:C	4.02957e-17	1.42741	2.31818
12521531	chr3:12521531:G:A	7.81653e-19	-4.33535e-10	-0.197001
12521662	chr3:12521662:C:A	4.03229e-19	-4.33535e-10	-0.858907
12521666	chr3:12521666:G:A	2.92202e-19	-0.568916	-0.612049
12521739	chr3:12521739:C:T	2.3612e-19	-4.33535e-10	-1.39407
12521880	chr3:12521880:A:G	4.33763e-20	-1.7362	-1.3523
12522140	chr3:12522140:T:C	3.24816e-20	-2.1569	-1.22084
12522141	chr3:12522141:T:C	2.99187e-20	-2.15837	-1.30155
12522421	chr3:12522421:A:AC	1.37278e-18	-4.33535e-10	0.36618
12522534	chr3:12522534:A:G	6.46308e-20	-1.35503	-1.33469
12522803	chr3:12522803:A:G	3.06271e-19	-0.459698	-0.674245
12523729	chr3:12523729:A:G	5.36484e-20	-1.59122	-1.28474
12524209	chr3:12524209:G:A	2.33981e-19	-4.33535e-10	-1.40317
12524297	chr3:12524297:T:C	5.15234e-20	-1.60008	-1.31629
12524320	chr3:12524320:G:A	3.21239e-19	-4.33535e-10	-1.08623
12524323	chr3:12524323:G:T	2.33268e-19	-4.33535e-10	-1.40622
12524405	chr3:12524405:C:T	1.35278e-19	-0.544724	-1.40636
12524649	chr3:12524649:C:T	2.89665e-18	-4.33535e-10	1.1129
12525069	chr3:12525069:A:G	4.75058e-19	0.629489	-1.32446
12525696	chr3:12525696:A:G	7.55592e-19	-0.23091	-3.92172e-10
12525855	chr3:12525855:G:A	3.09068e-19	-4.33535e-10	-1.12485
12526144	chr3:12526144:G:A	2.76746e-19	-4.33535e-10	-1.23531
12526358	chr3:12526358:A:G	1.18202e-18	-4.33535e-10	0.216566
12526436	chr3:12526436:GCA:G	2.41357e-19	-4.33535e-10	-1.37214
12526863	chr3:12526863:T:G	1.21209e-18	-4.33535e-10	0.24169
12526926	chr3:12526926:T:G	4.95244e-20	-1.62745	-1.3285
12527082	chr3:12527082:T:G	4.67346e-18	-4.33535e-10	1.59124
12527178	chr3:12527178:C:G	7.49006e-19	-0.239664	-3.92172e-10
12527515	chr3:12527515:G:A	2.45508e-19	-4.33535e-10	-1.35508
12527536	chr3:12527536:C:T	5.32521e-19	0.821756	-1.40254
12527956	chr3:12527956:G:A	2.64315e-19	-4.33535e-10	-1.28127
12528461	chr3:12528461:C:T	2.89139e-19	-4.33535e-10	-1.1915
12528469	chr3:12528469:C:T	1.20697e-18	-4.33535e-10	0.23746
12528551	chr3:12528551:T:C	1.10523e-19	-2.15319	-3.92172e-10
12529073	chr3:12529073:C:T	3.67001e-19	-0.427839	-0.525207
12529444	chr3:12529444:T:C	1.05034e-19	-2.20413	-3.92172e-10
12530039	chr3:12530039:G:A	3.58832e-19	-4.33535e-10	-0.975557
12530225	chr3:12530225:CAT:C	8.79701e-19	-0.0788293	-3.92172e-10
12530257	chr3:12530257:T:C	2.38276e-19	-4.33535e-10	-1.38498
12531837	chr3:12531837:A:G	8.30835e-18	-0.0701894	2.23679
12532019	chr3:12532019:A:G	7.56844e-20	-1.40229	-1.12955
12532323	chr3:12532323:G:A	4.48377e-18	1.54981	-3.92172e-10
12532499	chr3:12532499:T:C	1.23015e-19	-1.93151	-0.114601
12532638	chr3:12532638:G:T	6.8739e-19	-0.32551	-3.92172e-10
12532673	chr3:12532673:G:A	4.2235e-19	-4.33535e-10	-0.812577
12533398	chr3:12533398:A:G	4.4958e-20	-1.64652	-1.40616
12533436	chr3:12533436:G:A	5.29633e-20	-2.10337	-0.785438
12533562	chr3:12533562:A:G	1.07384e-19	-1.83858	-0.343418
12534093	chr3:12534093:G:T	5.2639e-20	-2.12703	-0.767924
12534094	chr3:12534094:C:T	5.3231e-20	-2.12811	-0.755661
12534278	chr3:12534278:C:T	4.62115e-18	-4.33535e-10	1.57999
12534859	chr3:12534859:A:G	1.09142e-19	-2.16576	-3.92172e-10
12535347	chr3:12535347:A:G	7.09497e-20	-1.50272	-1.09372
12535433	chr3:12535433:A:G	3.656e-19	-4.33535e-10	-0.956873
12535455	chr3:12535455:T:G	1.34104e-19	-1.9598	-3.92172e-10
12536210	chr3:12536210:T:C	3.73076e-19	-4.33535e-10	-0.936631
12536346	chr3:12536346:G:C	1.05859e-18	0.106282	-3.92172e-10
12536688	chr3:12536688:T:C	9.24785e-19	-0.0288501	-3.92172e-10
12537939	chr3:12537939:G:A	1.6075e-19	-1.77856	-3.92172e-10
12538018	chr3:12538018:C:T	2.90707e-19	-4.33535e-10	-1.1861
12538445	chr3:12538445:G:T	5.60234e-20	-2.06633	-0.766316
12538598	chr3:12538598:A:C	2.66496e-19	-4.33535e-10	-1.27305
12538784	chr3:12538784:T:C	2.50754e-20	-2.23074	-1.40579
12539189	chr3:12539189:A:G	5.52657e-20	-1.60378	-1.24248
12539322	chr3:12539322:C:T	9.96433e-19	0.0457703	-3.92172e-10
12539711	chr3:12539711:A:C	1.02979e-19	-2.22388	-3.92172e-10
12539767	chr3:12539767:C:A	1.31861e-18	-1.61467	1.9406
12539917	chr3:12539917:T:C	5.85411e-19	-1.50029	1.01419
12540062	chr3:12540062:G:A	2.39394e-19	-4.33535e-10	-1.3803
12540093	chr3:12540093:C:T	1.36141e-19	-1.88826	-0.0564633
12540378	chr3:12540378:C:T	2.72973e-19	-4.33535e-10	-1.24904
12540602	chr3:12540602:G:A	1.01334e-19	-1.26775	-0.972239
12540716	chr3:12540716:A:G	2.97599e-19	-4.33535e-10	-1.16266
12541126	chr3:12541126:C:T	1.02806e-19	-2.22557	-3.92172e-10
12541160	chr3:12541160:A:C	2.98581e-19	-4.33535e-10	-1.15937
12541280	chr3:12541280:A:G	6.39875e-19	-4.33535e-10	-0.397138
12541376	chr3:12541376:C:T	5.33145e-19	-4.33535e-10	-0.579618
12541569	chr3:12541569:A:G	1.16553e-19	-1.11067	-0.989391
12541644	chr3:12541644:G:A	2.83911e-19	-4.33535e-10	-1.20975
12541775	chr3:12541775:G:A	1.91179e-19	-1.6052	-3.92172e-10
12541800	chr3:12541800:G:A	2.86248e-19	-4.33535e-10	-1.20155
12542785	chr3:12542785:G:A	3.44379e-19	-4.33535e-10	-1.01667
12543136	chr3:12543136:T:C	7.27291e-19	-0.269084	-3.92172e-10
12543400	chr3:12543400:A:C	1.96757e-19	-1.11177	-0.464675
12543568	chr3:12543568:T:C	3.08972e-19	-4.33535e-10	-1.12516
12543701	chr3:12543701:CAT:C	2.8773e-19	-4.33535e-10	-1.19639
12543705	chr3:12543705:G:GGTTTAGT	2.85853e-19	-4.33535e-10	-1.20293
12544355	chr3:12544355:C:G	3.07121e-19	-4.33535e-10	-1.13117
12544375	chr3:12544375:G:T	3.0569e-19	-4.33535e-10	-1.13584
12544470	chr3:12544470:A:G	3.25788e-19	-1.9442	0.872033
12544590	chr3:12544590:G:A	5.20973e-19	-4.33535e-10	-0.602714
12544666	chr3:12544666:C:T	7.10055e-19	-4.33535e-10	-0.293068
12544701	chr3:12544701:TC:T	2.92587e-19	-4.33535e-10	-1.17965
12544741	chr3:12544741:T:C	2.60231e-20	-2.193	-1.40643
12544924	chr3:12544924:A:C	2.88385e-19	-4.33535e-10	-1.19411
12545023	chr3:12545023:TCATATATTCCA:T	2.86036e-19	-0.0944939	-1.1078
12545182	chr3:12545182:T:G	2.38233e-19	-4.33535e-10	-1.38516
12545800	chr3:12545800:G:A	2.58711e-19	-4.33535e-10	-1.3027
12546746	chr3:12546746:T:G	4.75401e-19	-4.33535e-10	-0.694253
12546899	chr3:12546899:G:A	1.0363e-19	-1.16676	-1.05083
12546941	chr3:12546941:A:G	2.78167e-19	-4.33535e-10	-1.23019
12547289	chr3:12547289:A:G	3.47256e-19	-4.33535e-10	-1.00835
12547524	chr3:12547524:CAA:C	2.57627e-19	-0.612129	-0.694769
12547576	chr3:12547576:T:A	1.54731e-19	-1.81673	-3.92172e-10
12547742	chr3:12547742:G:A	2.79176e-19	-2.03772	0.811154
12547833	chr3:12547833:T:C	2.79428e-19	-4.33535e-10	-1.22567
12548186	chr3:12548186:C:T	1.65702e-19	-0.699348	-1.04887
12548397	chr3:12548397:G:A	3.81104e-19	-4.33535e-10	-0.91534
12548404	chr3:12548404:C:CA	4.59085e-20	-1.93969	-1.09207
12548584	chr3:12548584:A:C	5.1209e-19	-4.33535e-10	-0.61991
12548925	chr3:12548925:G:A	4.76378e-19	-4.33535e-10	-0.6922
12548995	chr3:12548995:C:T	2.18042e-19	-2.01837	0.54464
12550090	chr3:12550090:G:A	3.50243e-20	-2.21171	-1.09066
12550119	chr3:12550119:G:A	4.32115e-19	-4.33535e-10	-0.789719
12550580	chr3:12550580:T:C	1.05008e-19	-2.20438	-3.92172e-10
12550728	chr3:12550728:T:C	4.82291e-18	-4.33535e-10	1.62272
12550817	chr3:12550817:GTTATGTTGGGTTATAT:G	3.89832e-20	-1.90406	-1.29122
12550869	chr3:12550869:T:C	1.1158e-19	-0.742751	-1.40092
12550886	chr3:12550886:C:T	1.12477e-17	-4.33535e-10	2.46951
12551122	chr3:12551122:C:G	2.73774e-19	-0.15846	-1.08765
12551444	chr3:12551444:A:G	3.38421e-19	-4.33535e-10	-1.03412
12551485	chr3:12551485:A:T	2.48216e-19	-4.33535e-10	-1.34411
12551920	chr3:12551920:A:T	6.07064e-20	-1.35446	-1.3979
12552078	chr3:12552078:G:A	6.58447e-18	-4.33535e-10	1.93406
12552945	chr3:12552945:G:A	2.86328e-19	-4.33535e-10	-1.20127
12553172	chr3:12553172:T:G	2.40857e-19	-4.33535e-10	-1.37421
12553881	chr3:12553881:C:T	2.66363e-19	-4.33535e-10	-1.27355
12554018	chr3:12554018:T:C	2.57866e-19	-4.33535e-10	-1.30597
12554586	chr3:12554586:A:G	7.52449e-19	-0.235078	-3.92172e-10
12554670	chr3:12554670:G:A	2.38206e-19	-4.33535e-10	-1.38528
12555008	chr3:12555008:T:C	6.31965e-19	-2.01306	1.60348
12555345	chr3:12555345:T:C	2.56554e-20	-2.20821	-1.40545
12555500	chr3:12555500:T:C	5.65077e-19	-2.06737	1.54593
12555700	chr3:12555700:G:T	3.74134e-19	-4.33535e-10	-0.933798
12555749	chr3:12555749:G:A	5.87177e-19	-2.06341	1.58033
12556393	chr3:12556393:T:C	1.06049e-19	-2.19451	-3.92172e-10
12556957	chr3:12556957:C:G	2.33467e-19	-4.33535e-10	-1.40537
12557284	chr3:12557284:A:G	2.46905e-19	-1.34941	-3.92172e-10
12557340	chr3:12557340:C:G	2.77167e-20	-2.20711	-1.32927
12557399	chr3:12557399:A:G	1.37347e-18	-4.33535e-10	0.366686
12557829	chr3:12557829:C:T	1.52314e-18	-4.33535e-10	0.470117
12557861	chr3:12557861:G:A	1.49015e-18	-4.33535e-10	0.448222
12558510	chr3:12558510:C:T	2.33587e-19	-4.33535e-10	-1.40486
12558537	chr3:12558537:A:ATT	9.20428e-18	-4.33535e-10	2.26901
12558697	chr3:12558697:A:G	4.22042e-19	-0.898789	0.0854835
12559030	chr3:12559030:T:C	2.85739e-20	-2.20472	-1.3012
12559109	chr3:12559109:A:G	2.51133e-19	-0.150837	-1.18159
12559196	chr3:12559196:A:G	2.1116e-19	-1.5058	-3.92172e-10
12559250	chr3:12559250:C:T	2.57152e-19	-4.33535e-10	-1.30874
12559338	chr3:12559338:G:A	2.82283e-20	-2.19404	-1.32404
12559863	chr3:12559863:C:T	3.21821e-19	-4.33535e-10	-1.08442
12560252	chr3:12560252:CTG:C	3.21971e-19	-4.33535e-10	-1.08395
12560442	chr3:12560442:G:A	2.57074e-20	-2.23072	-1.38091
12560995	chr3:12560995:G:A	8.68754e-20	-1.03686	-1.35708
12561300	chr3:12561300:G:A	3.01455e-19	-4.33535e-10	-1.14979
12561381	chr3:12561381:G:A	2.35166e-19	-4.33535e-10	-1.39812
12562661	chr3:12562661:A:C	7.79278e-20	-1.09743	-1.4052
12562753	chr3:12562753:G:A	2.59843e-20	-2.19741	-1.40351
12562949	chr3:12562949:G:T	1.32741e-18	0.496487	-0.163911
12563042	chr3:12563042:T:C	3.96836e-19	-4.33535e-10	-0.874888
12563331	chr3:12563331:G:C	2.45771e-19	-4.33535e-10	-1.35401
12563364	chr3:12563364:C:A	1.30155e-18	-4.33535e-10	0.312898
12563949	chr3:12563949:A:G	3.45498e-20	-2.21971	-1.09629
12564009	chr3:12564009:G:A	1.46355e-18	-4.33535e-10	0.430209
12564106	chr3:12564106:C:T	3.57319e-19	-4.33535e-10	-0.979783
12564201	chr3:12564201:C:T	2.46217e-19	-0.0301248	-1.32207
12564401	chr3:12564401:T:C	2.43958e-19	-4.33535e-10	-1.36141
12565266	chr3:12565266:C:T	2.72896e-19	-4.33535e-10	-1.24932
12565272	chr3:12565272:G:A	6.24999e-20	-1.62385	-1.0994
12565709	chr3:12565709:G:A	3.02787e-19	-0.47638	-0.669003
12565728	chr3:12565728:C:T	1.06859e-19	-2.1869	-3.92172e-10
12565731	chr3:12565731:G:A	6.29791e-19	-0.413024	-3.92172e-10
12566228	chr3:12566228:C:T	2.74829e-19	-4.33535e-10	-1.24226
12566430	chr3:12566430:C:T	3.66104e-19	-1.00419	0.0486992
12566546	chr3:12566546:A:C	8.53228e-19	0.385175	-0.49456
12567079	chr3:12567079:C:G	3.02212e-19	-4.33535e-10	-1.14728
12567237	chr3:12567237:G:T	1.36129e-18	-4.33535e-10	0.357775
12567549	chr3:12567549:C:T	1.66797e-18	-4.33535e-10	0.560949
12568065	chr3:12568065:C:T	4.29334e-19	-4.33535e-10	-0.796176
12568081	chr3:12568081:G:T	5.03394e-19	-4.33535e-10	-0.637038
12568205	chr3:12568205:T:C	3.16029e-19	-4.33535e-10	-1.10258
12568438	chr3:12568438:G:A	1.77633e-18	0.516193	0.107702
12568575	chr3:12568575:G:A	3.09295e-20	-2.18076	-1.24594
12569053	chr3:12569053:A:G	1.49412e-19	-1.8517	-3.92172e-10
12569233	chr3:12569233:T:C	2.57136e-20	-2.21085	-1.40054
12569700	chr3:12569700:T:C	2.83273e-19	-4.33535e-10	-1.212
12569770	chr3:12569770:T:C	3.89351e-20	-1.9862	-1.21032
12569919	chr3:12569919:C:T	2.78416e-19	-4.33535e-10	-1.22929
12570870	chr3:12570870:T:TGA	3.70267e-18	-4.33535e-10	1.3584
12571221	chr3:12571221:T:C	3.80397e-20	-2.1657	-1.05408
12571333	chr3:12571333:A:G	3.83402e-19	-4.33535e-10	-0.909328
12571349	chr3:12571349:T:C	2.36884e-19	-4.33535e-10	-1.39084
12571528	chr3:12571528:G:A	2.3585e-19	-4.33535e-10	-1.39522
12571686	chr3:12571686:T:C	3.50146e-19	-4.33535e-10	-1.00006
12571990	chr3:12571990:A:G	1.56929e-18	-4.33535e-10	0.49997
12572592	chr3:12572592:C:CT	8.80217e-19	-0.0782434	-3.92172e-10
12573117	chr3:12573117:T:G	6.86937e-20	-1.44065	-1.1881
12573158	chr3:12573158:G:A	2.71464e-19	-4.33535e-10	-1.25458
12573515	chr3:12573515:TA:T	2.62107e-19	-0.358737	-0.930922
12573550	chr3:12573550:A:T	3.21035e-19	-4.33535e-10	-1.08686
12573660	chr3:12573660:G:A	3.25507e-19	-4.33535e-10	-1.07303
12573719	chr3:12573719:C:T	1.31819e-19	-1.99439	0.0174003
12573869	chr3:12573869:G:C	1.19056e-18	-4.33535e-10	0.223766
12574081	chr3:12574081:A:G	4.42273e-20	-2.12214	-0.946934
12574111	chr3:12574111:C:T	2.06151e-18	-4.33535e-10	0.772782
12574194	chr3:12574194:C:T	2.91003e-19	-4.33535e-10	-1.18508
12574365	chr3:12574365:G:T	1.15066e-18	-4.33535e-10	0.189678
12574465	chr3:12574465:G:A	1.02955e-19	-1.05223	-1.1719
12574485	chr3:12574485:T:C	1.11401e-19	-2.19791	0.0526334
12575034	chr3:12575034:G:A	5.61745e-20	-1.61429	-1.21566
12575353	chr3:12575353:G:C	6.35919e-19	-4.33535e-10	-0.403341
12575559	chr3:12575559:A:G	3.24376e-19	-4.33535e-10	-1.07651
12575782	chr3:12575782:C:G	2.34195e-19	-4.33535e-10	-1.40226
12575869	chr3:12575869:G:A	2.9967e-19	-4.33535e-10	-1.15573
12576763	chr3:12576763:C:T	2.53291e-20	-2.2302	-1.39626
12577310	chr3:12577310:C:T	2.34546e-19	-4.33535e-10	-1.40076
12577977	chr3:12577977:A:G	2.35112e-19	-4.33535e-10	-1.39835
12578077	chr3:12578077:G:A	3.94047e-19	-4.33535e-10	-0.88194
12578669	chr3:12578669:C:T	3.58739e-19	-4.33535e-10	-0.975815
12578797	chr3:12578797:A:G	2.37139e-19	-4.33535e-10	-1.38976
12579013	chr3:12579013:T:C	4.13031e-19	-4.33535e-10	-0.83489
12579099	chr3:12579099:A:G	2.38657e-19	-4.33535e-10	-1.38338
12579221	chr3:12579221:G:A	5.64976e-19	-2.22548	1.70385
12579306	chr3:12579306:A:G	4.98957e-19	-4.33535e-10	-0.645892
12579314	chr3:12579314:G:A	4.04876e-19	-4.33535e-10	-0.854831
12579386	chr3:12579386:T:C	1.77012e-17	-1.93718	4.86016
12579576	chr3:12579576:C:T	2.03932e-17	-1.37273	4.43728
12579826	chr3:12579826:C:T	4.08709e-19	-4.33535e-10	-0.845409
12579833	chr3:12579833:G:C	3.68149e-19	-4.33535e-10	-0.949924
12580186	chr3:12580186:A:G	4.91981e-19	-4.33535e-10	-0.659971
12580226	chr3:12580226:A:G	2.40005e-19	-4.33535e-10	-1.37775
12580340	chr3:12580340:A:G	2.38019e-19	-4.33535e-10	-1.38606
12580559	chr3:12580559:T:C	1.64596e-19	-2.20479	0.449871
12580636	chr3:12580636:T:C	9.97417e-20	-1.15981	-1.09602
12580751	chr3:12580751:A:G	4.70036e-19	-4.33535e-10	-0.705602
12580812	chr3:12580812:G:A	2.46943e-19	-4.33535e-10	-1.34926
12581629	chr3:12581629:C:A	1.10933e-19	-2.14948	-3.92172e-10
12582318	chr3:12582318:G:A	2.50357e-19	-4.33535e-10	-1.33552
12582564	chr3:12582564:G:A	4.18522e-19	-4.33535e-10	-0.821682
12582822	chr3:12582822:A:G	9.34893e-19	-2.00982	1.99184
12583081	chr3:12583081:G:A	1.99185e-18	-4.33535e-10	0.738407
12583235	chr3:12583235:T:A	5.97258e-19	-4.33535e-10	-0.466062
12583477	chr3:12583477:T:G	3.79608e-19	-4.33535e-10	-0.919273
12584166	chr3:12584166:A:G	8.55579e-18	-4.33535e-10	2.19595
12584354	chr3:12584354:G:A	5.23761e-19	-4.33535e-10	-0.597377
12584895	chr3:12584895:T:C	3.76017e-19	-4.33535e-10	-0.928777
12584994	chr3:12584994:A:G	4.39438e-19	-4.33535e-10	-0.772914
12585017	chr3:12585017:G:A	1.77272e-19	-2.14226	0.461539
12585602	chr3:12585602:C:CT	3.94095e-19	-4.33535e-10	-0.881821
12586040	chr3:12586040:C:T	2.38508e-19	-4.33535e-10	-1.38401
12586041	chr3:12586041:G:A	1.84478e-18	-4.33535e-10	0.661704
12586414	chr3:12586414:A:T	2.43805e-19	-4.33535e-10	-1.36204
12586418	chr3:12586418:A:G	1.22246e-18	0.250211	-3.92172e-10
12586936	chr3:12586936:A:C	5.48514e-19	-4.33535e-10	-0.551198
12587682	chr3:12587682:G:A	8.01978e-19	-4.33535e-10	-0.171331
12587932	chr3:12587932:C:T	2.59658e-19	-4.33535e-10	-1.29905
12588387	chr3:12588387:A:G	2.13934e-19	-0.922607	-0.570136
12588393	chr3:12588393:C:T	2.31156e-19	-1.41532	-3.92172e-10
12588705	chr3:12588705:T:C	5.50122e-19	-4.33535e-10	-0.548271
12588782	chr3:12588782:T:C	2.50387e-19	-4.33535e-10	-1.3354
12589943	chr3:12589943:A:G	9.38445e-18	-1.91401	4.2024
12590440	chr3:12590440:C:T	7.755e-19	-4.33535e-10	-0.204904
12591323	chr3:12591323:G:C	3.44743e-19	-4.33535e-10	-1.01561
12591669	chr3:12591669:A:G	9.75728e-19	0.0247724	-3.92172e-10
12592053	chr3:12592053:T:C	3.93667e-20	-2.19333	-0.992162
12592619	chr3:12592619:A:G	2.40305e-19	-4.33535e-10	-1.3765
12592884	chr3:12592884:C:T	9.90257e-19	-4.33535e-10	0.0395529
12593019	chr3:12593019:T:C	2.47759e-19	-2.22903	0.88307
12593052	chr3:12593052:C:T	3.18162e-19	-1.60885	0.513
12593295	chr3:12593295:G:A	3.9871e-19	-4.33535e-10	-0.870178
12593361	chr3:12593361:G:A	6.47216e-19	-4.33535e-10	-0.385732
12593456	chr3:12593456:T:C	2.39793e-19	-4.33535e-10	-1.37864
12593608	chr3:12593608:G:A	7.10881e-18	-4.33535e-10	2.01068
12593673	chr3:12593673:G:A	1.0171e-18	0.0663009	-3.92172e-10
12594124	chr3:12594124:A:G	9.36271e-19	-1.99664	1.98013
12594721	chr3:12594721:C:T	6.85916e-18	-4.33535e-10	1.97493
12594756	chr3:12594756:T:G	3.21969e-19	-1.66907	0.585109
12596781	chr3:12596781:G:A	3.72484e-19	-4.33535e-10	-0.938216
12596981	chr3:12596981:C:T	2.95515e-19	-1.68779	0.518104
12597088	chr3:12597088:C:T	3.49889e-19	-1.65202	0.651227
12597197	chr3:12597197:C:T	6.56222e-20	-2.00554	-0.668958
12597231	chr3:12597231:C:A	1.51481e-18	-1.44292	1.90756
12597591	chr3:12597591:G:A	3.22121e-19	-1.62335	0.539869
12597771	chr3:12597771:C:T	2.71659e-19	-1.66205	0.408184
12598111	chr3:12598111:T:C	1.24617e-19	-2.03316	-3.92172e-10
12598346	chr3:12598346:A:G	4.64664e-18	-4.33535e-10	1.58549
12598391	chr3:12598391:C:A	2.54394e-19	-4.33535e-10	-1.31953
12598929	chr3:12598929:G:A	6.01701e-19	-1.52884	1.07019
12599246	chr3:12599246:G:T	6.78479e-19	-4.33535e-10	-0.338558
12599495	chr3:12599495:T:G	2.51139e-19	-4.33535e-10	-1.3324
12599850	chr3:12599850:A:G	1.77557e-19	-1.67912	-3.92172e-10
12599851	chr3:12599851:A:G	1.75898e-19	-1.68851	-3.92172e-10
12599926	chr3:12599926:T:C	1.90529e-19	-2.10623	0.497624
12600019	chr3:12600019:A:G	3.91845e-20	-2.22088	-0.969252
12600219	chr3:12600219:G:A	7.81304e-19	-4.33535e-10	-0.197447
12600941	chr3:12600941:T:C	7.05434e-19	-4.33535e-10	-0.299598
12601183	chr3:12601183:A:C	3.81148e-19	-4.33535e-10	-0.915224
12601330	chr3:12601330:A:C	3.9101e-19	-4.33535e-10	-0.889678
12601446	chr3:12601446:G:C	8.10895e-19	-2.10775	1.94748
12601450	chr3:12601450:T:C	1.28683e-18	-1.51928	1.8208
12601490	chr3:12601490:T:C	2.80063e-19	-4.33535e-10	-1.2234
12601514	chr3:12601514:A:G	2.12665e-19	-1.4356	-0.0630922
12601753	chr3:12601753:C:T	3.71303e-19	-4.33535e-10	-0.941392
12602740	chr3:12602740:A:G	2.55065e-19	-4.33535e-10	-1.31689
12602767	chr3:12602767:C:G	7.43148e-19	-4.33535e-10	-0.247516
12603018	chr3:12603018:A:T	2.35858e-19	-4.33535e-10	-1.39518
12603382	chr3:12603382:A:T	9.61672e-19	0.0102623	-3.92172e-10
12603508	chr3:12603508:C:T	5.62472e-19	-1.39071	0.864642
12603640	chr3:12603640:T:C	7.43148e-19	-4.33535e-10	-0.247516
12603744	chr3:12603744:C:T	2.73256e-19	-4.33535e-10	-1.248
12604501	chr3:12604501:T:C	9.20922e-20	-1.57202	-0.763598
12604756	chr3:12604756:A:T	6.8126e-19	-2.11316	1.77869
12605380	chr3:12605380:G:A	6.59109e-19	-4.33535e-10	-0.367522
12605530	chr3:12605530:G:A	3.739e-18	-2.031	3.39916
12605680	chr3:12605680:A:G	4.45489e-19	-4.33535e-10	-0.759239
12605958	chr3:12605958:A:G	5.76425e-19	-2.10999	1.60842
12605959	chr3:12605959:A:T	3.50682e-19	-4.33535e-10	-0.998532
12606048	chr3:12606048:T:TG	2.68293e-19	-2.13159	0.865261
12606739	chr3:12606739:T:C	5.81581e-20	-2.02335	-0.7719
12606756	chr3:12606756:C:A	7.04312e-18	-1.9979	3.9993
12606831	chr3:12606831:C:T	2.33627e-19	-4.33535e-10	-1.40469
12607179	chr3:12607179:C:CT	1.01394e-18	0.0631862	-3.92172e-10
12607477	chr3:12607477:G:A	3.64935e-19	-4.33535e-10	-0.958691
12607788	chr3:12607788:TA:T	4.13821e-19	-4.33535e-10	-0.832979
12608077	chr3:12608077:A:G	3.65485e-18	-1.84847	3.19387
12608180	chr3:12608180:AG:A	4.92131e-19	-0.659666	-3.92172e-10
12608233	chr3:12608233:T:C	6.01062e-18	-1.9813	3.82417
12608438	chr3:12608438:C:T	1.1619e-18	-1.34193	1.54133
12608504	chr3:12608504:T:G	2.96809e-19	-1.16532	-3.92172e-10
12609052	chr3:12609052:T:C	1.23933e-18	0.263912	-3.92172e-10
12609960	chr3:12609960:G:C	8.72445e-19	-0.0871122	-3.92172e-10
12610230	chr3:12610230:C:T	2.3934e-19	-4.33535e-10	-1.38053
12610317	chr3:12610317:T:A	6.55048e-19	-4.33535e-10	-0.373702
12610334	chr3:12610334:C:A	3.74144e-19	-4.33535e-10	-0.933772
12610336	chr3:12610336:T:C	4.21222e-19	-4.33535e-10	-0.815252
12610439	chr3:12610439:T:C	3.44902e-19	-4.33535e-10	-1.01515
12610483	chr3:12610483:G:C	3.38878e-18	-2.00818	3.278
12611276	chr3:12611276:A:G	4.16942e-19	-1.48615	0.660685
12611417	chr3:12611417:G:A	4.63933e-19	-1.49684	0.778173
12611734	chr3:12611734:G:T	5.09873e-19	-2.08351	1.45926
12612079	chr3:12612079:A:G	4.18983e-19	-4.33535e-10	-0.82058
12612147	chr3:12612147:G:A	7.18812e-19	-4.33535e-10	-0.280812
12612301	chr3:12612301:A:G	6.57252e-18	-1.98144	3.91368
12612378	chr3:12612378:G:A	3.80959e-19	-4.33535e-10	-0.915719
12612750	chr3:12612750:A:G	4.63811e-19	-4.33535e-10	-0.718933
12613154	chr3:12613154:C:T	5.29975e-19	-1.44744	0.861863
12613167	chr3:12613167:G:C	1.45764e-19	-1.87642	-3.92172e-10
12613199	chr3:12613199:T:TA	7.69794e-19	-4.33535e-10	-0.212289
12613324	chr3:12613324:G:A	5.41438e-20	-1.69851	-1.16825
12613526	chr3:12613526:A:G	1.06768e-18	-4.33535e-10	0.114833
12613650	chr3:12613650:T:G	5.29847e-19	-2.08885	1.50303
12613986	chr3:12613986:C:T	3.81186e-19	-4.33535e-10	-0.915125
12614190	chr3:12614190:T:G	4.51106e-20	-2.10581	-0.94348
12614377	chr3:12614377:G:A	1.4661e-19	-1.87064	-3.92172e-10
12614445	chr3:12614445:T:C	9.19452e-19	-2.08949	2.05486
12614459	chr3:12614459:A:G	5.72353e-19	-1.40877	0.900117
12614647	chr3:12614647:A:C	7.84501e-19	-4.33535e-10	-0.193364
12615091	chr3:12615091:G:C	5.86901e-20	-2.01055	-0.775592
12615549	chr3:12615549:C:T	2.38205e-19	-4.33535e-10	-1.38528
12616219	chr3:12616219:A:G	5.48534e-19	-1.40211	0.850948
12617021	chr3:12617021:G:A	1.5472e-18	-1.45098	1.93677
12617184	chr3:12617184:C:A	7.52658e-20	-1.98719	-0.550195
12617275	chr3:12617275:G:A	6.68718e-18	-2.02727	3.9768
12617615	chr3:12617615:G:A	1.0228e-19	-2.2307	-3.92172e-10
12617920	chr3:12617920:A:G	3.63711e-18	-2.0613	3.40184
12617995	chr3:12617995:G:A	1.85271e-18	-1.30663	1.97262
12618792	chr3:12618792:C:T	5.00934e-19	-1.40337	0.761432
12619169	chr3:12619169:T:C	2.44702e-19	-1.3692	0.0108306
12619318	chr3:12619318:C:CT	3.99904e-19	-4.33535e-10	-0.867188
12619452	chr3:12619452:T:C	1.85059e-19	-2.09068	0.452943
12620260	chr3:12620260:G:A	2.36111e-19	-4.33535e-10	-1.39411
12620331	chr3:12620331:G:A	3.4594e-19	-4.33535e-10	-1.01215
12620491	chr3:12620491:G:A	2.38382e-19	-4.33535e-10	-1.38454
12620521	chr3:12620521:G:A	5.12035e-19	-2.1196	1.49958
12620618	chr3:12620618:G:A	1.17942e-18	-1.37252	1.58689
12620705	chr3:12620705:T:C	7.09194e-19	-4.33535e-10	-0.294283
12620871	chr3:12620871:A:G	3.2354e-20	-2.22376	-1.15792
12620926	chr3:12620926:AGTTC:A	2.40551e-19	-2.12229	0.746813
12621207	chr3:12621207:G:A	5.22059e-19	-4.33535e-10	-0.600631
12621734	chr3:12621734:A:G	2.59038e-18	-2.00663	3.00777
12622337	chr3:12622337:T:G	4.37127e-19	-4.33535e-10	-0.778189
12623014	chr3:12623014:T:A	2.39207e-19	-4.33535e-10	-1.38108
12623571	chr3:12623571:A:G	1.17245e-19	-1.42169	-0.672454
12624124	chr3:12624124:G:A	2.87225e-19	-4.33535e-10	-1.19814
12624708	chr3:12624708:G:C	6.85074e-19	-4.33535e-10	-0.328885
12624929	chr3:12624929:A:AAAT	2.42513e-19	-4.33535e-10	-1.36736
12625165	chr3:12625165:C:A	7.25332e-19	-4.33535e-10	-0.271782
12625699	chr3:12625699:ATATT:A	2.36081e-18	-1.98487	2.89322
12625774	chr3:12625774:G:A	3.95749e-19	-4.33535e-10	-0.877632
12625875	chr3:12625875:C:T	2.32343e-18	-2.03988	2.93227
12626356	chr3:12626356:G:A	8.23506e-20	-1.99397	-0.453458
12626379	chr3:12626379:G:A	1.14993e-18	-4.33535e-10	0.189043
12626534	chr3:12626534:T:C	2.36428e-19	-4.33535e-10	-1.39277
12626542	chr3:12626542:G:A	4.71308e-19	-4.33535e-10	-0.702899
12627143	chr3:12627143:T:C	8.98243e-19	-0.0579703	-3.92172e-10
12627429	chr3:12627429:C:T	6.18307e-18	-4.33535e-10	1.87116
12627722	chr3:12627722:TAA:T	2.38059e-18	-2.03118	2.94787
12627949	chr3:12627949:G:A	1.76809e-19	-1.68724	0.00390274
12628007	chr3:12628007:C:G	4.1305e-19	-4.33535e-10	-0.834844
12628344	chr3:12628344:A:G	3.00223e-19	-1.15388	-3.92172e-10
12628501	chr3:12628501:A:G	4.4488e-19	-4.33535e-10	-0.760607
12628576	chr3:12628576:T:C	4.37209e-19	-4.33535e-10	-0.778
12629314	chr3:12629314:A:G	5.55418e-18	-4.33535e-10	1.76389
12629342	chr3:12629342:C:T	2.28233e-18	-4.33535e-10	0.874539
12629446	chr3:12629446:T:C	3.60842e-19	-4.33535e-10	-0.969971
12629468	chr3:12629468:A:C	1.08636e-18	0.243254	-0.111076
12631049	chr3:12631049:C:G	1.0213e-19	-1.43983	-0.792331
12631051	chr3:12631051:A:G	4.59897e-18	-2.03976	3.61494
12631099	chr3:12631099:G:A	3.65675e-19	-4.33535e-10	-0.956666
12631223	chr3:12631223:T:C	3.76961e-19	-4.33535e-10	-0.926269
12631455	chr3:12631455:C:T	6.20941e-20	-2.04838	-0.681385
12631459	chr3:12631459:C:T	5.43853e-20	-2.06942	-0.792899
12631554	chr3:12631554:G:A	2.6178e-19	-4.33535e-10	-1.29091
12631578	chr3:12631578:G:A	3.67904e-19	-4.33535e-10	-0.95059
12631582	chr3:12631582:C:G	4.32739e-19	-1.39734	0.609062
12631776	chr3:12631776:A:G	6.58968e-19	-2.13055	1.76281
12632052	chr3:12632052:G:C	4.00889e-18	-2.05211	3.48997
12632199	chr3:12632199:C:T	8.57502e-20	-1.99783	-0.40914
12632274	chr3:12632274:A:T	4.23177e-19	-4.33535e-10	-0.81062
12632553	chr3:12632553:G:A	2.51034e-19	-4.33535e-10	-1.33282
12632700	chr3:12632700:T:C	7.50979e-19	-2.1533	1.91626
12632993	chr3:12632993:C:T	4.3687e-20	-2.06872	-1.01264
12633067	chr3:12633067:A:G	1.65922e-18	-1.43373	1.98942
12633129	chr3:12633129:A:AT	7.16706e-19	-4.33535e-10	-0.283745
12633130	chr3:12633130:A:C	7.18812e-19	-4.33535e-10	-0.280812
12633483	chr3:12633483:G:A	1.33607e-19	-1.96351	-3.92172e-10
12633490	chr3:12633490:A:AG	9.67157e-20	-1.42356	-0.863078
12633585	chr3:12633585:G:A	2.62553e-19	-4.33535e-10	-1.28796
12634210	chr3:12634210:T:C	9.35298e-19	-1.29462	1.27707
12634311	chr3:12634311:T:C	5.78606e-18	-2.06422	3.86902
12634386	chr3:12634386:G:C	7.14976e-19	-4.33535e-10	-0.286163
12634441	chr3:12634441:G:A	2.49166e-19	-4.33535e-10	-1.34029
12634483	chr3:12634483:A:C	4.13072e-19	-4.33535e-10	-0.834788
12634614	chr3:12634614:C:T	6.05657e-19	-2.09441	1.64231
12634675	chr3:12634675:G:T	1.06046e-18	0.108051	-3.92172e-10
12634677	chr3:12634677:G:C	3.61914e-19	-4.33535e-10	-0.967004
12634951	chr3:12634951:T:C	2.9085e-19	-4.33535e-10	-1.1856
12635006	chr3:12635006:C:T	2.25584e-18	-4.33535e-10	0.862866
12635223	chr3:12635223:G:A	4.22478e-19	-4.33535e-10	-0.812274
12635232	chr3:12635232:T:C	2.39442e-18	-4.33535e-10	0.922484
12635756	chr3:12635756:A:G	7.33987e-20	-2.05654	-0.505968
12635787	chr3:12635787:C:A	4.29923e-18	-4.33535e-10	1.50778
12635830	chr3:12635830:A:G	2.3726e-19	-4.33535e-10	-1.38926
12635930	chr3:12635930:G:A	4.10263e-19	-4.33535e-10	-0.841612
12636100	chr3:12636100:G:A	3.88728e-18	-1.99325	3.40031
12636115	chr3:12636115:G:A	2.90169e-19	-2.22609	1.03814
12636313	chr3:12636313:T:C	6.98162e-19	-4.33535e-10	-0.309961
12636514	chr3:12636514:T:G	5.62494e-20	-2.09803	-0.730581
12636704	chr3:12636704:G:A	1.30203e-18	-1.39602	1.70929
12637452	chr3:12637452:A:G	5.54171e-19	-4.33535e-10	-0.540939
12637763	chr3:12637763:A:G	9.61115e-20	-1.53336	-0.759542
12637874	chr3:12637874:T:G	3.52951e-19	-4.33535e-10	-0.992082
12637967	chr3:12637967:T:C	1.37043e-18	-1.34226	1.70673
12638743	chr3:12638743:A:G	3.78914e-19	-4.33535e-10	-0.921103
12638755	chr3:12638755:A:C	4.17476e-19	-4.33535e-10	-0.824185
12638852	chr3:12638852:A:G	2.44326e-19	-4.33535e-10	-1.35991
12638904	chr3:12638904:T:C	3.55641e-18	-2.01123	3.32933
12638933	chr3:12638933:C:T	4.17819e-19	-4.33535e-10	-0.823364
12639979	chr3:12639979:C:A	5.27035e-19	-4.33535e-10	-0.591145
12640462	chr3:12640462:C:G	3.46252e-19	-4.33535e-10	-1.01124
12640580	chr3:12640580:A:C	4.63438e-19	-4.33535e-10	-0.719739
12640590	chr3:12640590:C:T	6.50721e-19	-2.13719	1.75686
12640985	chr3:12640985:T:G	5.23795e-19	-4.33535e-10	-0.597312
12641297	chr3:12641297:C:T	5.42002e-19	-4.33535e-10	-0.563142
12641665	chr3:12641665:C:T	9.36232e-19	-0.0165483	-3.92172e-10
12641980	chr3:12641980:T:TA	1.99298e-19	-1.56361	-3.92172e-10
12642114	chr3:12642114:C:T	4.21094e-19	-4.33535e-10	-0.815555
12642222	chr3:12642222:G:A	3.80614e-19	-4.33535e-10	-0.916625
12642404	chr3:12642404:G:C	3.70433e-19	-4.33535e-10	-0.94374
12642996	chr3:12642996:T:C	3.52925e-19	-4.33535e-10	-0.992156
12643081	chr3:12643081:G:A	4.20775e-19	-4.33535e-10	-0.816313
12643513	chr3:12643513:G:A	6.90323e-18	-2.03324	4.01458
12644854	chr3:12644854:C:G	5.29199e-19	-2.12372	1.53668
12645499	chr3:12645499:T:C	2.38007e-19	-4.33535e-10	-1.38611
12646114	chr3:12646114:T:C	1.89557e-18	-2.1128	2.80167
12646259	chr3:12646259:G:A	2.39306e-19	-4.33535e-10	-1.38067
12646521	chr3:12646521:G:A	6.38244e-20	-2.00918	-0.693093
12646785	chr3:12646785:A:G	9.08403e-20	-2.1972	-0.152112
12646795	chr3:12646795:T:C	4.13871e-19	-4.33535e-10	-0.832857
12646806	chr3:12646806:C:A	7.92672e-20	-2.06022	-0.425366
12646845	chr3:12646845:A:G	1.15717e-19	-1.35513	-0.752133
12647123	chr3:12647123:C:T	3.85582e-19	-4.33535e-10	-0.903658
12647235	chr3:12647235:G:A	5.60046e-20	-2.07088	-0.762095
12647240	chr3:12647240:G:A	2.4153e-19	-4.33535e-10	-1.37142
12647401	chr3:12647401:G:A	5.7114e-19	-4.33535e-10	-0.510777
12647465	chr3:12647465:CAT:C	2.86863e-18	-2.07014	3.17332
12647952	chr3:12647952:C:T	6.13482e-18	-2.02705	3.89037
12648001	chr3:12648001:TTC:T	3.80143e-19	-4.33535e-10	-0.917865
12648844	chr3:12648844:G:A	1.25947e-18	-1.31003	1.59007
12649018	chr3:12649018:G:A	1.21516e-18	-4.33535e-10	0.244219
12649028	chr3:12649028:T:C	1.83205e-19	-2.14966	0.501854
12649101	chr3:12649101:C:T	6.22841e-18	-4.33535e-10	1.87846
12649356	chr3:12649356:G:T	6.11668e-18	-2.0219	3.88226
12649913	chr3:12649913:G:A	1.175e-19	-1.3767	-0.715271
12650063	chr3:12650063:A:G	4.8688e-19	-1.11302	0.442624
12650515	chr3:12650515:G:A	6.08641e-19	-4.33535e-10	-0.447183
12650668	chr3:12650668:G:A	5.26881e-19	-4.33535e-10	-0.591437
12650793	chr3:12650793:C:T	2.2442e-18	-4.33535e-10	0.857693
12650888	chr3:12650888:A:G	3.73648e-19	-4.33535e-10	-0.935097
12651003	chr3:12651003:C:G	4.15084e-19	-4.33535e-10	-0.829931
12651931	chr3:12651931:C:T	2.78353e-18	-2.06683	3.1399
12651940	chr3:12651940:T:C	4.7215e-19	-1.501	0.799884
12652444	chr3:12652444:C:T	5.30631e-19	-4.33535e-10	-0.584345
12652496	chr3:12652496:G:A	3.78136e-20	-2.20195	-1.0238
12652518	chr3:12652518:C:T	2.47813e-19	-4.33535e-10	-1.34574
12653062	chr3:12653062:G:A	6.82004e-19	-4.33535e-10	-0.333375
12653753	chr3:12653753:C:G	4.43959e-19	-1.34272	0.580043
12654190	chr3:12654190:G:A	1.32742e-18	-2.07275	2.40533
12654602	chr3:12654602:T:C	3.721e-19	-4.33535e-10	-0.939248
12654934	chr3:12654934:A:G	1.61773e-19	-2.16677	0.394553
12655247	chr3:12655247:G:A	1.01512e-18	0.0643479	-3.92172e-10
12655671	chr3:12655671:C:T	1.05644e-19	-2.19834	-3.92172e-10
12655876	chr3:12655876:T:G	1.05191e-19	-2.20263	-3.92172e-10
12655999	chr3:12655999:G:A	1.4057e-18	-1.33452	1.72441
12656217	chr3:12656217:G:A	5.25517e-19	-4.33535e-10	-0.59403
12656688	chr3:12656688:T:C	2.41996e-19	-4.33535e-10	-1.36949
12657300	chr3:12657300:G:A	8.14317e-19	-0.156062	-3.92172e-10
12657509	chr3:12657509:A:G	3.88512e-19	-4.33535e-10	-0.896086
12657646	chr3:12657646:C:T	5.59817e-20	-2.08107	-0.75232
12658098	chr3:12658098:T:C	4.0699e-19	-4.33535e-10	-0.849622
12658256	chr3:12658256:G:A	5.05493e-19	-1.39616	0.763277
12658341	chr3:12658341:G:A	5.27429e-19	-4.33535e-10	-0.590396
12658432	chr3:12658432:G:A	2.41356e-19	-4.33535e-10	-1.37214
12658582	chr3:12658582:A:G	5.49918e-19	-4.33535e-10	-0.548642
12658607	chr3:12658607:A:C	2.41936e-19	-4.33535e-10	-1.36974
12658712	chr3:12658712:A:C	9.85476e-20	-1.31761	-0.950267
12658881	chr3:12658881:C:T	4.34114e-19	-4.33535e-10	-0.785105
12659164	chr3:12659164:G:A	1.06508e-19	-2.19019	-3.92172e-10
12659212	chr3:12659212:G:A	3.44001e-17	-2.23074	5.81815
12659648	chr3:12659648:CAT:C	5.36472e-18	-2.17209	3.90127
12659931	chr3:12659931:T:A	6.28316e-19	-4.33535e-10	-0.415368
12660365	chr3:12660365:T:C	3.09258e-19	-4.33535e-10	-1.12424
12660600	chr3:12660600:C:T	6.78971e-19	-4.33535e-10	-0.337833
12661348	chr3:12661348:T:G	3.43128e-17	-2.23008	5.81494
12661514	chr3:12661514:C:A	3.9973e-19	-4.33535e-10	-0.867622
12661534	chr3:12661534:C:T	3.95356e-19	-4.33535e-10	-0.878625
12661564	chr3:12661564:G:A	4.7579e-18	-1.82049	3.42964
12661698	chr3:12661698:G:A	1.31517e-19	-1.97928	-3.92172e-10
12661883	chr3:12661883:CT:C	4.42254e-18	-4.33535e-10	1.53606
12662215	chr3:12662215:G:C	9.87048e-18	-2.23031	4.5692
12662418	chr3:12662418:A:G	3.69724e-19	-4.33535e-10	-0.945655
12662939	chr3:12662939:C:A	8.17785e-19	-1.86986	1.71805
12663549	chr3:12663549:G:A	3.3024e-19	-2.00298	0.944391
12663660	chr3:12663660:AC:A	4.56324e-19	-1.44708	0.711874
12663665	chr3:12663665:A:G	4.55595e-19	-1.44304	0.706229
12663709	chr3:12663709:G:A	2.76906e-19	-2.22937	0.994635
12664202	chr3:12664202:G:C	2.40016e-19	-4.33535e-10	-1.37771
12664356	chr3:12664356:A:G	9.56504e-18	-2.23008	4.53754
12664743	chr3:12664743:G:C	7.16587e-20	-1.18273	-1.40376
12664759	chr3:12664759:C:A	8.35201e-19	-4.33535e-10	-0.130739
12665211	chr3:12665211:A:G	2.4082e-19	-4.33535e-10	-1.37436
12665273	chr3:12665273:C:T	1.05777e-19	-2.19708	-3.92172e-10
12665415	chr3:12665415:G:A	8.35753e-18	-2.23063	4.40314
12665581	chr3:12665581:T:C	8.32849e-20	-2.04586	-0.390284
12665730	chr3:12665730:A:G	2.20496e-19	-1.39369	-0.0688439
12666074	chr3:12666074:C:T	2.78795e-19	-2.22577	0.997836
12666121	chr3:12666121:A:C	9.95666e-19	-2.22959	2.2746
12666293	chr3:12666293:T:C	2.08983e-19	-1.40834	-0.107813
12666499	chr3:12666499:G:A	2.78663e-19	-4.33535e-10	-1.22841
12666572	chr3:12666572:CCTGGACAACATAGCAAGCCCCCGTCT:C	2.75296e-19	-4.33535e-10	-1.24057
12666605	chr3:12666605:AAAG:A	2.65864e-19	-4.33535e-10	-1.27543
12666624	chr3:12666624:G:A	2.30195e-19	-1.37007	-0.0494121
12666834	chr3:12666834:A:T	8.29324e-20	-1.03761	-1.40277
12666910	chr3:12666910:G:C	4.76138e-19	-4.33535e-10	-0.692704
12667302	chr3:12667302:A:G	9.26422e-19	-4.33535e-10	-0.0270816
12667447	chr3:12667447:T:C	1.70331e-18	-2.23043	2.81235
12667525	chr3:12667525:AAC:A	1.05673e-19	-1.35268	-0.845374
12667649	chr3:12667649:C:T	1.19603e-19	-2.07423	-3.92172e-10
12667821	chr3:12667821:T:C	3.76638e-19	-4.33535e-10	-0.927126
12667863	chr3:12667863:G:C	3.76775e-19	-0.926762	-3.92172e-10
12667986	chr3:12667986:C:T	1.75567e-18	-2.19313	2.80532
12668038	chr3:12668038:C:T	1.00155e-18	0.0508924	-3.92172e-10
12668107	chr3:12668107:C:T	1.35623e-18	-2.23015	2.5842
12668163	chr3:12668163:A:G	1.87568e-18	-2.22552	2.90384
12668166	chr3:12668166:G:A	1.63637e-18	-2.22503	2.76686
12668317	chr3:12668317:A:G	3.07545e-19	-4.33535e-10	-1.12979
12668757	chr3:12668757:C:T	4.57575e-19	-4.33535e-10	-0.73247
12669041	chr3:12669041:G:A	5.61647e-19	-4.33535e-10	-0.527537
12669171	chr3:12669171:C:T	7.65307e-19	-1.88324	1.66511
12669384	chr3:12669384:G:A	2.97867e-19	-2.22899	1.06723
12669386	chr3:12669386:G:A	7.83051e-19	-4.33535e-10	-0.195213
12669389	chr3:12669389:G:A	6.37959e-19	-4.33535e-10	-0.400138
12669392	chr3:12669392:T:C	1.04987e-19	-2.20458	-3.92172e-10
12669585	chr3:12669585:A:T	1.63455e-18	-2.23074	2.77145
12669781	chr3:12669781:G:C	2.80321e-19	-4.33535e-10	-1.22248
12670028	chr3:12670028:C:G	4.58307e-19	-4.33535e-10	-0.730873
12670333	chr3:12670333:A:T	2.2943e-19	-1.34896	-0.0738521
12670422	chr3:12670422:C:T	3.79649e-19	-2.05269	1.13352
12670474	chr3:12670474:A:C	2.02074e-18	-2.23075	2.98356
12670476	chr3:12670476:A:C	2.00013e-18	-2.23069	2.97324
12670478	chr3:12670478:A:C	2.60802e-18	-2.23074	3.23868
12670869	chr3:12670869:A:C	2.51181e-19	-4.33535e-10	-1.33224
12671073	chr3:12671073:CTG:C	1.63113e-18	-2.2276	2.76622
12671114	chr3:12671114:A:G	3.77151e-19	-4.33535e-10	-0.925766
12671727	chr3:12671727:C:T	9.29581e-19	-4.33535e-10	-0.0236779
12671734	chr3:12671734:T:TG	8.05616e-19	-4.33535e-10	-0.166804
12671956	chr3:12671956:A:AGTGG	6.90579e-19	-4.33535e-10	-0.320882
12672445	chr3:12672445:A:G	3.67715e-20	-2.21639	-1.03729
12672657	chr3:12672657:G:A	3.57347e-20	-2.22412	-1.05817
12672795	chr3:12672795:A:C	4.03579e-20	-2.16082	-0.999807
12672961	chr3:12672961:A:G	3.80465e-20	-2.17142	-1.04818
12673751	chr3:12673751:A:G	4.33063e-19	-4.33535e-10	-0.787528
12673793	chr3:12673793:G:A	3.21883e-19	-2.17961	1.09538
12674122	chr3:12674122:AAAAG:A	4.57035e-19	-4.33535e-10	-0.733652
12674147	chr3:12674147:C:T	4.55235e-18	-4.33535e-10	1.56499
12674365	chr3:12674365:A:G	4.2438e-19	-4.33535e-10	-0.807782
12674656	chr3:12674656:G:A	7.93374e-19	-4.33535e-10	-0.182117
12674695	chr3:12674695:C:T	4.08914e-20	-2.2072	-0.940293
12675085	chr3:12675085:C:A	1.18164e-19	-0.700072	-1.38627
12675181	chr3:12675181:G:C	7.89945e-19	-4.33535e-10	-0.186448
12675690	chr3:12675690:G:A	4.13326e-20	-2.21127	-0.925493
12675822	chr3:12675822:G:T	5.76441e-19	-1.89585	1.39432
12675930	chr3:12675930:A:G	6.13235e-19	-4.33535e-10	-0.439662
12676034	chr3:12676034:C:T	1.07123e-19	-2.18443	-3.92172e-10
12676078	chr3:12676078:T:C	2.35054e-18	-4.33535e-10	0.903988
12676126	chr3:12676126:G:A	4.29593e-20	-2.18508	-0.91308
12676556	chr3:12676556:A:G	8.07612e-19	-0.16433	-3.92172e-10
12676645	chr3:12676645:T:G	4.43748e-20	-2.15444	-0.911297
12677494	chr3:12677494:A:G	8.39974e-19	-4.33535e-10	-0.125041
12677887	chr3:12677887:C:G	3.541e-19	-4.33535e-10	-0.988831
12678038	chr3:12678038:G:A	1.44675e-18	-4.33535e-10	0.418667
12678202	chr3:12678202:T:C	2.33222e-19	-4.33535e-10	-1.40642
12678240	chr3:12678240:T:C	8.64838e-19	-1.12537	1.0295
12678408	chr3:12678408:G:C	2.51262e-19	-4.33535e-10	-1.33192
12678429	chr3:12678429:C:T	2.55945e-19	-2.01318	0.699731
12678685	chr3:12678685:C:T	2.62106e-19	-4.33535e-10	-1.28966
12678694	chr3:12678694:A:G	2.67749e-19	-4.33535e-10	-1.26836
12678730	chr3:12678730:T:G	2.90734e-19	-4.33535e-10	-1.186
12678816	chr3:12678816:C:T	3.7437e-19	-4.33535e-10	-0.933166
12678817	chr3:12678817:A:G	2.59112e-19	-4.33535e-10	-1.30115
12679281	chr3:12679281:G:C	2.3988e-19	-4.33535e-10	-1.37827
12679305	chr3:12679305:C:A	1.28627e-17	-1.16303	3.76671
12679468	chr3:12679468:A:G	3.16083e-19	-1.92229	0.819888
12679488	chr3:12679488:A:T	3.53655e-19	-4.33535e-10	-0.990091
12679585	chr3:12679585:T:C	2.40899e-19	-4.33535e-10	-1.37404
12679692	chr3:12679692:G:A	8.5588e-19	-4.33535e-10	-0.106282
12679926	chr3:12679926:A:G	5.0907e-19	-4.33535e-10	-0.625826
12680182	chr3:12680182:C:T	3.37719e-19	0.234377	-1.27057
12680428	chr3:12680428:T:C	2.60263e-19	-4.33535e-10	-1.29672
12680490	chr3:12680490:T:A	3.54575e-19	-4.33535e-10	-0.987491
12680499	chr3:12680499:A:G	2.57394e-19	-4.33535e-10	-1.3078
12680548	chr3:12680548:T:A	2.37718e-19	-4.33535e-10	-1.38732
12680725	chr3:12680725:G:A	2.54367e-19	-4.33535e-10	-1.31963
12680839	chr3:12680839:T:C	2.5244e-19	-4.33535e-10	-1.32724
12681020	chr3:12681020:G:A	3.60121e-19	-4.33535e-10	-0.971973
12681102	chr3:12681102:T:C	3.51104e-19	-4.33535e-10	-0.99733
12681371	chr3:12681371:A:G	3.72114e-20	-2.17115	-1.07065
12681597	chr3:12681597:C:G	3.45348e-19	-4.33535e-10	-1.01386
12681813	chr3:12681813:C:T	3.31632e-19	-4.33535e-10	-1.05439
12681838	chr3:12681838:A:G	2.59337e-19	-4.33535e-10	-1.30028
12681884	chr3:12681884:A:G	5.89814e-19	-4.33535e-10	-0.478604
12682409	chr3:12682409:T:A	6.48104e-19	-1.16517	0.780806
12682724	chr3:12682724:T:TC	2.62833e-19	-4.33535e-10	-1.28689
12683274	chr3:12683274:C:T	1.58667e-19	-1.28045	-0.511158
12683303	chr3:12683303:G:A	4.27783e-19	-0.799794	-3.92172e-10
12683319	chr3:12683319:G:A	6.56337e-19	-4.33535e-10	-0.371738
12683442	chr3:12683442:A:T	6.35668e-19	-0.403735	-3.92172e-10
12683580	chr3:12683580:C:A	3.52409e-20	-2.21387	-1.08233
12683704	chr3:12683704:A:G	2.85807e-18	-4.33535e-10	1.09949
12683838	chr3:12683838:T:C	2.62665e-19	-4.33535e-10	-1.28753
12683858	chr3:12683858:C:G	2.48085e-19	-4.33535e-10	-1.34464
12684725	chr3:12684725:A:G	4.09178e-19	-1.80114	0.956878
12685146	chr3:12685146:G:C	3.39943e-19	-1.56106	0.531425
12685310	chr3:12685310:T:C	3.02487e-19	-4.33535e-10	-1.14637
12686162	chr3:12686162:G:A	6.36308e-19	-4.33535e-10	-0.402728
12686173	chr3:12686173:C:T	9.99888e-18	-4.33535e-10	2.35182
12686215	chr3:12686215:A:G	3.72016e-19	-4.33535e-10	-0.939475
12686249	chr3:12686249:A:G	2.34464e-19	-4.33535e-10	-1.40111
12686265	chr3:12686265:TAAC:T	6.61551e-19	-4.33535e-10	-0.363824
12686320	chr3:12686320:G:T	2.34234e-19	-4.33535e-10	-1.40209
12686463	chr3:12686463:C:A	2.75168e-19	-2.11394	0.872916
12686529	chr3:12686529:C:T	1.00411e-19	-1.7551	-0.494044
12686546	chr3:12686546:G:A	8.33136e-19	-4.33535e-10	-0.133215
12686667	chr3:12686667:G:A	2.46176e-19	-4.33535e-10	-1.35236
12686959	chr3:12686959:C:T	1.11963e-19	-2.14024	-3.92172e-10
12687041	chr3:12687041:G:A	2.3598e-19	-4.33535e-10	-1.39466
12687094	chr3:12687094:C:T	3.97447e-19	-4.33535e-10	-0.873349
12687647	chr3:12687647:T:C	3.66879e-19	-4.33535e-10	-0.95338
12687938	chr3:12687938:G:A	3.79347e-19	-4.33535e-10	-0.91996
12687986	chr3:12687986:T:G	3.46216e-19	-1.89814	0.886787
12688077	chr3:12688077:A:G	4.11159e-19	-4.33535e-10	-0.839432
12688280	chr3:12688280:A:G	3.56839e-19	-4.33535e-10	-0.981126
12688304	chr3:12688304:C:T	2.37388e-19	-4.33535e-10	-1.38872
12688437	chr3:12688437:T:TAGGA	2.34862e-19	-4.33535e-10	-1.39941
12688438	chr3:12688438:T:G	2.34712e-19	-4.33535e-10	-1.40005
12688566	chr3:12688566:C:T	2.34195e-19	-4.33535e-10	-1.40226
12689233	chr3:12689233:T:C	2.33294e-19	-4.33535e-10	-1.40611
12689248	chr3:12689248:A:G	2.33396e-19	-4.33535e-10	-1.40567
12689547	chr3:12689547:G:A	8.20659e-19	-0.148304	-3.92172e-10
12690049	chr3:12690049:C:T	9.08852e-18	-4.33535e-10	2.25636
12690288	chr3:12690288:A:G	2.33743e-19	-4.33535e-10	-1.40419
12690413	chr3:12690413:G:A	6.40874e-19	-4.33535e-10	-0.395579
12690515	chr3:12690515:G:C	4.03198e-20	-2.2088	-0.952766
12690804	chr3:12690804:C:T	1.3909e-19	-1.92329	-3.92172e-10
12690973	chr3:12690973:G:T	7.92245e-20	-1.33777	-1.14835
12691167	chr3:12691167:G:A	2.3323e-19	-4.33535e-10	-1.40639
12691233	chr3:12691233:G:A	2.33597e-19	-4.33535e-10	-1.40481
12691278	chr3:12691278:A:G	3.72646e-20	-2.18382	-1.05655
12691364	chr3:12691364:G:A	7.37553e-19	-4.33535e-10	-0.255074
12691386	chr3:12691386:T:C	3.75565e-19	-1.53486	0.604885
12691410	chr3:12691410:C:T	4.5692e-20	-2.20595	-0.830541
12691587	chr3:12691587:G:C	3.13577e-19	-4.33535e-10	-1.11037
12691650	chr3:12691650:ACT:A	5.6263e-19	-4.33535e-10	-0.525789
12691674	chr3:12691674:A:T	3.45481e-19	-4.33535e-10	-1.01347
12691776	chr3:12691776:A:T	5.84049e-19	-4.33535e-10	-0.488426
12691824	chr3:12691824:A:G	2.35508e-19	-4.33535e-10	-1.39667
12691898	chr3:12691898:G:A	5.26748e-19	-4.33535e-10	-0.591689
12692017	chr3:12692017:A:G	5.30638e-19	-4.33535e-10	-0.584332
12692860	chr3:12692860:A:G	3.36762e-19	-4.33535e-10	-1.03904
12692970	chr3:12692970:C:T	2.34152e-18	-4.33535e-10	0.900144
12693227	chr3:12693227:A:G	1.50885e-19	-1.44084	-0.401053
12693373	chr3:12693373:T:C	2.11542e-19	-1.23188	-0.272104
12693426	chr3:12693426:A:G	2.91232e-19	-4.33535e-10	-1.18429
12694029	chr3:12694029:A:G	1.06942e-17	-4.33535e-10	2.41905
12694138	chr3:12694138:G:A	3.20819e-20	-2.02949	-1.36063
12694470	chr3:12694470:C:T	1.40859e-19	-1.91065	-3.92172e-10
12694647	chr3:12694647:G:A	7.23167e-19	-0.701951	0.42718
12694815	chr3:12694815:T:C	7.90544e-19	-0.616535	0.430845
12695031	chr3:12695031:C:G	6.00418e-19	-2.11915	1.65836
12695155	chr3:12695155:A:T	7.52325e-19	-0.694469	0.459225
12695567	chr3:12695567:GGTT:G	5.23244e-19	-1.94947	1.3511
12695586	chr3:12695586:TG:T	1.84421e-18	-0.4635	1.12489
12695642	chr3:12695642:T:G	7.70449e-19	-0.645545	0.434107
12696470	chr3:12696470:T:C	4.78569e-18	-4.33535e-10	1.61497
12696741	chr3:12696741:C:G	2.45931e-19	-4.33535e-10	-1.35336
12696808	chr3:12696808:A:G	1.59312e-18	-0.361918	0.876958
12697048	chr3:12697048:C:T	6.0677e-20	-2.03359	-0.719253
12697106	chr3:12697106:C:G	1.4626e-18	-0.403799	0.833359
12697423	chr3:12697423:C:T	1.58251e-19	-2.16936	0.375134
12697670	chr3:12697670:A:G	2.94634e-19	-1.19501	0.0223351
12697695	chr3:12697695:C:T	6.33375e-20	-2.03036	-0.67957
12698142	chr3:12698142:A:G	3.11454e-19	-4.33535e-10	-1.11716
12698347	chr3:12698347:G:A	5.22572e-19	-4.33535e-10	-0.59965
12698382	chr3:12698382:G:A	6.89588e-19	-4.33535e-10	-0.322317
12698443	chr3:12698443:G:A	1.07661e-19	-2.17943	-3.92172e-10
12698528	chr3:12698528:A:G	1.42196e-19	-1.90121	-3.92172e-10
12698969	chr3:12698969:A:G	4.40028e-19	-2.10015	1.32858
12699148	chr3:12699148:T:C	3.16888e-19	-4.33535e-10	-1.09986
12699665	chr3:12699665:T:C	6.91786e-19	-4.33535e-10	-0.319135
12699720	chr3:12699720:T:A	3.76489e-19	-1.43555	0.508032
12699846	chr3:12699846:T:A	6.3785e-20	-1.67539	-1.0275
12700013	chr3:12700013:G:T	1.801e-18	-4.33535e-10	0.637684
12700446	chr3:12700446:A:C	6.44747e-19	-4.33535e-10	-0.389554
12700527	chr3:12700527:G:A	3.2199e-20	-1.99918	-1.3873
12700821	chr3:12700821:A:T	2.7036e-20	-2.15991	-1.40133
12700934	chr3:12700934:A:G	3.61489e-20	-2.17466	-1.09611
12701392	chr3:12701392:A:G	3.24525e-19	-2.0965	1.02045
12701473	chr3:12701473:T:C	1.07196e-19	-2.18375	-3.92172e-10
12701589	chr3:12701589:G:A	2.58453e-19	-4.33535e-10	-1.3037
12702454	chr3:12702454:G:A	4.86683e-20	-1.83772	-1.13567
12703206	chr3:12703206:A:G	6.33937e-18	-4.33535e-10	1.89612
12703272	chr3:12703272:C:T	2.53589e-17	-4.33535e-10	3.28247
12703369	chr3:12703369:A:G	6.15842e-18	-4.33535e-10	1.86716
12703389	chr3:12703389:C:T	1.67869e-19	-2.20625	0.471019
12703671	chr3:12703671:G:A	4.00112e-20	-1.95488	-1.21437
12703694	chr3:12703694:C:T	2.71738e-19	-4.33535e-10	-1.25357
12703695	chr3:12703695:G:A	1.02318e-19	-2.23033	-3.92172e-10
12703743	chr3:12703743:C:T	7.43671e-18	-4.33535e-10	2.05577
12703751	chr3:12703751:C:T	3.23486e-19	-4.33535e-10	-1.07925
12703794	chr3:12703794:A:G	2.83833e-19	-4.33535e-10	-1.21002
12704123	chr3:12704123:C:T	6.09751e-18	-4.33535e-10	1.85722
12704194	chr3:12704194:C:T	1.4954e-18	-4.33535e-10	0.451734
12704768	chr3:12704768:C:T	2.69108e-19	-4.33535e-10	-1.2633
12704918	chr3:12704918:G:A	1.80284e-19	-2.18158	0.517704
12705003	chr3:12705003:G:T	2.56278e-17	-4.33535e-10	3.29302
12705308	chr3:12705308:A:G	2.03541e-17	-4.33535e-10	3.06263
12705457	chr3:12705457:T:C	2.86506e-19	-4.33535e-10	-1.20065
12705600	chr3:12705600:A:G	7.2056e-19	-1.97059	1.69221
12705904	chr3:12705904:A:G	2.46198e-19	-4.33535e-10	-1.35228
12706092	chr3:12706092:T:A	1.35527e-17	-4.33535e-10	2.65593
12706221	chr3:12706221:T:TA	2.81989e-19	-4.33535e-10	-1.21655
12706251	chr3:12706251:G:A	1.90502e-18	-1.87827	2.5721
12706416	chr3:12706416:A:G	4.14489e-20	-2.18801	-0.945941
12706992	chr3:12706992:T:C	3.81275e-18	-1.87265	3.26034
12707058	chr3:12707058:C:T	1.69951e-17	-4.33535e-10	2.88227
12707145	chr3:12707145:T:C	2.34132e-19	-4.33535e-10	-1.40253
12707379	chr3:12707379:G:A	2.38472e-19	-4.33535e-10	-1.38416
12707380	chr3:12707380:G:A	4.10951e-20	-1.74514	-1.39738
12707631	chr3:12707631:C:T	2.37879e-19	-2.16234	0.77569
12707886	chr3:12707886:G:A	1.13692e-19	-0.859827	-1.26509
12708295	chr3:12708295:G:A	3.11413e-19	-4.33535e-10	-1.11729
12708362	chr3:12708362:T:A	7.38413e-18	-4.33535e-10	2.04868
12708401	chr3:12708401:C:T	6.43481e-20	-2.17536	-0.518748
12708763	chr3:12708763:A:ACAT	2.96852e-20	-2.19879	-1.26897
12709594	chr3:12709594:C:T	2.37039e-19	-4.33535e-10	-1.39019
12710372	chr3:12710372:T:C	3.44526e-19	-4.33535e-10	-1.01624
12710790	chr3:12710790:G:A	1.06143e-19	-2.19363	-3.92172e-10
12710792	chr3:12710792:GCT:G	3.32274e-19	-4.33535e-10	-1.05245
12710882	chr3:12710882:C:T	9.44862e-20	-2.19802	-0.111934
12711015	chr3:12711015:A:G	1.09833e-19	-2.16141	0.00195527
12711039	chr3:12711039:A:G	3.45832e-19	-4.33535e-10	-1.01246
12711234	chr3:12711234:TC:T	3.94326e-20	-2.16413	-1.01969
12711242	chr3:12711242:T:C	1.63352e-19	-1.7625	-3.92172e-10
12711625	chr3:12711625:T:C	1.72532e-18	-4.33535e-10	0.594756
12711632	chr3:12711632:C:A	1.15915e-19	-2.14896	0.0434053
12711936	chr3:12711936:C:T	1.61195e-18	-4.33535e-10	0.52679
12712063	chr3:12712063:G:A	7.10413e-20	-2.16829	-0.426856
12712193	chr3:12712193:G:A	2.38299e-19	-4.33535e-10	-1.38489
12712250	chr3:12712250:G:A	5.64999e-20	-2.19682	-0.62735
12712650	chr3:12712650:A:T	4.88929e-17	-4.33535e-10	3.93898
12712719	chr3:12712719:T:C	4.95169e-17	-4.33535e-10	3.95166
12712730	chr3:12712730:T:G	1.10395e-18	-4.33535e-10	0.148242
12712827	chr3:12712827:C:T	1.22251e-19	-2.10269	0.0503546
12713111	chr3:12713111:G:A	3.85817e-19	-4.33535e-10	-0.903048
12713498	chr3:12713498:A:G	3.23346e-20	-2.22075	-1.16153
12713587	chr3:12713587:C:T	1.07379e-18	-4.33535e-10	0.120534
12714055	chr3:12714055:C:T	6.04096e-19	-4.33535e-10	-0.454678
12714350	chr3:12714350:C:T	6.27512e-20	-2.20446	-0.514775
12714353	chr3:12714353:C:T	6.43409e-19	-4.33535e-10	-0.391631
12714546	chr3:12714546:T:A	3.9434e-20	-2.18864	-0.995145
12714713	chr3:12714713:C:T	3.95183e-19	-4.33535e-10	-0.879063
12715053	chr3:12715053:A:G	2.5034e-19	-4.33535e-10	-1.33559
12715172	chr3:12715172:A:T	4.19886e-19	-4.33535e-10	-0.818429
12715394	chr3:12715394:C:T	4.7955e-19	-4.33535e-10	-0.685564
12715447	chr3:12715447:C:T	4.42004e-20	-2.17613	-0.893552
12715778	chr3:12715778:A:C	6.12651e-19	-4.33535e-10	-0.440616
12715886	chr3:12715886:A:AT	6.29703e-19	-4.33535e-10	-0.413163
12716227	chr3:12716227:T:C	7.47541e-20	-2.21095	-0.333256
12716602	chr3:12716602:A:G	2.88895e-19	-1.98169	0.789346
12716777	chr3:12716777:T:G	1.60488e-18	-4.33535e-10	0.522394
12716815	chr3:12716815:A:G	2.29336e-19	-1.97695	0.553722
12716920	chr3:12716920:T:C	3.8749e-17	-4.33535e-10	3.70645
12716965	chr3:12716965:C:T	2.33207e-19	-4.33535e-10	-1.40649
12717339	chr3:12717339:TG:T	1.02466e-19	-2.22888	-3.92172e-10
12717581	chr3:12717581:C:A	4.2534e-20	-2.22633	-0.881781
12717705	chr3:12717705:A:T	2.80059e-19	-4.33535e-10	-1.22341
12718030	chr3:12718030:AACT:A	4.87693e-20	-2.23071	-0.740601
12718794	chr3:12718794:TCCTGGGTAACACGGTGAAA:T	4.39459e-19	-4.33535e-10	-0.772867
12718954	chr3:12718954:C:T	7.48677e-20	-2.22062	-0.322073
12719020	chr3:12719020:ACTT:A	2.91242e-19	-4.33535e-10	-1.18426
12719907	chr3:12719907:T:C	1.88876e-17	-4.33535e-10	2.98785
12720249	chr3:12720249:A:G	3.04624e-19	-4.33535e-10	-1.13933
12720320	chr3:12720320:G:A	2.92446e-19	-4.33535e-10	-1.18013
12720388	chr3:12720388:T:C	6.96115e-20	-2.19612	-0.419366
12720674	chr3:12720674:A:G	5.77196e-19	-4.33535e-10	-0.500229
12720847	chr3:12720847:A:G	3.06362e-20	-2.06126	-1.37497
12720857	chr3:12720857:A:G	4.42985e-20	-1.97962	-1.08784
12720958	chr3:12720958:T:C	3.66566e-20	-1.8567	-1.40012
12720964	chr3:12720964:G:A	7.40948e-18	-4.33535e-10	2.0521
12721073	chr3:12721073:A:G	1.47205e-19	-1.86658	-3.92172e-10
12721402	chr3:12721402:C:T	2.90596e-19	-4.33535e-10	-1.18648
12722031	chr3:12722031:G:A	2.05486e-19	-1.5476	0.01457
12722084	chr3:12722084:T:G	2.79511e-19	-1.22537	-3.92172e-10
12722342	chr3:12722342:A:C	4.40606e-20	-2.21505	-0.857799
12722349	chr3:12722349:T:C	3.23883e-19	-4.33535e-10	-1.07803
12722440	chr3:12722440:A:C	2.52769e-19	-4.33535e-10	-1.32594
12722704	chr3:12722704:C:T	6.37039e-19	-4.33535e-10	-0.401581
12722816	chr3:12722816:C:T	1.02916e-19	-2.2245	-3.92172e-10
12722856	chr3:12722856:A:G	1.0247e-19	-2.22884	-3.92172e-10
12723110	chr3:12723110:G:A	4.01183e-20	-1.77371	-1.39287
12723258	chr3:12723258:CAA:C	3.21784e-19	-4.33535e-10	-1.08453
12723289	chr3:12723289:G:A	2.62146e-19	-4.33535e-10	-1.28951
12723297	chr3:12723297:A:G	1.75498e-19	-1.69078	-3.92172e-10
12723392	chr3:12723392:C:T	3.465e-19	-4.33535e-10	-1.01053
12723513	chr3:12723513:G:A	4.28532e-20	-1.98867	-1.11196
12724271	chr3:12724271:G:A	3.24016e-18	-4.33535e-10	1.22497
12724354	chr3:12724354:A:T	6.20102e-20	-2.19305	-0.538068
12724778	chr3:12724778:A:G	1.72174e-19	-1.7099	-3.92172e-10
12724786	chr3:12724786:G:T	3.42292e-18	-4.33535e-10	1.27984
12724983	chr3:12724983:A:G	1.60853e-19	-1.77792	-3.92172e-10
12724992	chr3:12724992:A:G	9.84527e-19	-4.33535e-10	0.0337495
12725356	chr3:12725356:CT:C	2.43858e-19	-4.33535e-10	-1.36183
12725469	chr3:12725469:T:C	6.76653e-19	-4.33535e-10	-0.341253
12725659	chr3:12725659:G:A	1.88841e-18	-4.33535e-10	0.685081
12725695	chr3:12725695:T:C	1.1956e-19	-2.20786	0.13327
12726437	chr3:12726437:G:A	3.74306e-20	-1.84597	-1.38996
12726461	chr3:12726461:C:G	3.85505e-20	-1.8133	-1.39315
12726740	chr3:12726740:G:A	2.38454e-19	-4.33535e-10	-1.38424
12726952	chr3:12726952:C:T	1.35124e-18	-4.33535e-10	0.350368
12726986	chr3:12726986:A:G	4.34042e-19	-4.33535e-10	-0.785269
12727228	chr3:12727228:T:C	1.20575e-19	-2.06614	-3.92172e-10
12727317	chr3:12727317:C:T	3.81209e-19	-4.33535e-10	-0.915064
12728654	chr3:12728654:C:T	7.58198e-20	-2.15457	-0.37548
12729252	chr3:12729252:G:A	1.49456e-19	-1.85141	-3.92172e-10
12729257	chr3:12729257:A:T	2.91751e-19	-4.33535e-10	-1.18251
12729564	chr3:12729564:T:C	3.07016e-18	-4.33535e-10	1.17107
12729567	chr3:12729567:T:C	2.89443e-19	-4.33535e-10	-1.19045
12729908	chr3:12729908:G:A	2.45071e-19	-4.33535e-10	-1.35687
12730724	chr3:12730724:T:TA	5.89844e-19	-4.33535e-10	-0.478553
12730866	chr3:12730866:C:G	6.50496e-20	-2.08841	-0.594851
12731013	chr3:12731013:G:A	1.04918e-19	-2.20523	-3.92172e-10
12731019	chr3:12731019:G:T	2.5353e-19	-4.33535e-10	-1.32293
12731035	chr3:12731035:T:C	2.39675e-19	-4.33535e-10	-1.37913
12731075	chr3:12731075:TC:T	2.90852e-20	-2.08805	-1.40013
12731265	chr3:12731265:A:G	1.03627e-18	-4.33535e-10	0.0849711
12731546	chr3:12731546:T:C	3.10559e-20	-2.19312	-1.2295
12731575	chr3:12731575:G:A	2.93879e-19	-4.33535e-10	-1.17524
12731707	chr3:12731707:A:G	3.23754e-19	-4.33535e-10	-1.07843
12731898	chr3:12731898:C:T	1.71995e-19	-2.03774	0.326789
12732369	chr3:12732369:C:T	8.02752e-20	-2.09774	-0.375213
12732941	chr3:12732941:C:A	2.49898e-19	-4.33535e-10	-1.33736
12733435	chr3:12733435:C:T	2.49898e-19	-4.33535e-10	-1.33736
12733766	chr3:12733766:G:A	4.9234e-18	-4.33535e-10	1.64334
12733929	chr3:12733929:C:G	5.55019e-20	-2.17728	-0.664716
12734304	chr3:12734304:C:T	3.12056e-20	-2.08755	-1.33026
12736179	chr3:12736179:C:T	1.21624e-19	-2.05748	-3.92172e-10
12736430	chr3:12736430:G:A	2.92235e-19	-4.33535e-10	-1.18085
12736528	chr3:12736528:C:T	4.76741e-17	-4.33535e-10	3.91373
12736740	chr3:12736740:A:G	2.7982e-19	-4.33535e-10	-1.22426
12737100	chr3:12737100:G:A	5.92363e-19	-4.33535e-10	-0.474291
12737295	chr3:12737295:A:G	3.89928e-20	-1.79286	-1.40218
12738560	chr3:12738560:C:T	1.90511e-19	-1.6087	-3.92172e-10
12738888	chr3:12738888:C:T	2.85774e-19	-4.33535e-10	-1.20321
12738903	chr3:12738903:C:T	3.81037e-18	-4.33535e-10	1.38707
12739098	chr3:12739098:A:G	9.20253e-18	-4.33535e-10	2.26882
12739410	chr3:12739410:G:A	4.70227e-18	-4.33535e-10	1.59739
12739520	chr3:12739520:G:A	2.33217e-19	-4.33535e-10	-1.40644
12739577	chr3:12739577:C:T	2.50355e-19	-4.33535e-10	-1.33553
12739611	chr3:12739611:G:A	2.4192e-19	-4.33535e-10	-1.3698
12740070	chr3:12740070:TATTA:T	3.08559e-19	-4.33535e-10	-1.1265
12740661	chr3:12740661:C:A	8.57394e-20	-1.96798	-0.439117
12741213	chr3:12741213:A:G	1.53738e-17	-4.33535e-10	2.78201
12741249	chr3:12741249:A:C	5.39845e-18	-2.1474	3.88285
12741577	chr3:12741577:G:A	5.82881e-20	-2.07573	-0.717286
12741994	chr3:12741994:G:A	8.27869e-19	-4.33535e-10	-0.139557
12742359	chr3:12742359:C:G	5.95724e-18	-4.33535e-10	1.83395
12742433	chr3:12742433:A:C	3.13009e-19	-4.33535e-10	-1.11218
12742582	chr3:12742582:C:T	1.80237e-19	-1.66414	-3.92172e-10
12743373	chr3:12743373:G:A	4.23335e-20	-2.10859	-1.00424
12743522	chr3:12743522:T:C	2.34942e-19	-4.33535e-10	-1.39907
12743539	chr3:12743539:A:G	3.43111e-18	-4.33535e-10	1.28223
12743736	chr3:12743736:C:T	2.55359e-20	-2.21917	-1.39915
12743910	chr3:12743910:G:A	2.35842e-19	-4.33535e-10	-1.39525
12744024	chr3:12744024:C:T	2.52422e-16	-4.33535e-10	5.58045
12744048	chr3:12744048:G:A	3.06822e-19	-4.33535e-10	-1.13214
12744300	chr3:12744300:C:A	2.33377e-19	-4.33535e-10	-1.40576
12744308	chr3:12744308:G:T	3.11423e-19	-4.33535e-10	-1.11726
12744330	chr3:12744330:G:A	5.98574e-19	-0.463861	-3.92172e-10
12745162	chr3:12745162:C:T	8.97665e-19	-0.058614	-3.92172e-10
12745205	chr3:12745205:G:A	7.52371e-20	-2.16791	-0.369858
12745277	chr3:12745277:A:G	2.51216e-20	-2.2282	-1.40648
12745390	chr3:12745390:A:G	1.81234e-19	-1.65862	-3.92172e-10
12745777	chr3:12745777:A:G	3.15312e-19	-4.33535e-10	-1.10485
12745897	chr3:12745897:G:T	5.5148e-20	-2.21258	-0.635812
12745943	chr3:12745943:G:A	2.33905e-19	-4.33535e-10	-1.4035
12746144	chr3:12746144:C:T	3.42657e-19	-4.33535e-10	-1.02168
12746235	chr3:12746235:G:A	6.93021e-18	-4.33535e-10	1.98523
12746263	chr3:12746263:A:AGT	9.74322e-20	-2.20098	-0.0782771
12746413	chr3:12746413:G:A	2.33366e-19	-4.33535e-10	-1.4058
12746582	chr3:12746582:C:T	4.67553e-19	-4.33535e-10	-0.710899
12746583	chr3:12746583:C:T	1.23848e-17	-4.33535e-10	2.56581
12746609	chr3:12746609:G:A	4.26861e-20	-2.0078	-1.09673
12746816	chr3:12746816:A:T	6.21297e-19	-4.33535e-10	-0.426603
12746884	chr3:12746884:G:A	7.41358e-19	-4.33535e-10	-0.249928
12746947	chr3:12746947:G:A	3.29987e-19	-4.33535e-10	-1.05936
12747089	chr3:12747089:C:T	7.50059e-19	-4.33535e-10	-0.238259
12747093	chr3:12747093:C:T	2.61609e-16	-4.33535e-10	5.6162
12747144	chr3:12747144:C:T	2.99541e-16	-4.33535e-10	5.7516
12747322	chr3:12747322:G:A	7.66605e-19	-4.33535e-10	-0.21644
12747341	chr3:12747341:A:T	2.38553e-19	-4.33535e-10	-1.38382
12748272	chr3:12748272:G:A	2.12993e-16	-4.33535e-10	5.4106
12749494	chr3:12749494:G:A	2.39985e-19	-4.33535e-10	-1.37783
12749510	chr3:12749510:G:A	1.21073e-19	-2.06201	-3.92172e-10
12749673	chr3:12749673:T:C	4.59512e-20	-1.6411	-1.38973
12749686	chr3:12749686:T:G	1.2023e-17	-1.88807	4.42424
12749713	chr3:12749713:C:T	3.79006e-19	-4.33535e-10	-0.92086
12750042	chr3:12750042:T:C	7.68996e-20	-1.88682	-0.629087
12750095	chr3:12750095:A:T	3.83172e-19	-4.33535e-10	-0.909928
12750230	chr3:12750230:C:A	2.95121e-19	-4.33535e-10	-1.17103
12750592	chr3:12750592:T:C	8.24752e-18	-4.33535e-10	2.15926
12751104	chr3:12751104:C:T	4.80532e-20	-1.9281	-1.05801
12751525	chr3:12751525:G:A	2.52795e-20	-2.22215	-1.40627
12751787	chr3:12751787:T:C	1.0232e-19	-2.23031	-3.92172e-10
12751823	chr3:12751823:TG:T	3.64391e-19	-4.33535e-10	-0.960185
12751909	chr3:12751909:C:T	1.6228e-18	-4.33535e-10	0.533494
12751910	chr3:12751910:T:C	1.6228e-18	-4.33535e-10	0.533494
12751963	chr3:12751963:T:C	2.34716e-19	-4.33535e-10	-1.40004
12752338	chr3:12752338:C:T	4.32195e-20	-1.98592	-1.1062
12752362	chr3:12752362:A:G	7.74424e-18	-2.05568	4.15197
12752468	chr3:12752468:T:C	1.71961e-19	-1.71114	-3.92172e-10
12752532	chr3:12752532:T:C	1.78852e-19	-1.67185	-3.92172e-10
12753357	chr3:12753357:T:C	2.77026e-18	-4.33535e-10	1.06828
12753470	chr3:12753470:C:T	2.47863e-19	-4.33535e-10	-1.34553
12753494	chr3:12753494:C:T	5.97984e-20	-2.22774	-0.539696
12754112	chr3:12754112:A:G	1.00456e-19	-0.905701	-1.34299
12754139	chr3:12754139:C:T	6.54002e-20	-1.27963	-1.39825
12754185	chr3:12754185:A:G	1.08733e-19	-1.50662	-0.66289
12754231	chr3:12754231:G:A	1.4436e-19	-1.8861	-3.92172e-10
12754243	chr3:12754243:T:C	2.12498e-19	-0.989502	-0.509978
12754299	chr3:12754299:A:G	8.27893e-19	-1.07953	0.940006
12754303	chr3:12754303:T:C	7.41156e-19	-1.13885	0.888646
12754379	chr3:12754379:G:T	3.85668e-20	-1.88495	-1.32107
12754501	chr3:12754501:T:C	1.08002e-19	-2.17626	-3.92172e-10
12755371	chr3:12755371:C:T	4.97249e-20	-1.72312	-1.22879
12755508	chr3:12755508:G:A	5.48934e-20	-1.62269	-1.23033
12755791	chr3:12755791:G:A	2.17231e-19	-1.13621	-0.341243
12755875	chr3:12755875:A:G	7.85481e-19	-4.33535e-10	-0.192115
12756064	chr3:12756064:C:T	1.98775e-19	-0.53504	-1.0312
12756359	chr3:12756359:A:C	4.89355e-20	-1.73936	-1.22855
```
