## Supplementary material for "Characterization of shared and ancestry-specific signals driving complex traits using multi-ancestry fine-mapping": susiex_nc2.cs80.cs

```
CS_ID	SNP	BP	REF_ALLELE	ALT_ALLELE	REF_FRQ	BETA	SE	-LOG10P	CS_PIP	OVRL_PIP
1	chr3:12226004:G:A	12226004	A,A	G,G	1,1	inf,inf	inf,inf	18.6233,2.7031	0.695676	0.695677
1	chr3:12226148:A:G	12226148	G,G	A,A	1,1	inf,inf	inf,inf	18.4085,1.92399	0.112899	0.112901
2	chr3:12293713:A:G	12293713	G,G	A,A	1,1	inf,inf	inf,inf	11.3351,1.05851	0.0654778	0.0654778
2	chr3:12293582:G:A	12293582	A,A	G,G	1,1	inf,inf	inf,inf	11.3263,1.06026	0.0646915	0.0646915
2	chr3:12293492:G:A	12293492	A,A	G,G	1,1	inf,inf	inf,inf	11.1615,1.07828	0.0538851	0.0538851
2	chr3:12068196:C:T	12068196	T,NA	C,NA	1,NA	inf,NA	inf,NA	2.71042,NA	0.0187291	0.0187291
2	chr3:12312743:TTAAG:T	12312743	T,T	TTAAG,TTAAG	1,1	-inf,-inf	inf,inf	6.27798,1.3649	0.0182357	0.0182357
2	chr3:12298768:C:A	12298768	A,A	C,C	1,1	-inf,-inf	inf,inf	6.94373,0.180916	0.0179219	0.0179219
2	chr3:12299033:G:A	12299033	A,A	G,G	1,1	-inf,-inf	inf,inf	6.80739,0.364126	0.017457	0.017457
2	chr3:12311827:T:C	12311827	C,C	T,T	1,1	-inf,-inf	inf,inf	6.21713,1.35098	0.0160955	0.0160955
2	chr3:12311472:C:G	12311472	G,G	C,C	1,1	-inf,-inf	inf,inf	6.22799,1.3394	0.0160907	0.0160907
2	chr3:12311189:G:C	12311189	C,C	G,G	1,1	-inf,-inf	inf,inf	6.23256,1.32269	0.0157659	0.0157659
2	chr3:12310075:A:G	12310075	G,G	A,A	1,1	-inf,-inf	inf,inf	6.18456,1.32613	0.014559	0.014559
2	chr3:12315126:A:T	12315126	T,T	A,A	1,1	-inf,-inf	inf,inf	6.13059,1.37071	0.0144546	0.0144546
2	chr3:12310875:T:C	12310875	C,C	T,T	1,1	-inf,-inf	inf,inf	6.33707,1.28866	0.0138791	0.0138791
2	chr3:12300497:G:A	12300497	A,A	G,G	1,1	-inf,-inf	inf,inf	6.67663,0.368573	0.0138446	0.0138446
2	chr3:12314659:G:A	12314659	A,A	G,G	1,1	-inf,-inf	inf,inf	6.1132,1.35051	0.0136219	0.0136219
2	chr3:12296616:A:G	12296616	G,G	A,A	1,1	-inf,-inf	inf,inf	6.54964,0.411793	0.0128404	0.0128404
2	chr3:12296942:C:A	12296942	A,A	C,C	1,1	-inf,-inf	inf,inf	6.50239,0.450654	0.012686	0.012686
2	chr3:12309282:A:G	12309282	G,G	A,A	1,1	-inf,-inf	inf,inf	6.11823,1.2787	0.0120632	0.0120632
2	chr3:12305463:G:A	12305463	A,A	G,G	1,1	-inf,-inf	inf,inf	6.18025,1.26432	0.0120249	0.0120249
2	chr3:12328584:A:G	12328584	G,G	A,A	1,1	-inf,-inf	inf,inf	6.20422,1.1675	0.0119976	0.0119976
2	chr3:12309696:T:C	12309696	C,C	T,T	1,1	-inf,-inf	inf,inf	6.10508,1.27071	0.011679	0.011679
2	chr3:12309241:C:A	12309241	A,A	C,C	1,1	-inf,-inf	inf,inf	6.15763,1.26918	0.0114513	0.0114513
2	chr3:12310247:A:G	12310247	G,G	A,A	1,1	-inf,-inf	inf,inf	6.05444,1.30214	0.011184	0.011184
2	chr3:12318715:T:C	12318715	C,C	T,T	1,1	-inf,-inf	inf,inf	6.39514,0.942953	0.0110875	0.0110875
2	chr3:12316993:G:A	12316993	A,A	G,G	1,1	-inf,-inf	inf,inf	6.34188,1.01778	0.0110232	0.0110232
2	chr3:12295664:C:G	12295664	G,G	C,C	1,1	-inf,-inf	inf,inf	6.47791,0.377112	0.0110056	0.0110056
2	chr3:12323204:A:G	12323204	G,G	A,A	1,1	-inf,-inf	inf,inf	6.04731,1.34542	0.0107995	0.0107995
2	chr3:11968986:A:G	11968986	G,G	A,A	1,1	inf,-inf	inf,inf	6.1684,0.15006	0.01079	0.01079
2	chr3:12296714:T:G	12296714	G,G	T,T	1,1	-inf,-inf	inf,inf	6.48757,0.389969	0.0103487	0.0103487
2	chr3:12319796:T:C	12319796	C,C	T,T	1,1	-inf,-inf	inf,inf	6.05578,1.23971	0.010335	0.010335
2	chr3:12332279:T:A	12332279	A,A	T,T	1,1	-inf,-inf	inf,inf	6.09282,1.1876	0.0102066	0.0102066
2	chr3:12319886:T:C	12319886	C,C	T,T	1,1	-inf,-inf	inf,inf	6.04566,1.22626	0.00995242	0.00995242
2	chr3:12330129:A:G	12330129	G,G	A,A	1,1	-inf,-inf	inf,inf	6.03536,1.23137	0.00981537	0.00981537
2	chr3:12331383:G:A	12331383	A,A	G,G	1,1	-inf,-inf	inf,inf	6.03072,1.2269	0.00969189	0.00969189
2	chr3:12330575:A:G	12330575	G,G	A,A	1,1	-inf,-inf	inf,inf	6.04293,1.21498	0.00967152	0.00967152
2	chr3:12294900:A:G	12294900	G,G	A,A	1,1	-inf,-inf	inf,inf	6.43812,0.346713	0.00927778	0.00927778
2	chr3:12302092:G:A	12302092	A,A	G,G	1,1	-inf,-inf	inf,inf	6.38648,0.295001	0.00898567	0.00898567
2	chr3:12329583:G:C	12329583	C,C	G,G	1,1	-inf,-inf	inf,inf	6.3466,0.831548	0.00886131	0.00886131
2	chr3:12338409:G:T	12338409	T,T	G,G	1,1	-inf,-inf	inf,inf	6.28071,0.895255	0.00830968	0.00830968
2	chr3:12320430:T:C	12320430	C,C	T,T	1,1	-inf,-inf	inf,inf	6.34701,0.761815	0.00830385	0.00830385
2	chr3:12325564:G:A	12325564	A,A	G,G	1,1	-inf,-inf	inf,inf	6.21415,0.827517	0.00828305	0.00828305
2	chr3:12299907:C:T	12299907	T,T	C,C	1,1	-inf,-inf	inf,inf	6.4017,0.336264	0.00790116	0.00790116
2	chr3:12297350:A:G	12297350	G,G	A,A	1,1	-inf,-inf	inf,inf	6.35476,0.363043	0.00788279	0.00788279
2	chr3:12305350:G:A	12305350	A,A	G,G	1,1	-inf,-inf	inf,inf	5.85453,0.879653	0.00749775	0.00749775
2	chr3:12300331:A:G	12300331	G,G	A,A	1,1	-inf,-inf	inf,inf	6.33131,0.356759	0.0073417	0.0073417
2	chr3:12305199:A:G	12305199	G,G	A,A	1,1	-inf,-inf	inf,inf	5.96353,0.700928	0.00696585	0.00696585
2	chr3:12337424:A:G	12337424	G,G	A,A	1,1	-inf,-inf	inf,inf	5.88895,1.1678	0.0069571	0.0069571
2	chr3:12307082:T:A	12307082	A,A	T,T	1,1	-inf,-inf	inf,inf	5.54631,0.6732	0.00690442	0.00690442
2	chr3:12322914:A:G	12322914	G,G	A,A	1,1	-inf,-inf	inf,inf	5.81117,1.27232	0.00687324	0.00687324
2	chr3:12335246:G:C	12335246	C,C	G,G	1,1	-inf,-inf	inf,inf	5.86886,1.15672	0.00663472	0.00663472
2	chr3:12307991:G:A	12307991	A,A	G,G	1,1	-inf,-inf	inf,inf	5.89721,0.644658	0.00659605	0.00659605
2	chr3:12339911:G:A	12339911	A,A	G,G	1,1	-inf,-inf	inf,inf	6.15954,0.877332	0.0065878	0.0065878
2	chr3:12335795:C:G	12335795	G,G	C,C	1,1	-inf,-inf	inf,inf	5.86302,1.15475	0.00651003	0.00651003
2	chr3:12333892:T:C	12333892	C,C	T,T	1,1	-inf,-inf	inf,inf	6.21925,0.771805	0.00650355	0.00650355
2	chr3:12303137:A:G	12303137	G,G	A,A	1,1	-inf,-inf	inf,inf	6.25482,0.257861	0.00649542	0.00649542
2	chr3:12306316:G:A	12306316	A,A	G,G	1,1	-inf,-inf	inf,inf	5.7171,0.695001	0.00529894	0.00529894
2	chr3:12307505:TAG:T	12307505	T,T	TAG,TAG	1,1	-inf,-inf	inf,inf	5.77584,0.620781	0.00520905	0.00520905
2	chr3:12339666:T:C	12339666	C,C	T,T	1,1	-inf,-inf	inf,inf	5.82594,1.13129	0.00518213	0.00518213
2	chr3:12307336:G:A	12307336	A,A	G,G	1,1	-inf,-inf	inf,inf	5.7391,0.613756	0.00484982	0.00484982
2	chr3:12334915:A:G	12334915	G,G	A,A	1,1	-inf,inf	inf,inf	5.93814,0.0748889	0.00472593	0.00472593
2	chr3:12334245:C:T	12334245	T,T	C,C	1,1	-inf,-inf	inf,inf	5.60114,1.19065	0.00439378	0.00439378
2	chr3:12747144:C:T	12747144	NA,T	NA,C	NA,1	NA,inf	NA,inf	NA,4.02051	0.0043606	0.0043606
2	chr3:11999273:C:G	11999273	G,G	C,C	1,1	-inf,inf	inf,inf	1.24204,0.0345371	0.0042184	0.0042184
2	chr3:12306238:T:C	12306238	C,C	T,T	1,1	-inf,-inf	inf,inf	5.6588,0.611049	0.00412112	0.00412112
2	chr3:12747093:C:T	12747093	NA,T	NA,C	NA,1	NA,inf	NA,inf	NA,3.95424	0.00386701	0.00386701
2	chr3:12132155:T:C	12132155	C,C	T,T	1,1	-inf,-inf	inf,inf	2.84442,0.00639151	0.00383063	0.00383063
2	chr3:12744024:C:T	12744024	NA,T	NA,C	NA,1	NA,inf	NA,inf	NA,3.93674	0.0037415	0.0037415
2	chr3:12308425:T:C	12308425	C,C	T,T	1,1	-inf,-inf	inf,inf	5.63118,0.513846	0.00351542	0.00351542
```
