## Supplementary material for "Characterization of shared and ancestry-specific signals driving complex traits using multi-ancestry fine-mapping": susiex_nc2.cs80.snp

```
BP	SNP	PIP(CS1)	LogBF(CS1,Pop1)	LogBF(CS1,Pop2)	PIP(CS2)	LogBF(CS2,Pop1)	LogBF(CS2,Pop2)
11754412	chr3:11754412:A:T	3.18651e-17	-4.33535e-10	-1.20917	1.7274e-05	-4.33535e-10	-1.26621
11754421	chr3:11754421:T:A	5.21811e-17	-4.33535e-10	-0.71596	3.32206e-05	-4.33535e-10	-0.612241
11754550	chr3:11754550:A:G	2.03804e-17	-1.90971	0.253606	7.64875e-06	-2.18157	0.100704
11754611	chr3:11754611:C:T	1.64175e-17	-1.49766	-0.374676	8.02242e-06	-1.58564	-0.447531
11754889	chr3:11754889:A:G	4.12813e-17	-4.33535e-10	-0.95027	2.38433e-05	-4.33535e-10	-0.943908
11754990	chr3:11754990:G:A	5.6261e-17	-0.640678	-3.92172e-10	2.8024e-05	-0.782352	-3.92172e-10
11755013	chr3:11755013:C:T	1.77966e-17	-1.83283	0.0411539	6.61883e-06	-2.1497	-0.0757913
11755726	chr3:11755726:C:G	1.7767e-17	-1.79334	-3.92172e-10	1.18528e-05	-1.64285	-3.92172e-10
11755926	chr3:11755926:C:T	2.2685e-16	-4.33535e-10	0.753608	0.000141349	-4.33535e-10	0.835824
11755947	chr3:11755947:C:A	2.93052e-17	-4.33535e-10	-1.29291	1.63876e-05	-4.33535e-10	-1.31888
11756162	chr3:11756162:T:C	2.98898e-18	-2.18688	-1.38887	1.65076e-06	-2.20893	-1.40525
11756350	chr3:11756350:C:T	1.23949e-17	-2.15339	-3.92172e-10	6.58759e-06	-2.23022	-3.92172e-10
11756407	chr3:11756407:C:T	2.89782e-18	-2.21376	-1.39296	1.62328e-06	-2.23071	-1.40026
11756439	chr3:11756439:T:C	2.86723e-18	-2.21717	-1.40016	1.61737e-06	-2.23074	-1.40388
11756565	chr3:11756565:C:T	4.83184e-18	-1.72852	-1.36693	3.93966e-06	-1.40127	-1.34304
11756823	chr3:11756823:C:G	3.02862e-18	-2.19375	-1.36882	1.66276e-06	-2.22491	-1.38202
11757017	chr3:11757017:A:C	3.41325e-17	-4.33535e-10	-1.14043	2.33238e-05	-4.33535e-10	-0.965939
11757085	chr3:11757085:T:C	3.55561e-17	-4.33535e-10	-1.09957	2.13895e-05	-4.33535e-10	-1.05251
11757168	chr3:11757168:A:C	3.07354e-17	-4.33535e-10	-1.24526	2.022e-05	-4.33535e-10	-1.10874
11757208	chr3:11757208:G:A	1.50882e-16	-4.33535e-10	0.345819	9.45833e-05	-4.33535e-10	0.434069
11757622	chr3:11757622:G:A	7.33236e-18	-2.22411	-0.454277	4.08743e-06	-2.18792	-0.519575
11757665	chr3:11757665:G:C	3.18981e-18	-2.12582	-1.3849	1.7946e-06	-2.14373	-1.3869
11757960	chr3:11757960:G:C	1.2757e-17	-2.1246	-3.92172e-10	7.64186e-06	-2.08177	-3.92172e-10
11758043	chr3:11758043:C:T	3.18427e-18	-2.11151	-1.40095	2.08096e-06	-1.97649	-1.40609
11758224	chr3:11758224:C:T	1.32047e-16	-4.33535e-10	0.212479	7.98245e-05	-4.33535e-10	0.264419
11758326	chr3:11758326:G:A	2.72657e-17	-4.33535e-10	-1.36505	1.54529e-05	-4.33535e-10	-1.37762
11759585	chr3:11759585:CA:C	4.70368e-18	-1.75799	-1.36434	3.97275e-06	-1.34792	-1.38803
11759843	chr3:11759843:A:G	3.82598e-18	-2.22289	-1.10598	2.3041e-06	-2.20472	-1.076
11759846	chr3:11759846:C:T	6.64584e-18	-2.16079	-0.615896	3.61339e-06	-2.22663	-0.604138
11759963	chr3:11759963:A:G	3.7591e-17	-4.33535e-10	-1.04392	2.37991e-05	-4.33535e-10	-0.945762
11760416	chr3:11760416:T:C	6.03973e-18	-2.20914	-0.663184	3.0783e-06	-2.19657	-0.794464
11760512	chr3:11760512:T:A	3.77235e-17	-4.33535e-10	-1.0404	2.38221e-05	-4.33535e-10	-0.944799
11760666	chr3:11760666:G:T	7.93957e-18	-1.85296	-0.745858	4.27458e-06	-1.82527	-0.837452
11761265	chr3:11761265:T:A	2.62256e-17	-4.33535e-10	-1.40394	1.50494e-05	-4.33535e-10	-1.40408
11761469	chr3:11761469:G:C	3.97572e-17	-4.33535e-10	-0.987888	2.66443e-05	-4.33535e-10	-0.832835
11761684	chr3:11761684:C:T	3.19214e-17	-4.33535e-10	-1.2074	1.78715e-05	-4.33535e-10	-1.23221
11761767	chr3:11761767:T:G	1.53218e-16	-4.33535e-10	0.36118	9.03041e-05	-4.33535e-10	0.387771
11761783	chr3:11761783:C:G	6.23599e-18	-1.43387	-1.40647	3.64469e-06	-1.41772	-1.40442
11762453	chr3:11762453:G:A	9.65481e-18	-1.50615	-0.897078	5.30675e-06	-1.46512	-0.98131
11762598	chr3:11762598:T:C	1.48781e-17	-1.97079	-3.92172e-10	8.24835e-06	-2.0054	-3.92172e-10
11762803	chr3:11762803:T:C	3.39151e-17	-4.33535e-10	-1.14682	1.88634e-05	-4.33535e-10	-1.17819
11762906	chr3:11762906:A:G	1.43206e-17	-1.39947	-0.60951	8.27681e-06	-1.4052	-0.596756
11763011	chr3:11763011:C:T	3.22064e-17	-4.33535e-10	-1.19852	1.80042e-05	-4.33535e-10	-1.2248
11763293	chr3:11763293:C:G	3.36573e-18	-2.21099	-1.24604	1.97579e-06	-2.22201	-1.21243
11763368	chr3:11763368:G:C	4.99551e-17	-4.33535e-10	-0.759555	2.79523e-05	-4.33535e-10	-0.784913
11763780	chr3:11763780:T:C	3.26778e-17	-1.18398	-3.92172e-10	1.19247e-05	-1.6368	-3.92172e-10
11764095	chr3:11764095:C:T	3.73902e-17	-4.33535e-10	-1.04927	2.13183e-05	-4.33535e-10	-1.05585
11764756	chr3:11764756:T:C	6.50407e-18	-1.51071	-1.28754	3.67336e-06	-1.52252	-1.29178
11764765	chr3:11764765:C:T	6.11656e-18	-1.48464	-1.37504	3.45144e-06	-1.48804	-1.38858
11765671	chr3:11765671:TTA:T	1.61789e-16	-4.33535e-10	0.415614	9.60564e-05	-4.33535e-10	0.449524
11766192	chr3:11766192:TCTAA:T	2.63482e-17	-4.33535e-10	-1.39928	1.51222e-05	-4.33535e-10	-1.39925
11767125	chr3:11767125:G:A	3.67349e-17	-1.06695	-3.92172e-10	1.69199e-05	-1.28692	-3.92172e-10
11767316	chr3:11767316:G:A	4.7501e-17	-4.33535e-10	-0.809928	2.83286e-05	-4.33535e-10	-0.771539
11767779	chr3:11767779:C:T	5.63509e-17	-4.33535e-10	-0.639081	3.5114e-05	-4.33535e-10	-0.556812
11767912	chr3:11767912:C:T	4.51747e-17	-4.33535e-10	-0.860143	2.75089e-05	-4.33535e-10	-0.800903
11767913	chr3:11767913:G:A	4.11152e-17	-4.33535e-10	-0.954302	2.32672e-05	-4.33535e-10	-0.968365
11768059	chr3:11768059:C:T	1.63356e-17	-1.87733	-3.92172e-10	8.503e-06	-1.97499	-3.92172e-10
11768344	chr3:11768344:C:T	3.38357e-18	-2.07009	-1.38165	1.78348e-06	-2.16437	-1.37248
11768481	chr3:11768481:T:C	6.70068e-18	-1.36262	-1.40585	3.55373e-06	-1.44307	-1.40434
11768612	chr3:11768612:G:A	1.51925e-17	-2.02082	0.0709403	7.6599e-06	-2.14877	0.06936
11768818	chr3:11768818:G:A	2.84004e-17	-4.33535e-10	-1.32428	1.67926e-05	-4.33535e-10	-1.29447
11769116	chr3:11769116:G:C	6.49398e-17	-4.33535e-10	-0.497219	3.50227e-05	-4.33535e-10	-0.559415
11769892	chr3:11769892:G:A	1.10431e-16	-4.33535e-10	0.0337076	5.05293e-05	-4.33535e-10	-0.192858
11770115	chr3:11770115:T:C	3.80048e-18	-2.09294	-1.24261	2.18749e-06	-2.13394	-1.19871
11770197	chr3:11770197:G:T	3.8742e-18	-1.96212	-1.35422	1.97824e-06	-2.03116	-1.40204
11770294	chr3:11770294:C:T	1.40916e-17	-2.0251	-3.92172e-10	9.39793e-06	-1.87492	-3.92172e-10
11770440	chr3:11770440:C:T	2.69421e-17	-4.33535e-10	-1.37699	1.55168e-05	-4.33535e-10	-1.37349
11770442	chr3:11770442:C:T	2.62055e-17	-4.33535e-10	-1.40471	1.50455e-05	-4.33535e-10	-1.40433
11771242	chr3:11771242:C:T	3.67785e-17	-4.33535e-10	-1.06577	1.9407e-05	-4.33535e-10	-1.14978
11771744	chr3:11771744:G:A	3.85884e-17	-4.33535e-10	-1.01773	2.09617e-05	-4.33535e-10	-1.07272
11771834	chr3:11771834:C:T	1.36506e-17	-2.05689	-3.92172e-10	6.62946e-06	-2.22389	-3.92172e-10
11771835	chr3:11771835:G:A	1.13354e-16	-4.33535e-10	0.0598356	5.82555e-05	-4.33535e-10	-0.0505727
11771929	chr3:11771929:C:G	2.96472e-17	-4.33535e-10	-1.28131	1.71516e-05	-4.33535e-10	-1.27332
11772294	chr3:11772294:G:A	2.6429e-17	-4.33535e-10	-1.39622	1.51298e-05	-4.33535e-10	-1.39875
11772414	chr3:11772414:G:C	1.30307e-17	-2.10337	-3.92172e-10	6.7458e-06	-2.20649	-3.92172e-10
11772675	chr3:11772675:T:C	3.49667e-17	0.285281	-1.40156	1.64051e-05	0.0698349	-1.38766
11772950	chr3:11772950:G:A	1.4812e-17	-1.97524	-3.92172e-10	7.15972e-06	-2.14694	-3.92172e-10
11773039	chr3:11773039:C:T	1.19771e-17	-0.885912	-1.30177	1.68696e-05	-0.021791	-1.26811
11773119	chr3:11773119:G:A	6.72479e-17	-0.462294	-3.92172e-10	5.59686e-05	-0.0906205	-3.92172e-10
11774052	chr3:11774052:T:C	7.42379e-17	0.665797	-1.0292	3.32634e-05	0.533135	-1.14409
11774266	chr3:11774266:C:G	3.63654e-17	-0.808306	-0.268757	1.53373e-05	-0.8738	-0.511325
11774620	chr3:11774620:AGACTGGGTGGCTTATAAACAACAGAAATGTATTTCTCAGTCT:A	2.80979e-17	-4.33535e-10	-1.33498	1.60251e-05	-4.33535e-10	-1.34125
11774664	chr3:11774664:C:G	3.88155e-17	-0.758682	-0.253178	1.63564e-05	-0.825788	-0.495006
11774960	chr3:11774960:C:G	6.02031e-17	-4.33535e-10	-0.572956	3.39387e-05	-4.33535e-10	-0.590857
11775225	chr3:11775225:C:CA	1.70217e-17	-1.83619	-3.92172e-10	6.78028e-06	-2.20139	-3.92172e-10
11775947	chr3:11775947:T:C	3.34053e-17	-4.33535e-10	-1.16197	1.72132e-05	-4.33535e-10	-1.26974
11776218	chr3:11776218:C:T	2.69988e-17	-0.725283	-0.649605	1.37107e-05	-0.801721	-0.69551
11776308	chr3:11776308:G:A	2.63471e-17	-4.33535e-10	-1.39932	1.51568e-05	-4.33535e-10	-1.39696
11776352	chr3:11776352:T:C	3.4207e-16	0.523086	0.641249	0.000287897	0.598304	0.948886
11776689	chr3:11776689:T:A	2.61691e-17	-4.33535e-10	-1.4061	1.50169e-05	-4.33535e-10	-1.40624
11776724	chr3:11776724:G:A	9.91097e-17	-4.33535e-10	-0.0744527	4.98622e-05	-4.33535e-10	-0.206149
11777145	chr3:11777145:T:C	3.36118e-17	0.1711	-1.3269	2.68953e-05	0.573035	-1.3965
11777226	chr3:11777226:G:A	3.45552e-18	-2.05835	-1.37235	1.71871e-06	-2.19136	-1.38248
11777545	chr3:11777545:AC:A	1.27339e-17	-2.12641	-3.92172e-10	6.70176e-06	-2.21304	-3.92172e-10
11777843	chr3:11777843:C:T	3.57504e-17	-2.14631	1.05219	1.74897e-05	-2.16771	0.913908
11777916	chr3:11777916:G:A	3.33538e-17	0.206684	-1.37019	1.14001e-05	-0.275938	-1.40585
11778273	chr3:11778273:G:A	2.80397e-17	-4.33535e-10	-1.33706	1.61741e-05	-4.33535e-10	-1.332
11778301	chr3:11778301:A:G	2.95974e-17	-4.33535e-10	-1.28299	1.59009e-05	-4.33535e-10	-1.34903
11778825	chr3:11778825:T:C	2.63698e-17	-4.33535e-10	-1.39846	1.51495e-05	-4.33535e-10	-1.39744
11778958	chr3:11778958:T:C	3.86427e-17	-4.33535e-10	-1.01632	2.08916e-05	-4.33535e-10	-1.07606
11779378	chr3:11779378:T:A	2.55217e-16	1.34795	-0.476513	4.42931e-05	0.234987	-0.55957
11779587	chr3:11779587:C:T	8.05797e-17	-4.33535e-10	-0.281433	5.79643e-05	-4.33535e-10	-0.0555844
11779652	chr3:11779652:C:CTT	1.25895e-16	1.39284	-1.22807	2.32243e-05	0.332436	-1.30265
11779825	chr3:11779825:C:T	1.22505e-17	-2.16511	-3.92172e-10	6.63368e-06	-2.22325	-3.92172e-10
11780035	chr3:11780035:A:G	7.95513e-17	-4.33535e-10	-0.294277	5.7205e-05	-4.33535e-10	-0.0687704
11781142	chr3:11781142:G:A	3.02679e-17	-4.33535e-10	-1.26059	1.6392e-05	-4.33535e-10	-1.31862
11781470	chr3:11781470:C:T	2.72967e-17	-4.33535e-10	-1.36391	1.51707e-05	-4.33535e-10	-1.39605
11781528	chr3:11781528:A:G	2.69838e-17	-4.33535e-10	-1.37544	1.52863e-05	-4.33535e-10	-1.38845
11781791	chr3:11781791:A:G	5.38562e-17	-0.566978	-0.117384	2.59303e-05	-0.96879	0.108792
11782030	chr3:11782030:AGGTGTCTT:A	1.15331e-17	-2.22546	-3.92172e-10	6.59775e-06	-2.22868	-3.92172e-10
11782109	chr3:11782109:C:A	3.00876e-17	-4.33535e-10	-1.26656	1.73779e-05	-4.33535e-10	-1.26021
11782141	chr3:11782141:G:T	1.06345e-16	0.297886	-0.301878	4.98766e-05	0.160499	-0.366359
11782238	chr3:11782238:G:C	2.69749e-17	-4.33535e-10	-1.37577	1.5291e-05	-4.33535e-10	-1.38815
11782524	chr3:11782524:G:A	2.70929e-17	-4.33535e-10	-1.37141	1.53333e-05	-4.33535e-10	-1.38538
11782601	chr3:11782601:G:A	3.54282e-17	-1.10317	-3.92172e-10	4.06182e-05	-0.411195	-3.92172e-10
11782814	chr3:11782814:T:C	3.23063e-17	-4.33535e-10	-1.19542	1.77702e-05	-4.33535e-10	-1.23789
11782823	chr3:11782823:G:T	2.75018e-17	-4.33535e-10	-1.35643	1.66362e-05	-4.33535e-10	-1.30383
11782826	chr3:11782826:G:A	1.76232e-17	-0.486091	-1.31537	6.01315e-06	-0.92907	-1.39239
11782845	chr3:11782845:A:G	1.58923e-16	1.56492	-1.16718	2.78627e-05	0.467384	-1.25551
11783038	chr3:11783038:G:A	3.44252e-17	-4.33535e-10	-1.13189	1.7686e-05	-4.33535e-10	-1.24264
11783272	chr3:11783272:G:C	2.72225e-17	-4.33535e-10	-1.36664	1.5524e-05	-4.33535e-10	-1.37302
11783314	chr3:11783314:AAACATCACCTGGCTCAACCATAAAGCCC:A	3.24783e-17	-4.33535e-10	-1.19011	1.68897e-05	-4.33535e-10	-1.28871
11783620	chr3:11783620:A:G	2.9167e-17	-4.33535e-10	-1.29764	1.56804e-05	-4.33535e-10	-1.363
11783939	chr3:11783939:G:C	2.87073e-17	-4.33535e-10	-1.31353	1.61065e-05	-4.33535e-10	-1.33619
11784238	chr3:11784238:T:C	7.40548e-17	-0.623708	0.257834	1.81701e-05	-1.30503	0.0893955
11784398	chr3:11784398:G:A	3.71758e-17	-4.33535e-10	-1.05502	2.22988e-05	-4.33535e-10	-1.01088
11784518	chr3:11784518:A:C	2.95643e-16	-4.33535e-10	1.01847	0.000170663	-4.33535e-10	1.02428
11785672	chr3:11785672:T:C	3.9552e-17	0.311682	-1.30475	8.99926e-06	-0.636531	-1.28174
11785832	chr3:11785832:G:A	2.51045e-17	-1.44763	-3.92172e-10	1.57425e-05	-1.35905	-3.92172e-10
11785871	chr3:11785871:G:A	2.64394e-16	0.906759	-3.92172e-10	9.13032e-05	0.398775	-3.92172e-10
11786091	chr3:11786091:C:T	4.12004e-17	-4.33535e-10	-0.952231	2.20968e-05	-4.33535e-10	-1.01998
11786312	chr3:11786312:TA:T	2.63627e-17	-4.33535e-10	-1.39873	1.52266e-05	-4.33535e-10	-1.39237
11786315	chr3:11786315:TA:T	2.64498e-17	-4.33535e-10	-1.39543	1.53055e-05	-4.33535e-10	-1.3872
11786462	chr3:11786462:A:G	2.23318e-16	1.10562	-0.367699	3.89146e-05	0.0297226	-0.483765
11786885	chr3:11786885:C:T	3.09603e-17	-4.33535e-10	-1.23798	1.79288e-05	-4.33535e-10	-1.229
11787087	chr3:11787087:C:T	2.61749e-17	-4.33535e-10	-1.40588	1.5065e-05	-4.33535e-10	-1.40304
11787166	chr3:11787166:G:A	2.23003e-16	0.736507	-3.92172e-10	7.91676e-05	0.256155	-3.92172e-10
11787351	chr3:11787351:A:G	2.19868e-17	-0.731173	-0.849066	5.9371e-06	-1.42354	-0.910649
11788000	chr3:11788000:A:G	1.32586e-16	1.33835	-1.1218	2.30644e-05	0.17466	-1.15178
11788329	chr3:11788329:T:C	1.01555e-16	-4.33535e-10	-0.0500768	5.86841e-05	-4.33535e-10	-0.0432424
11788903	chr3:11788903:T:C	1.2988e-16	1.50272	-1.30678	2.23137e-05	0.205397	-1.21561
11788977	chr3:11788977:A:G	3.68579e-15	-4.33535e-10	3.54156	0.00201214	-4.33535e-10	3.49154
11789062	chr3:11789062:T:C	1.53988e-16	1.08888	-0.722685	2.77875e-05	0.0330564	-0.823883
11789233	chr3:11789233:T:A	2.69891e-17	-1.37525	-3.92172e-10	2.36102e-05	-0.953733	-3.92172e-10
11789339	chr3:11789339:C:T	2.65101e-17	-4.33535e-10	-1.39315	1.50916e-05	-4.33535e-10	-1.40127
11789495	chr3:11789495:T:C	9.70515e-17	-4.33535e-10	-0.0954373	4.84721e-05	-4.33535e-10	-0.234423
11791136	chr3:11791136:G:A	2.6398e-17	-4.33535e-10	-1.39739	1.50202e-05	-4.33535e-10	-1.40602
11791245	chr3:11791245:G:C	2.63409e-17	-4.33535e-10	-1.39956	1.51481e-05	-4.33535e-10	-1.39754
11791299	chr3:11791299:G:C	3.40201e-17	-0.359024	-0.784704	7.935e-06	-1.08725	-0.956881
11791721	chr3:11791721:C:T	1.69516e-17	-0.455979	-1.38434	4.85119e-06	-1.24047	-1.29571
11791797	chr3:11791797:C:T	2.86649e-17	-4.33535e-10	-1.31501	1.57621e-05	-4.33535e-10	-1.35781
11791999	chr3:11791999:C:T	1.5643e-17	-0.846108	-1.07455	3.68192e-06	-1.77363	-1.03835
11792018	chr3:11792018:A:G	8.41789e-17	-4.33535e-10	-0.237735	4.39472e-05	-4.33535e-10	-0.332424
11792058	chr3:11792058:A:G	8.48435e-17	-4.33535e-10	-0.229871	4.70144e-05	-4.33535e-10	-0.264957
11792155	chr3:11792155:G:A	2.62427e-17	-4.33535e-10	-1.40329	1.50203e-05	-4.33535e-10	-1.40601
11792163	chr3:11792163:C:T	3.7059e-17	-4.33535e-10	-1.05817	1.8327e-05	-4.33535e-10	-1.20704
11792185	chr3:11792185:TG:T	4.12037e-17	-4.33535e-10	-0.952151	2.57739e-05	-4.33535e-10	-0.86605
11792186	chr3:11792186:G:T	4.6004e-17	-4.33535e-10	-0.841952	2.35152e-05	-4.33535e-10	-0.957765
11792208	chr3:11792208:C:T	3.45916e-17	-4.33535e-10	-1.12707	1.83013e-05	-4.33535e-10	-1.20844
11792875	chr3:11792875:C:T	3.01393e-17	-4.33535e-10	-1.26485	1.64525e-05	-4.33535e-10	-1.31493
11792955	chr3:11792955:G:A	2.80061e-17	-4.33535e-10	-1.33826	1.55303e-05	-4.33535e-10	-1.37262
11793271	chr3:11793271:A:G	1.60192e-16	-4.33535e-10	0.405696	8.6599e-05	-4.33535e-10	0.345877
11793310	chr3:11793310:A:G	2.79966e-17	-4.33535e-10	-1.3386	1.63688e-05	-4.33535e-10	-1.32004
11793430	chr3:11793430:CA:C	2.64154e-17	-4.33535e-10	-1.39673	1.50692e-05	-4.33535e-10	-1.40276
11793583	chr3:11793583:A:T	2.72609e-17	-4.33535e-10	-1.36523	1.52588e-05	-4.33535e-10	-1.39025
11793657	chr3:11793657:A:G	2.69941e-17	-4.33535e-10	-1.37506	1.51696e-05	-4.33535e-10	-1.39612
11793718	chr3:11793718:G:A	3.1107e-17	-4.33535e-10	-1.23325	1.66247e-05	-4.33535e-10	-1.30452
11794058	chr3:11794058:A:C	1.78684e-16	-4.33535e-10	0.514938	9.72935e-05	-4.33535e-10	0.46232
11794065	chr3:11794065:C:T	3.36381e-17	-0.346877	-0.808143	7.92237e-06	-1.02918	-1.01654
11794589	chr3:11794589:T:TAAAAC	2.63402e-17	-4.33535e-10	-1.39958	1.50459e-05	-4.33535e-10	-1.40431
11794591	chr3:11794591:G:A	2.6347e-17	-4.33535e-10	-1.39933	1.50481e-05	-4.33535e-10	-1.40416
11794823	chr3:11794823:T:C	2.85831e-17	-0.336814	-0.981049	7.03089e-06	-1.02868	-1.13642
11794912	chr3:11794912:T:C	3.00106e-17	-0.284543	-0.984587	7.30496e-06	-0.988261	-1.1386
11794975	chr3:11794975:T:C	2.62528e-17	-4.33535e-10	-1.40291	1.50196e-05	-4.33535e-10	-1.40606
11795299	chr3:11795299:G:A	2.48084e-17	-1.4595	-3.92172e-10	1.98722e-05	-1.12609	-3.92172e-10
11795588	chr3:11795588:G:A	2.95282e-17	-4.33535e-10	-1.28533	1.61491e-05	-4.33535e-10	-1.33355
11795662	chr3:11795662:T:C	1.29739e-17	-2.10774	-3.92172e-10	7.10415e-06	-2.15473	-3.92172e-10
11795730	chr3:11795730:C:G	3.346e-17	-4.33535e-10	-1.16033	1.74361e-05	-4.33535e-10	-1.25687
11795738	chr3:11795738:T:G	5.55774e-17	-4.33535e-10	-0.652902	2.79789e-05	-4.33535e-10	-0.783961
11795923	chr3:11795923:G:A	1.30814e-17	-2.09949	-3.92172e-10	6.73372e-06	-2.20828	-3.92172e-10
11796035	chr3:11796035:C:T	2.80752e-16	-4.33535e-10	0.966792	0.000160043	-4.33535e-10	0.960032
11796108	chr3:11796108:G:A	2.97993e-17	-4.33535e-10	-1.27619	1.64729e-05	-4.33535e-10	-1.3137
11796884	chr3:11796884:C:CA	4.60976e-17	0.011052	-0.850971	1.00435e-05	-0.761338	-1.04715
11797330	chr3:11797330:G:A	2.61578e-17	-4.33535e-10	-1.40653	1.50384e-05	-4.33535e-10	-1.4048
11797484	chr3:11797484:C:T	2.621e-17	-4.33535e-10	-1.40454	1.50129e-05	-4.33535e-10	-1.4065
11797570	chr3:11797570:TAAG:T	2.62521e-17	-4.33535e-10	-1.40293	1.50197e-05	-4.33535e-10	-1.40605
11797608	chr3:11797608:G:A	3.74347e-17	-4.33535e-10	-1.04808	2.11641e-05	-4.33535e-10	-1.06311
11798311	chr3:11798311:T:C	3.0488e-17	-4.33535e-10	-1.25335	1.73928e-05	-4.33535e-10	-1.25936
11798457	chr3:11798457:C:T	4.22968e-17	-4.33535e-10	-0.925968	2.10233e-05	-4.33535e-10	-1.06978
11798726	chr3:11798726:G:C	2.61604e-17	-4.33535e-10	-1.40643	1.5019e-05	-4.33535e-10	-1.40609
11798801	chr3:11798801:A:G	1.34846e-16	-4.33535e-10	0.233456	7.31823e-05	-4.33535e-10	0.177542
11799042	chr3:11799042:C:T	3.00238e-17	-4.33535e-10	-1.26869	1.63474e-05	-4.33535e-10	-1.32134
11799203	chr3:11799203:C:A	6.37814e-18	-2.20406	-0.613744	4.54987e-06	-2.17275	-0.427564
11799238	chr3:11799238:C:A	2.9373e-17	-4.33535e-10	-1.2906	1.62921e-05	-4.33535e-10	-1.32473
11799429	chr3:11799429:A:G	9.01391e-18	-1.06557	-1.40634	4.11929e-06	-1.29616	-1.40357
11799608	chr3:11799608:A:G	4.1384e-17	-4.33535e-10	-0.947786	2.17066e-05	-4.33535e-10	-1.0378
11799637	chr3:11799637:G:C	3.84351e-17	-4.33535e-10	-1.02171	2.09219e-05	-4.33535e-10	-1.07462
11799970	chr3:11799970:C:G	7.20024e-18	-1.29971	-1.39686	2.62219e-06	-1.74735	-1.40405
11800475	chr3:11800475:T:C	2.63752e-17	-4.33535e-10	-1.39826	1.56104e-05	-4.33535e-10	-1.36748
11800729	chr3:11800729:G:A	1.13309e-17	-1.2726	-0.970554	3.42648e-06	-1.72753	-1.15635
11800880	chr3:11800880:T:C	1.14023e-17	-0.848746	-1.38812	5.07393e-06	-1.10519	-1.38611
11801386	chr3:11801386:T:C	1.01021e-17	-1.31946	-1.03847	3.17201e-06	-1.75133	-1.20971
11801408	chr3:11801408:C:T	2.72967e-17	-4.33535e-10	-1.36392	1.517e-05	-4.33535e-10	-1.39609
11801409	chr3:11801409:A:G	9.10495e-18	-1.10896	-1.3529	2.9652e-06	-1.62797	-1.4005
11801625	chr3:11801625:C:T	7.49169e-17	-4.33535e-10	-0.3543	3.91023e-05	-4.33535e-10	-0.449229
11801776	chr3:11801776:T:C	3.72265e-17	-4.33535e-10	-1.05366	1.86914e-05	-4.33535e-10	-1.18735
11801872	chr3:11801872:TCAGAG:T	3.48519e-17	-4.33535e-10	-1.11957	1.84206e-05	-4.33535e-10	-1.20194
11802205	chr3:11802205:G:C	1.65164e-16	-4.33535e-10	0.436258	9.0103e-05	-4.33535e-10	0.385542
11802420	chr3:11802420:A:G	2.86299e-17	-4.33535e-10	-1.31623	1.56162e-05	-4.33535e-10	-1.3671
11802434	chr3:11802434:A:G	9.25599e-18	-1.09895	-1.34646	4.29576e-06	-1.32745	-1.33033
11802572	chr3:11802572:C:T	2.61962e-17	-4.33535e-10	-1.40507	1.50126e-05	-4.33535e-10	-1.40652
11802703	chr3:11802703:C:T	1.66385e-16	-4.33535e-10	0.443627	9.06657e-05	-4.33535e-10	0.391767
11802732	chr3:11802732:G:A	2.80701e-17	-4.33535e-10	-1.33597	1.54634e-05	-4.33535e-10	-1.37694
11802880	chr3:11802880:G:A	2.93812e-17	-4.33535e-10	-1.29032	1.62958e-05	-4.33535e-10	-1.3245
11802897	chr3:11802897:T:C	2.63269e-17	-4.33535e-10	-1.40009	1.50808e-05	-4.33535e-10	-1.40199
11803011	chr3:11803011:C:A	2.98511e-17	-4.33535e-10	-1.27446	1.65204e-05	-4.33535e-10	-1.31082
11803062	chr3:11803062:A:G	2.8085e-17	-4.33535e-10	-1.33545	1.54213e-05	-4.33535e-10	-1.37966
11803281	chr3:11803281:G:A	3.07197e-17	-4.33535e-10	-1.24578	1.62429e-05	-4.33535e-10	-1.32776
11803577	chr3:11803577:A:G	8.137e-18	-1.17136	-1.4029	2.90391e-06	-1.65047	-1.39889
11803811	chr3:11803811:G:C	1.3582e-17	-0.925798	-1.13613	4.15145e-06	-1.42485	-1.26711
11804016	chr3:11804016:G:T	3.07009e-17	-4.33535e-10	-1.24639	1.62364e-05	-4.33535e-10	-1.32815
11805053	chr3:11805053:A:G	2.62509e-17	-4.33535e-10	-1.40298	1.5148e-05	-4.33535e-10	-1.39755
11805124	chr3:11805124:C:T	1.37673e-16	-4.33535e-10	0.254199	7.53667e-05	-4.33535e-10	0.206954
11805150	chr3:11805150:T:C	2.75623e-17	-4.33535e-10	-1.35423	1.57787e-05	-4.33535e-10	-1.35675
11805244	chr3:11805244:T:C	1.64732e-16	-4.33535e-10	0.433643	5.81372e-05	-4.33535e-10	-0.0526068
11805564	chr3:11805564:G:A	1.26274e-17	-2.13481	-3.92172e-10	7.9075e-06	-2.0476	-3.92172e-10
11805607	chr3:11805607:C:T	2.82707e-17	-4.33535e-10	-1.32886	1.53238e-05	-4.33535e-10	-1.38601
11805728	chr3:11805728:G:A	2.62645e-17	-4.33535e-10	-1.40246	1.50207e-05	-4.33535e-10	-1.40598
11805730	chr3:11805730:T:A	2.62923e-17	-4.33535e-10	-1.4014	1.50273e-05	-4.33535e-10	-1.40554
11805731	chr3:11805731:C:A	2.62923e-17	-4.33535e-10	-1.4014	1.50273e-05	-4.33535e-10	-1.40554
11805747	chr3:11805747:C:T	3.34403e-17	-4.33535e-10	-1.16092	1.72739e-05	-4.33535e-10	-1.26622
11805825	chr3:11805825:C:G	5.73271e-18	-1.51812	-1.40637	2.86058e-06	-1.65828	-1.4061
11805930	chr3:11805930:T:C	1.4933e-17	-1.96711	-3.92172e-10	1.13062e-05	-1.69006	-3.92172e-10
11806466	chr3:11806466:AAG:A	4.82939e-17	-0.793373	-3.92172e-10	2.42448e-05	-0.92721	-3.92172e-10
11807059	chr3:11807059:C:T	6.26288e-17	-4.33535e-10	-0.533454	3.72625e-05	-4.33535e-10	-0.497425
11807110	chr3:11807110:C:A	2.76509e-17	-4.33535e-10	-1.35102	1.54995e-05	-4.33535e-10	-1.37461
11807338	chr3:11807338:C:A	6.60272e-17	-4.33535e-10	-0.480613	3.93779e-05	-4.33535e-10	-0.442208
11807400	chr3:11807400:G:C	4.94367e-18	-1.69193	-1.38064	3.16644e-06	-1.6355	-1.32731
11807611	chr3:11807611:A:G	1.69851e-16	-4.33535e-10	0.464243	9.25932e-05	-4.33535e-10	0.412804
11807910	chr3:11807910:C:A	6.59975e-17	-4.33535e-10	-0.481062	3.22952e-05	-4.33535e-10	-0.640494
11808141	chr3:11808141:C:T	1.5381e-17	-1.93754	-3.92172e-10	7.36194e-06	-2.11909	-3.92172e-10
11808270	chr3:11808270:C:T	9.26967e-17	-4.33535e-10	-0.141346	4.82552e-05	-4.33535e-10	-0.238907
11808333	chr3:11808333:A:C	7.8526e-18	-1.46765	-1.14219	2.72948e-06	-1.82522	-1.28608
11808433	chr3:11808433:A:AC	1.14333e-17	-0.992519	-1.24163	4.31801e-06	-1.29645	-1.35617
11808501	chr3:11808501:G:T	1.10277e-17	-0.995708	-1.27456	5.50454e-06	-1.29127	-1.11857
11808518	chr3:11808518:C:T	5.0969e-17	-4.33535e-10	-0.739462	3.02104e-05	-4.33535e-10	-0.707227
11808530	chr3:11808530:C:T	1.80017e-16	-4.33535e-10	0.522374	9.7713e-05	-4.33535e-10	0.466623
11808589	chr3:11808589:T:C	2.71094e-17	-4.33535e-10	-1.3708	1.53569e-05	-4.33535e-10	-1.38385
11808749	chr3:11808749:T:C	1.69927e-16	-4.33535e-10	0.46469	9.26333e-05	-4.33535e-10	0.413237
11808893	chr3:11808893:G:T	8.30986e-18	-1.5135	-1.03974	2.84064e-06	-1.8671	-1.20428
11809077	chr3:11809077:G:A	2.61613e-17	-4.33535e-10	-1.4064	1.50692e-05	-4.33535e-10	-1.40276
11809079	chr3:11809079:G:A	7.64631e-18	-2.19107	-0.445385	5.3975e-06	-2.21962	-0.209857
11809708	chr3:11809708:G:A	5.32227e-17	-4.33535e-10	-0.696195	2.98535e-05	-4.33535e-10	-0.719108
11809742	chr3:11809742:C:A	5.28044e-17	-4.33535e-10	-0.704085	3.34042e-05	-4.33535e-10	-0.60673
11810004	chr3:11810004:T:C	1.36877e-16	-4.33535e-10	0.248405	8.4976e-05	-4.33535e-10	0.326957
11810023	chr3:11810023:C:T	7.17661e-17	-4.33535e-10	-0.397267	4.66929e-05	-4.33535e-10	-0.27182
11810467	chr3:11810467:A:C	8.48688e-18	-1.21867	-1.31349	2.84213e-06	-1.69128	-1.37957
11810914	chr3:11810914:G:C	1.76486e-15	-4.33535e-10	2.80515	0.000982563	-4.33535e-10	2.77475
11811004	chr3:11811004:G:A	6.9898e-18	-1.99516	-0.731067	4.42941e-06	-2.1017	-0.525442
11811023	chr3:11811023:G:C	4.83311e-17	-4.33535e-10	-0.792605	3.11628e-05	-4.33535e-10	-0.676187
11811512	chr3:11811512:A:T	1.37884e-16	-4.33535e-10	0.255733	8.56125e-05	-4.33535e-10	0.334419
11811567	chr3:11811567:T:C	3.69362e-17	-4.33535e-10	-1.06149	1.93651e-05	-4.33535e-10	-1.15194
11811653	chr3:11811653:T:C	3.69447e-17	-4.33535e-10	-1.06126	1.93684e-05	-4.33535e-10	-1.15177
11811693	chr3:11811693:T:C	1.40231e-17	-0.678385	-1.35159	6.07018e-06	-0.965417	-1.34661
11811789	chr3:11811789:A:G	2.65036e-17	-4.33535e-10	-1.3934	1.50159e-05	-4.33535e-10	-1.4063
11811962	chr3:11811962:C:G	1.26982e-17	-0.808428	-1.32079	4.17179e-06	-1.4183	-1.26877
11811990	chr3:11811990:C:T	5.56277e-17	-4.33535e-10	-0.651999	2.97422e-05	-4.33535e-10	-0.722846
11812073	chr3:11812073:G:A	2.69535e-17	-4.33535e-10	-1.37657	1.5286e-05	-4.33535e-10	-1.38848
11812324	chr3:11812324:C:T	2.64504e-17	-4.33535e-10	-1.39541	1.56157e-05	-4.33535e-10	-1.36714
11812372	chr3:11812372:C:T	4.85839e-17	-4.33535e-10	-0.787388	2.80778e-05	-4.33535e-10	-0.780433
11812423	chr3:11812423:G:A	2.64998e-17	-4.33535e-10	-1.39354	1.50121e-05	-4.33535e-10	-1.40655
11812617	chr3:11812617:C:T	6.24876e-18	-2.23026	-0.608041	4.32081e-06	-2.22619	-0.425784
11812900	chr3:11812900:G:T	3.43986e-17	-4.33535e-10	-1.13266	1.94218e-05	-4.33535e-10	-1.14902
11812911	chr3:11812911:G:T	2.73431e-17	-4.33535e-10	-1.36222	1.59252e-05	-4.33535e-10	-1.34751
11812928	chr3:11812928:C:A	2.61739e-17	-4.33535e-10	-1.40592	1.50261e-05	-4.33535e-10	-1.40562
11813043	chr3:11813043:T:G	2.6309e-17	-4.33535e-10	-1.40077	1.50678e-05	-4.33535e-10	-1.40285
11813146	chr3:11813146:C:T	2.68629e-17	-4.33535e-10	-1.37993	1.56094e-05	-4.33535e-10	-1.36754
11813203	chr3:11813203:C:T	2.63499e-17	-4.33535e-10	-1.39922	1.50144e-05	-4.33535e-10	-1.4064
11813488	chr3:11813488:C:T	3.69784e-17	-1.06035	-3.92172e-10	1.28795e-05	-1.55978	-3.92172e-10
11813729	chr3:11813729:G:A	3.29645e-17	-4.33535e-10	-1.17525	1.75955e-05	-4.33535e-10	-1.24777
11813850	chr3:11813850:GTGTGTGTA:G	2.61705e-17	-4.33535e-10	-1.40605	1.50133e-05	-4.33535e-10	-1.40648
11813878	chr3:11813878:A:G	3.08047e-17	-4.33535e-10	-1.24301	1.71207e-05	-4.33535e-10	-1.27512
11814494	chr3:11814494:G:A	3.56122e-17	-4.33535e-10	-1.09799	2.1744e-05	-4.33535e-10	-1.03607
11814689	chr3:11814689:G:A	3.37851e-17	-4.33535e-10	-1.15066	1.7931e-05	-4.33535e-10	-1.22888
11814955	chr3:11814955:C:T	2.68387e-17	-4.33535e-10	-1.38083	1.5642e-05	-4.33535e-10	-1.36545
11815045	chr3:11815045:A:G	3.8157e-17	-4.33535e-10	-1.02897	1.88079e-05	-4.33535e-10	-1.18113
11815096	chr3:11815096:A:G	8.33338e-18	-1.40177	-1.14864	2.77958e-06	-1.80821	-1.28491
11815197	chr3:11815197:A:G	3.91387e-17	-4.33535e-10	-1.00357	1.91766e-05	-4.33535e-10	-1.16172
11815673	chr3:11815673:T:G	3.71001e-17	-4.33535e-10	-1.05706	1.96132e-05	-4.33535e-10	-1.13921
11816137	chr3:11816137:C:T	2.39914e-17	-1.49298	-3.92172e-10	8.25551e-06	-2.00453	-3.92172e-10
11816154	chr3:11816154:C:T	2.63746e-17	-4.33535e-10	-1.39828	1.5243e-05	-4.33535e-10	-1.39129
11816299	chr3:11816299:G:T	2.65499e-17	-4.33535e-10	-1.39165	1.5045e-05	-4.33535e-10	-1.40437
11816384	chr3:11816384:T:C	3.60902e-17	-4.33535e-10	-1.08466	1.80754e-05	-4.33535e-10	-1.22086
11816390	chr3:11816390:C:T	9.67229e-17	-4.33535e-10	-0.0988297	5.29431e-05	-4.33535e-10	-0.146194
11816750	chr3:11816750:G:GC	2.64102e-17	-4.33535e-10	-1.39693	1.52777e-05	-4.33535e-10	-1.38902
11816926	chr3:11816926:T:G	3.23097e-17	-4.33535e-10	-1.19531	1.67144e-05	-4.33535e-10	-1.29914
11817857	chr3:11817857:A:G	9.22015e-17	-4.33535e-10	-0.146703	4.25164e-05	-4.33535e-10	-0.365523
11817956	chr3:11817956:C:T	2.70448e-17	-4.33535e-10	-1.37319	1.51857e-05	-4.33535e-10	-1.39506
11817990	chr3:11817990:C:A	1.0273e-16	-4.33535e-10	-0.0385793	6.33393e-05	-4.33535e-10	0.0330947
11818028	chr3:11818028:C:T	6.03448e-17	-4.33535e-10	-0.570605	3.14468e-05	-4.33535e-10	-0.667114
11818179	chr3:11818179:G:C	1.11444e-17	-0.970439	-1.28931	3.50603e-06	-1.49566	-1.36527
11818311	chr3:11818311:G:A	1.26868e-17	-2.13012	-3.92172e-10	6.67965e-06	-2.21635	-3.92172e-10
11818635	chr3:11818635:A:G	1.21001e-17	-1.00778	-1.16969	3.68857e-06	-1.52551	-1.28466
11818663	chr3:11818663:G:A	2.03521e-17	-2.0678	0.410304	1.10604e-05	-2.19595	0.48391
11818703	chr3:11818703:T:C	3.02662e-17	-4.33535e-10	-1.26065	1.59233e-05	-4.33535e-10	-1.34763
11818811	chr3:11818811:T:C	4.08573e-17	-4.33535e-10	-0.960594	2.27874e-05	-4.33535e-10	-0.989205
11818893	chr3:11818893:A:G	3.12761e-17	-4.33535e-10	-1.22783	1.62662e-05	-4.33535e-10	-1.32632
11819141	chr3:11819141:A:G	1.15327e-17	-2.22549	-3.92172e-10	6.7535e-06	-2.20535	-3.92172e-10
11819466	chr3:11819466:C:T	4.98273e-18	-2.07159	-0.993111	3.30296e-06	-2.1931	-0.72749
11820424	chr3:11820424:A:C	1.19883e-17	-2.18675	-3.92172e-10	6.69922e-06	-2.21342	-3.92172e-10
11820558	chr3:11820558:A:G	1.46244e-17	-1.98799	-3.92172e-10	6.58742e-06	-2.23025	-3.92172e-10
11821589	chr3:11821589:G:A	1.98191e-17	-1.68403	-3.92172e-10	1.16221e-05	-1.6625	-3.92172e-10
11821666	chr3:11821666:G:A	2.64713e-17	-4.33535e-10	-1.39462	1.53235e-05	-4.33535e-10	-1.38603
11821891	chr3:11821891:T:C	1.75061e-15	-4.33535e-10	2.79704	0.000972776	-4.33535e-10	2.76474
11821952	chr3:11821952:G:A	2.18133e-15	-4.33535e-10	3.01701	0.00119845	-4.33535e-10	2.97337
11822461	chr3:11822461:A:G	2.71829e-17	-4.33535e-10	-1.36809	1.64509e-05	-4.33535e-10	-1.31503
11822799	chr3:11822799:T:A	2.82734e-17	-4.33535e-10	-1.32876	1.6009e-05	-4.33535e-10	-1.34226
11822846	chr3:11822846:G:A	2.62862e-17	-4.33535e-10	-1.40164	1.50146e-05	-4.33535e-10	-1.40639
11822953	chr3:11822953:G:A	8.91885e-18	-1.23089	-1.25162	2.98334e-06	-1.68916	-1.33321
11823127	chr3:11823127:C:T	2.68854e-17	-4.33535e-10	-1.3791	1.51375e-05	-4.33535e-10	-1.39823
11823258	chr3:11823258:T:G	6.2242e-17	-4.33535e-10	-0.539649	3.21756e-05	-4.33535e-10	-0.644204
11823264	chr3:11823264:T:G	4.63375e-17	-4.33535e-10	-0.834728	2.44936e-05	-4.33535e-10	-0.917001
11823267	chr3:11823267:T:G	3.6017e-17	-4.33535e-10	-1.08669	2.04287e-05	-4.33535e-10	-1.09847
11823406	chr3:11823406:C:A	2.63369e-17	-4.33535e-10	-1.39971	1.50296e-05	-4.33535e-10	-1.40539
11823701	chr3:11823701:C:T	2.68668e-17	-4.33535e-10	-1.37979	1.51467e-05	-4.33535e-10	-1.39763
11824240	chr3:11824240:G:C	2.69913e-17	-4.33535e-10	-1.37517	1.52914e-05	-4.33535e-10	-1.38812
11824481	chr3:11824481:A:G	4.32619e-17	-4.33535e-10	-0.903406	2.31815e-05	-4.33535e-10	-0.972057
11825016	chr3:11825016:C:T	1.31619e-17	-2.09335	-3.92172e-10	8.40729e-06	-1.98631	-3.92172e-10
11825320	chr3:11825320:G:A	3.81073e-17	-4.33535e-10	-1.03027	2.28255e-05	-4.33535e-10	-0.987532
11825345	chr3:11825345:C:T	2.96936e-17	-4.33535e-10	-1.27975	1.59563e-05	-4.33535e-10	-1.34556
11825352	chr3:11825352:A:C	4.54122e-17	-4.33535e-10	-0.854899	2.40506e-05	-4.33535e-10	-0.935253
11825415	chr3:11825415:T:C	2.76944e-17	-4.33535e-10	-1.34945	1.54217e-05	-4.33535e-10	-1.37963
11825560	chr3:11825560:A:C	7.6564e-17	-4.33535e-10	-0.332553	4.45321e-05	-4.33535e-10	-0.319202
11826286	chr3:11826286:C:A	2.6161e-17	-4.33535e-10	-1.40641	1.50397e-05	-4.33535e-10	-1.40472
11826312	chr3:11826312:T:G	3.8258e-17	-4.33535e-10	-1.02633	2.14256e-05	-4.33535e-10	-1.05082
11826354	chr3:11826354:G:A	2.64716e-17	-4.33535e-10	-1.39461	1.50345e-05	-4.33535e-10	-1.40507
11826397	chr3:11826397:C:T	2.69122e-17	-4.33535e-10	-1.3781	1.50898e-05	-4.33535e-10	-1.40139
11826433	chr3:11826433:G:A	3.69168e-17	-4.33535e-10	-1.06201	1.93352e-05	-4.33535e-10	-1.15348
11827011	chr3:11827011:T:C	2.073e-17	-1.6391	-3.92172e-10	1.22006e-05	-1.61393	-3.92172e-10
11827556	chr3:11827556:G:T	3.32502e-17	-4.33535e-10	-1.16662	1.73269e-05	-4.33535e-10	-1.26315
11827731	chr3:11827731:T:C	4.94771e-17	-4.33535e-10	-0.769169	2.60804e-05	-4.33535e-10	-0.854229
11827913	chr3:11827913:G:A	3.53461e-17	-4.33535e-10	-1.10549	1.86347e-05	-4.33535e-10	-1.19038
11828373	chr3:11828373:T:C	4.02334e-17	-4.33535e-10	-0.975982	2.14994e-05	-4.33535e-10	-1.04738
11828849	chr3:11828849:G:A	2.63478e-17	-4.33535e-10	-1.39929	1.50122e-05	-4.33535e-10	-1.40655
11829312	chr3:11829312:G:A	3.59806e-18	-1.99106	-1.39922	1.89919e-06	-2.10988	-1.3641
11829332	chr3:11829332:A:G	1.98793e-15	-4.33535e-10	2.92417	0.00109276	-4.33535e-10	2.88105
11829965	chr3:11829965:T:C	5.45002e-17	-0.672475	-3.92172e-10	1.67771e-05	-1.2954	-3.92172e-10
11830031	chr3:11830031:C:T	7.51274e-17	-4.33535e-10	-0.351494	3.84019e-05	-4.33535e-10	-0.467305
11830510	chr3:11830510:C:T	3.36109e-17	-4.33535e-10	-1.15583	1.79726e-05	-4.33535e-10	-1.22657
11830908	chr3:11830908:T:C	1.14609e-17	-0.908531	-1.3232	3.3774e-06	-1.5153	-1.383
11831644	chr3:11831644:C:A	2.11144e-17	-1.62072	-3.92172e-10	1.6809e-05	-1.2935	-3.92172e-10
11831958	chr3:11831958:C:A	8.51573e-17	-4.33535e-10	-0.226179	4.28125e-05	-4.33535e-10	-0.358582
11832281	chr3:11832281:AAC:A	1.48904e-17	-0.856467	-1.11349	5.14002e-06	-1.45917	-1.01918
11832833	chr3:11832833:AT:A	7.61412e-17	-4.33535e-10	-0.338089	3.82811e-05	-4.33535e-10	-0.470456
11833103	chr3:11833103:T:C	4.96324e-17	-4.33535e-10	-0.766037	2.57079e-05	-4.33535e-10	-0.868612
11833288	chr3:11833288:G:A	4.45463e-18	-1.789	-1.38773	2.20948e-06	-1.98152	-1.34114
11833404	chr3:11833404:A:G	1.1663e-17	-2.21426	-3.92172e-10	6.605e-06	-2.22759	-3.92172e-10
11833465	chr3:11833465:C:T	3.1992e-17	-4.33535e-10	-1.20519	1.71239e-05	-4.33535e-10	-1.27494
11833797	chr3:11833797:T:C	1.16775e-17	-0.822983	-1.39003	3.01346e-06	-1.65691	-1.35541
11833860	chr3:11833860:T:C	1.31124e-17	-2.09712	-3.92172e-10	8.33225e-06	-1.99528	-3.92172e-10
11834345	chr3:11834345:A:T	2.62413e-17	-4.33535e-10	-1.40335	1.51079e-05	-4.33535e-10	-1.4002
11834369	chr3:11834369:C:T	9.71639e-18	-1.4882	-0.908661	4.75699e-06	-1.74859	-0.807202
11834495	chr3:11834495:A:G	2.71406e-17	-4.33535e-10	-1.36965	1.51736e-05	-4.33535e-10	-1.39585
11834718	chr3:11834718:G:A	2.6882e-17	-4.33535e-10	-1.37922	1.56853e-05	-4.33535e-10	-1.36269
11834908	chr3:11834908:G:A	2.71608e-17	-4.33535e-10	-1.36891	1.50388e-05	-4.33535e-10	-1.40478
11836020	chr3:11836020:C:T	2.64045e-17	-4.33535e-10	-1.39715	1.50725e-05	-4.33535e-10	-1.40254
11836045	chr3:11836045:G:A	3.48323e-17	-4.33535e-10	-1.12014	1.85413e-05	-4.33535e-10	-1.19541
11836126	chr3:11836126:G:A	4.99849e-17	-4.33535e-10	-0.758959	2.70091e-05	-4.33535e-10	-0.819236
11836142	chr3:11836142:C:T	3.4425e-17	0.247127	-1.37902	1.30061e-05	-0.159763	-1.39023
11837214	chr3:11837214:C:T	6.30419e-17	-0.144774	-0.382107	2.14746e-05	-0.550477	-0.498064
11837258	chr3:11837258:T:C	1.87749e-17	-0.536418	-1.20174	5.11313e-06	-1.17339	-1.31021
11837861	chr3:11837861:T:C	5.41581e-17	-4.33535e-10	-0.678772	3.11085e-05	-4.33535e-10	-0.677929
11838134	chr3:11838134:T:A	9.4501e-17	-4.33535e-10	-0.122069	4.67924e-05	-4.33535e-10	-0.26969
11838373	chr3:11838373:G:A	3.42121e-17	-4.33535e-10	-1.1381	2.05738e-05	-4.33535e-10	-1.09139
11838647	chr3:11838647:T:C	5.06768e-17	-4.33535e-10	-0.745212	2.44565e-05	-4.33535e-10	-0.918517
11838846	chr3:11838846:C:T	2.82239e-17	-4.33535e-10	-1.33051	1.65943e-05	-4.33535e-10	-1.30635
11839286	chr3:11839286:T:C	6.98308e-18	-1.65155	-1.07564	6.1797e-06	-1.32559	-0.968554
11839557	chr3:11839557:A:G	2.19636e-16	-4.33535e-10	0.721292	0.000103505	-4.33535e-10	0.524213
11840027	chr3:11840027:C:A	3.33118e-17	-4.33535e-10	-1.16477	1.88282e-05	-4.33535e-10	-1.18006
11840090	chr3:11840090:A:C	2.62377e-17	-4.33535e-10	-1.40348	1.50287e-05	-4.33535e-10	-1.40545
11840319	chr3:11840319:G:A	2.7817e-17	-4.33535e-10	-1.34503	1.52638e-05	-4.33535e-10	-1.38993
11840646	chr3:11840646:T:A	5.23933e-17	-4.33535e-10	-0.7119	2.63565e-05	-4.33535e-10	-0.843698
11841240	chr3:11841240:A:G	5.24397e-18	-2.18774	-0.825859	2.40521e-06	-2.2303	-1.00747
11841632	chr3:11841632:G:A	3.1467e-17	-4.33535e-10	-1.22174	1.77922e-05	-4.33535e-10	-1.23665
11841748	chr3:11841748:C:T	2.61574e-17	-4.33535e-10	-1.40655	1.50305e-05	-4.33535e-10	-1.40533
11841754	chr3:11841754:T:C	5.31378e-17	-4.33535e-10	-0.697792	3.36642e-05	-4.33535e-10	-0.598976
11841893	chr3:11841893:C:T	4.30705e-17	-4.33535e-10	-0.90784	2.90294e-05	-4.33535e-10	-0.747101
11841971	chr3:11841971:G:A	8.82742e-18	-1.14098	-1.35183	1.99376e-06	-2.03607	-1.38932
11842124	chr3:11842124:T:C	8.06669e-18	-1.19266	-1.39028	1.9206e-06	-2.0568	-1.40597
11842318	chr3:11842318:T:C	8.53319e-18	-1.17757	-1.34915	1.96676e-06	-2.05073	-1.38829
11842353	chr3:11842353:C:A	3.33064e-18	-2.13551	-1.33201	1.64126e-06	-2.22387	-1.39608
11842464	chr3:11842464:T:C	9.09744e-17	-4.33535e-10	-0.160102	5.03073e-05	-4.33535e-10	-0.197261
11842555	chr3:11842555:G:A	6.72597e-18	-1.71442	-1.05029	2.05505e-06	-2.23074	-1.16437
11842594	chr3:11842594:T:A	2.88664e-17	-4.33535e-10	-1.308	1.6153e-05	-4.33535e-10	-1.3333
11842877	chr3:11842877:A:G	5.08339e-17	-4.33535e-10	-0.742117	3.05109e-05	-4.33535e-10	-0.697326
11843388	chr3:11843388:A:AG	4.9769e-17	-4.33535e-10	-0.763288	3.45275e-05	-4.33535e-10	-0.573655
11843666	chr3:11843666:C:T	1.6209e-17	-2.10065	0.215539	1.25487e-05	-2.14443	0.558641
11843903	chr3:11843903:G:A	3.12143e-17	-4.33535e-10	-1.2298	1.71304e-05	-4.33535e-10	-1.27456
11844075	chr3:11844075:T:C	2.82131e-17	-4.33535e-10	-1.33089	1.73226e-05	-4.33535e-10	-1.2634
11844246	chr3:11844246:T:G	2.61573e-17	-4.33535e-10	-1.40655	1.51368e-05	-4.33535e-10	-1.39828
11844341	chr3:11844341:T:C	2.84289e-18	-2.21932	-1.40654	1.87131e-06	-2.1089	-1.37988
11844442	chr3:11844442:C:T	3.57519e-17	-4.33535e-10	-1.09408	2.3456e-05	-4.33535e-10	-0.960286
11844742	chr3:11844742:C:T	2.86012e-18	-2.21995	-1.39987	1.64953e-06	-2.21111	-1.40381
11844977	chr3:11844977:G:A	3.93873e-18	-1.9091	-1.39072	1.94955e-06	-2.09644	-1.35138
11845176	chr3:11845176:G:C	5.603e-18	-1.91274	-1.03463	3.66393e-06	-1.87906	-0.937812
11845270	chr3:11845270:C:G	4.47048e-17	-4.33535e-10	-0.870599	2.84581e-05	-4.33535e-10	-0.766979
11845277	chr3:11845277:G:A	3.10126e-18	-2.21911	-1.31976	1.99122e-06	-2.21302	-1.21364
11845515	chr3:11845515:C:T	4.81114e-17	-4.33535e-10	-0.797161	2.97127e-05	-4.33535e-10	-0.723837
11845570	chr3:11845570:A:T	4.5631e-18	-2.22346	-0.929216	2.83014e-06	-2.20104	-0.874045
11845575	chr3:11845575:G:A	4.67397e-18	-2.22767	-0.901002	2.95182e-06	-2.19258	-0.840409
11845651	chr3:11845651:G:C	4.22067e-18	-2.22729	-1.00339	2.6447e-06	-2.19319	-0.949669
11845756	chr3:11845756:C:T	3.80895e-17	-4.33535e-10	-1.03074	2.07114e-05	-4.33535e-10	-1.08473
11846517	chr3:11846517:C:G	3.02508e-18	-2.17811	-1.38563	1.63238e-06	-2.22776	-1.39761
11846519	chr3:11846519:G:A	5.37685e-17	-0.685992	-3.92172e-10	1.89301e-05	-1.17466	-3.92172e-10
11846628	chr3:11846628:C:T	2.85027e-17	-4.33535e-10	-1.32068	1.75851e-05	-4.33535e-10	-1.24836
11846785	chr3:11846785:C:G	2.92738e-18	-2.22327	-1.3733	1.77025e-06	-2.19478	-1.34951
11847082	chr3:11847082:G:T	3.03171e-18	-2.17517	-1.38638	1.67685e-06	-2.22978	-1.36871
11847326	chr3:11847326:A:G	5.28337e-17	-4.33535e-10	-0.703531	3.27717e-05	-4.33535e-10	-0.625846
11847891	chr3:11847891:G:A	4.87618e-18	-2.1457	-0.940614	2.53621e-06	-2.229	-0.955741
11848313	chr3:11848313:C:T	3.71808e-18	-1.95262	-1.40485	1.66727e-06	-2.19857	-1.40566
11848381	chr3:11848381:G:A	5.26675e-17	-4.33535e-10	-0.706681	3.23933e-05	-4.33535e-10	-0.637461
11848452	chr3:11848452:C:T	6.66741e-16	-2.1285	3.96022	0.000245079	-2.22951	3.61567
11848759	chr3:11848759:A:G	1.6973e-17	-2.01128	0.172226	1.20793e-05	-2.10433	0.480412
11848795	chr3:11848795:A:C	5.28349e-17	-4.33535e-10	-0.703508	3.31206e-05	-4.33535e-10	-0.615258
11849929	chr3:11849929:A:G	1.82943e-17	-1.8838	0.119706	5.36004e-06	-2.20177	-0.234673
11850055	chr3:11850055:C:T	6.98056e-18	-2.1867	-0.540848	3.2872e-06	-2.18427	-0.741107
11850176	chr3:11850176:G:C	6.00849e-17	-4.33535e-10	-0.574921	3.09888e-05	-4.33535e-10	-0.681785
11850473	chr3:11850473:A:G	2.885e-17	-4.33535e-10	-1.30857	1.71074e-05	-4.33535e-10	-1.2759
11850820	chr3:11850820:T:C	2.68667e-17	-4.33535e-10	-1.37979	1.67322e-05	-4.33535e-10	-1.29807
11851011	chr3:11851011:T:C	4.88785e-17	-4.33535e-10	-0.781342	2.39877e-05	-4.33535e-10	-0.93787
11851034	chr3:11851034:G:A	2.9707e-17	-4.33535e-10	-1.2793	1.9284e-05	-4.33535e-10	-1.15613
11851604	chr3:11851604:G:A	2.63341e-17	-4.33535e-10	-1.39981	1.57729e-05	-4.33535e-10	-1.35712
11851905	chr3:11851905:A:G	3.0229e-17	-4.33535e-10	-1.26188	1.77466e-05	-4.33535e-10	-1.23922
11852132	chr3:11852132:A:G	5.93221e-18	-2.03226	-0.85802	3.02917e-06	-2.11945	-0.887677
11852697	chr3:11852697:T:C	5.29016e-18	-1.89179	-1.11304	2.18803e-06	-2.17738	-1.15503
11852784	chr3:11852784:T:C	2.63706e-17	-4.33535e-10	-1.39843	1.58461e-05	-4.33535e-10	-1.35249
11853019	chr3:11853019:G:A	2.79711e-17	-4.33535e-10	-1.33951	1.59157e-05	-4.33535e-10	-1.34811
11853718	chr3:11853718:A:G	3.21244e-17	-4.33535e-10	-1.20106	1.88974e-05	-4.33535e-10	-1.17639
11853962	chr3:11853962:T:A	1.16656e-17	-2.21404	-3.92172e-10	6.92451e-06	-2.18034	-3.92172e-10
11853976	chr3:11853976:A:G	3.39984e-18	-2.10426	-1.34269	1.67324e-06	-2.22976	-1.37088
11854076	chr3:11854076:G:GCCTC	4.04001e-17	-4.33535e-10	-0.971848	2.03914e-05	-4.33535e-10	-1.1003
11854078	chr3:11854078:C:G	1.17195e-17	-2.20943	-3.92172e-10	7.02683e-06	-2.16568	-3.92172e-10
11854222	chr3:11854222:T:A	8.15338e-18	-2.13337	-0.43888	4.78402e-06	-2.07263	-0.477503
11854249	chr3:11854249:C:T	1.49144e-17	-1.99104	0.0226889	5.21589e-06	-2.13956	-0.324142
11854355	chr3:11854355:A:G	2.83683e-18	-2.22352	-1.40448	1.64336e-06	-2.22093	-1.39774
11854460	chr3:11854460:A:G	4.28355e-17	-4.33535e-10	-0.913313	2.14647e-05	-4.33535e-10	-1.049
11854520	chr3:11854520:G:A	2.65003e-17	-4.33535e-10	-1.39353	1.60327e-05	-4.33535e-10	-1.34078
11854731	chr3:11854731:G:A	7.05425e-18	-2.11414	-0.602913	4.15489e-06	-2.05316	-0.637965
11854816	chr3:11854816:C:T	6.53562e-18	-2.12632	-0.667097	3.84267e-06	-2.06832	-0.700924
11854837	chr3:11854837:G:A	2.61619e-17	-4.33535e-10	-1.40638	1.50377e-05	-4.33535e-10	-1.40485
11854848	chr3:11854848:A:G	6.93657e-18	-2.11983	-0.614047	4.08146e-06	-2.06015	-0.648806
11854873	chr3:11854873:A:G	2.83673e-18	-2.22352	-1.4045	1.64318e-06	-2.22111	-1.39767
11855152	chr3:11855152:A:T	7.16335e-18	-2.10597	-0.595731	4.22801e-06	-2.04274	-0.630942
11855194	chr3:11855194:G:A	7.18498e-18	-2.10952	-0.589164	4.23811e-06	-2.04624	-0.625052
11855300	chr3:11855300:T:C	3.6687e-17	-4.33535e-10	-1.06826	1.89762e-05	-4.33535e-10	-1.17223
11855703	chr3:11855703:A:G	1.26816e-17	-2.13053	-3.92172e-10	7.04932e-06	-2.16248	-3.92172e-10
11855918	chr3:11855918:C:T	6.87336e-18	-2.12616	-0.616864	4.03805e-06	-2.06804	-0.651609
11856317	chr3:11856317:A:G	4.23586e-17	-4.33535e-10	-0.924507	2.14253e-05	-4.33535e-10	-1.05084
11856417	chr3:11856417:T:C	6.57308e-18	-2.08124	-0.706461	3.90739e-06	-2.0161	-0.736441
11856538	chr3:11856538:A:G	6.81051e-18	-2.11976	-0.63245	4.00828e-06	-2.06021	-0.666835
11856679	chr3:11856679:TTTTG:T	7.22433e-18	-2.12924	-0.563983	4.23469e-06	-2.0719	-0.600204
11856775	chr3:11856775:C:T	3.53457e-18	-2.02399	-1.3841	1.6266e-06	-2.22982	-1.3991
11856994	chr3:11856994:T:C	3.89949e-17	-4.33535e-10	-1.00725	2.58078e-05	-4.33535e-10	-0.864733
11857310	chr3:11857310:T:C	1.74317e-17	-1.91268	0.100289	5.24392e-06	-2.1934	-0.264938
11857340	chr3:11857340:C:T	2.64554e-17	-4.33535e-10	-1.39522	1.59645e-05	-4.33535e-10	-1.34505
11857634	chr3:11857634:G:T	4.16727e-17	-4.33535e-10	-0.940833	2.09712e-05	-4.33535e-10	-1.07226
11857954	chr3:11857954:AG:A	2.8714e-17	-4.33535e-10	-1.31329	1.587e-05	-4.33535e-10	-1.35098
11858035	chr3:11858035:T:TC	1.08728e-17	-2.07016	-0.214259	4.33001e-06	-2.10676	-0.543085
11858346	chr3:11858346:T:C	7.15492e-18	-2.06823	-0.63465	4.24283e-06	-2.00179	-0.668393
11858517	chr3:11858517:C:T	6.96405e-18	-2.08149	-0.648424	4.12138e-06	-2.0171	-0.682125
11858552	chr3:11858552:T:C	1.37119e-17	-2.09884	0.0464255	7.47977e-06	-2.01487	-0.0883444
11858627	chr3:11858627:C:T	1.15157e-17	-2.22697	-3.92172e-10	6.6751e-06	-2.21703	-3.92172e-10
11858984	chr3:11858984:C:T	7.82365e-18	-2.02716	-0.586369	4.6828e-06	-1.95303	-0.618486
11858986	chr3:11858986:C:G	2.93009e-17	-4.33535e-10	-1.29306	1.69245e-05	-4.33535e-10	-1.28665
11859030	chr3:11859030:G:A	5.6339e-18	-2.08303	-0.85885	3.34545e-06	-2.01704	-0.890768
11859208	chr3:11859208:A:G	3.01742e-17	-4.33535e-10	-1.26369	1.76658e-05	-4.33535e-10	-1.24378
11859228	chr3:11859228:A:G	3.18482e-17	-4.33535e-10	-1.2097	1.63844e-05	-4.33535e-10	-1.31908
11859499	chr3:11859499:G:C	7.12325e-17	-4.33535e-10	-0.40473	3.58484e-05	-4.33535e-10	-0.536111
11859512	chr3:11859512:G:C	6.50502e-17	-4.33535e-10	-0.495521	3.44581e-05	-4.33535e-10	-0.575666
11859532	chr3:11859532:T:A	6.0357e-17	-4.33535e-10	-0.570403	3.21415e-05	-4.33535e-10	-0.645264
11859624	chr3:11859624:A:C	6.18144e-17	-4.33535e-10	-0.546544	3.28383e-05	-4.33535e-10	-0.623816
11859671	chr3:11859671:C:A	5.84936e-17	-4.33535e-10	-0.601762	3.10208e-05	-4.33535e-10	-0.680755
11860065	chr3:11860065:G:A	6.14773e-17	-4.33535e-10	-0.552012	3.26398e-05	-4.33535e-10	-0.629879
11860149	chr3:11860149:AAGC:A	1.07333e-16	-4.33535e-10	0.00525419	5.05987e-05	-4.33535e-10	-0.191485
11860508	chr3:11860508:G:A	7.05683e-17	-4.33535e-10	-0.414098	3.72875e-05	-4.33535e-10	-0.496754
11860924	chr3:11860924:T:C	6.04498e-17	-4.33535e-10	-0.568866	3.19784e-05	-4.33535e-10	-0.650352
11860988	chr3:11860988:C:T	5.18799e-17	-4.33535e-10	-0.721748	2.65935e-05	-4.33535e-10	-0.834746
11861147	chr3:11861147:T:A	3.00508e-18	-2.17019	-1.40018	1.61588e-06	-2.23072	-1.40481
11861196	chr3:11861196:G:A	9.39528e-18	-1.95831	-0.472163	3.79218e-06	-2.223	-0.559471
11861334	chr3:11861334:G:T	3.51965e-17	-4.33535e-10	-1.10973	1.99297e-05	-4.33535e-10	-1.1232
11861340	chr3:11861340:G:T	3.52931e-17	-4.33535e-10	-1.10699	1.99826e-05	-4.33535e-10	-1.12055
11861696	chr3:11861696:T:A	3.49989e-17	-4.33535e-10	-1.11536	1.70636e-05	-4.33535e-10	-1.27846
11861743	chr3:11861743:A:G	2.61918e-17	-4.33535e-10	-1.40523	1.50587e-05	-4.33535e-10	-1.40346
11861771	chr3:11861771:A:G	3.05382e-18	-2.18361	-1.37067	1.62243e-06	-2.23029	-1.4012
11862161	chr3:11862161:C:T	2.62301e-17	-4.33535e-10	-1.40377	1.50189e-05	-4.33535e-10	-1.4061
11862917	chr3:11862917:T:G	4.17525e-18	-2.23036	-1.01114	2.56043e-06	-2.22781	-0.947423
11863047	chr3:11863047:A:G	4.49578e-17	-4.33535e-10	-0.864955	2.04065e-05	-4.33535e-10	-1.09956
11863177	chr3:11863177:G:C	2.61613e-17	-4.33535e-10	-1.4064	1.50856e-05	-4.33535e-10	-1.40167
11863484	chr3:11863484:T:C	3.29032e-18	-2.22711	-1.25259	2.05415e-06	-2.16482	-1.23072
11863699	chr3:11863699:C:T	5.82435e-17	-4.33535e-10	-0.606047	2.80273e-05	-4.33535e-10	-0.782231
11863732	chr3:11863732:T:C	5.86376e-17	-4.33535e-10	-0.599303	2.8718e-05	-4.33535e-10	-0.757886
11863792	chr3:11863792:T:C	5.98048e-17	-4.33535e-10	-0.579594	2.91931e-05	-4.33535e-10	-0.741479
11863879	chr3:11863879:C:T	3.00506e-17	-4.33535e-10	-1.2678	1.71172e-05	-4.33535e-10	-1.27533
11863890	chr3:11863890:T:G	3.12639e-17	-4.33535e-10	-1.22821	1.7738e-05	-4.33535e-10	-1.2397
11863923	chr3:11863923:T:C	4.07773e-17	-4.33535e-10	-0.962553	2.05395e-05	-4.33535e-10	-1.09306
11864196	chr3:11864196:C:A	2.92216e-17	-4.33535e-10	-1.29577	1.69051e-05	-4.33535e-10	-1.28779
11864477	chr3:11864477:T:C	3.47574e-18	-2.20677	-1.2181	2.21662e-06	-2.18528	-1.13414
11864778	chr3:11864778:T:C	2.81864e-17	-2.06443	0.732587	1.39051e-05	-2.17957	0.696409
11864815	chr3:11864815:C:T	2.64686e-17	-4.33535e-10	-1.39472	1.52608e-05	-4.33535e-10	-1.39013
11864997	chr3:11864997:C:T	3.44487e-17	-4.33535e-10	-1.13121	1.95131e-05	-4.33535e-10	-1.14433
11865028	chr3:11865028:A:G	1.26152e-17	-2.09546	-0.0403204	7.8564e-06	-2.19293	0.13885
11865630	chr3:11865630:T:C	3.16405e-17	-4.33535e-10	-1.21624	1.65749e-05	-4.33535e-10	-1.30752
11865944	chr3:11865944:T:C	2.65022e-17	-4.33535e-10	-1.39345	1.50985e-05	-4.33535e-10	-1.40082
11866029	chr3:11866029:T:C	3.13046e-17	-4.33535e-10	-1.22691	2.03265e-05	-4.33535e-10	-1.10349
11866435	chr3:11866435:C:T	4.21838e-18	-2.22028	-1.01095	2.03061e-06	-2.23019	-1.17689
11866444	chr3:11866444:T:C	2.81071e-17	-4.33535e-10	-1.33466	1.52328e-05	-4.33535e-10	-1.39196
11866542	chr3:11866542:T:G	2.78784e-17	-4.33535e-10	-1.34283	1.75672e-05	-4.33535e-10	-1.24938
11867082	chr3:11867082:T:C	1.12597e-16	0.0531326	-3.92172e-10	2.15076e-05	-1.04701	-3.92172e-10
11867471	chr3:11867471:G:A	1.15877e-17	-2.22074	-3.92172e-10	6.61684e-06	-2.22579	-3.92172e-10
11867706	chr3:11867706:G:A	2.81246e-17	-4.33535e-10	-1.33404	1.80723e-05	-4.33535e-10	-1.22103
11867753	chr3:11867753:A:G	3.32238e-18	-2.22158	-1.24842	1.89312e-06	-2.14445	-1.33273
11867934	chr3:11867934:T:C	3.09066e-18	-2.14095	-1.40134	1.65784e-06	-2.22902	-1.38088
11868024	chr3:11868024:A:C	2.9707e-17	-4.33535e-10	-1.2793	1.67191e-05	-4.33535e-10	-1.29886
11868285	chr3:11868285:G:A	3.38025e-18	-2.16279	-1.28994	3.0137e-06	-1.73266	-1.27958
11868405	chr3:11868405:C:G	2.18051e-16	0.714049	-3.92172e-10	5.36682e-05	-0.13259	-3.92172e-10
11868450	chr3:11868450:T:C	3.64118e-18	-2.22683	-1.15154	2.45736e-06	-2.16793	-1.04839
11868542	chr3:11868542:T:C	3.77762e-17	-4.33535e-10	-1.039	1.91591e-05	-4.33535e-10	-1.16264
11868543	chr3:11868543:C:T	1.4137e-17	-1.0236	-0.998284	5.93903e-06	-1.26148	-1.07238
11868549	chr3:11868549:T:C	7.64403e-18	-2.02802	-0.608736	4.56641e-06	-2.1839	-0.412781
11868560	chr3:11868560:A:T	1.75272e-17	-1.80693	-3.92172e-10	7.88749e-06	-2.05013	-3.92172e-10
11868562	chr3:11868562:A:G	1.76045e-17	-1.80252	-3.92172e-10	7.94292e-06	-2.04313	-3.92172e-10
11868565	chr3:11868565:C:T	1.8169e-17	-1.77096	-3.92172e-10	8.07879e-06	-2.02617	-3.92172e-10
11868624	chr3:11868624:C:T	4.07366e-18	-2.20437	-1.06177	2.06285e-06	-2.23075	-1.16057
11868640	chr3:11868640:A:G	1.3632e-17	-2.00661	-0.0516506	5.88068e-06	-2.21262	-0.131115
11868641	chr3:11868641:G:A	2.62181e-17	-4.33535e-10	-1.40423	1.50412e-05	-4.33535e-10	-1.40462
11868673	chr3:11868673:A:G	3.88459e-18	-1.93982	-1.37384	3.84628e-06	-1.37234	-1.39596
11868713	chr3:11868713:T:C	3.42793e-18	-2.23034	-1.20839	1.87992e-06	-2.20142	-1.28276
11868982	chr3:11868982:G:C	5.2028e-17	-4.33535e-10	-0.718898	2.47708e-05	-4.33535e-10	-0.905748
11868992	chr3:11868992:G:A	3.32742e-17	-4.33535e-10	-1.1659	1.72731e-05	-4.33535e-10	-1.26626
11869129	chr3:11869129:C:G	3.03641e-18	-2.22685	-1.33315	1.88365e-06	-2.13705	-1.34515
11869161	chr3:11869161:A:G	1.5276e-17	-1.9444	-3.92172e-10	7.38802e-06	-2.11555	-3.92172e-10
11869253	chr3:11869253:C:T	3.85791e-17	-4.33535e-10	-1.01797	1.89142e-05	-4.33535e-10	-1.1755
11869301	chr3:11869301:G:A	3.04613e-18	-2.15042	-1.40639	1.62578e-06	-2.22847	-1.40096
11869377	chr3:11869377:A:G	3.32698e-18	-2.20775	-1.26086	1.75014e-06	-2.22185	-1.33387
11870640	chr3:11870640:C:G	1.44336e-17	-1.14348	-0.857641	7.52232e-06	-1.13458	-0.962952
11870642	chr3:11870642:T:C	1.39757e-17	-1.15789	-0.875463	7.28388e-06	-1.15031	-0.979439
11870699	chr3:11870699:T:A	4.64859e-18	-2.15263	-0.981491	2.85507e-06	-2.00134	-1.06497
11870734	chr3:11870734:G:A	3.73211e-18	-2.20216	-1.15154	2.29733e-06	-1.96487	-1.3188
11870767	chr3:11870767:A:G	4.7881e-18	-1.73582	-1.36873	3.67133e-06	-1.4496	-1.36526
11870781	chr3:11870781:G:A	4.63195e-18	-2.21097	-0.926733	2.65394e-06	-2.11856	-1.02081
11870796	chr3:11870796:C:T	6.96907e-18	-1.3307	-1.3985	5.89294e-06	-0.942924	-1.39873
11870797	chr3:11870797:A:G	8.12093e-18	-1.17635	-1.39989	7.04314e-06	-0.763016	-1.40034
11870829	chr3:11870829:T:C	3.64123e-18	-2.21765	-1.16071	2.11946e-06	-2.13636	-1.22789
11870832	chr3:11870832:A:G	3.86654e-18	-2.19028	-1.12804	2.32399e-06	-2.07603	-1.1961
11870834	chr3:11870834:T:C	4.05151e-18	-2.19022	-1.08137	2.41974e-06	-2.07521	-1.15654
11871500	chr3:11871500:G:A	3.72449e-18	-1.94941	-1.40634	2.82986e-06	-1.67401	-1.40118
11871507	chr3:11871507:G:A	4.02512e-17	-4.33535e-10	-0.975539	2.30613e-05	-4.33535e-10	-0.977257
11871590	chr3:11871590:C:T	3.04524e-18	-2.15098	-1.40612	1.63577e-06	-2.22867	-1.39463
11871714	chr3:11871714:A:G	3.04659e-18	-2.19421	-1.36244	2.32138e-06	-1.95674	-1.31651
11872486	chr3:11872486:G:A	1.55151e-17	-1.92887	-3.92172e-10	6.87462e-06	-2.18758	-3.92172e-10
11872601	chr3:11872601:C:T	1.14869e-17	-2.22947	-3.92172e-10	8.26392e-06	-2.00351	-3.92172e-10
11872767	chr3:11872767:C:T	3.85526e-18	-2.07715	-1.24409	2.10768e-06	-2.04824	-1.32158
11872849	chr3:11872849:C:G	2.63706e-17	-4.33535e-10	-1.39843	1.50276e-05	-4.33535e-10	-1.40552
11872856	chr3:11872856:T:C	2.93539e-17	-4.33535e-10	-1.29126	1.70376e-05	-4.33535e-10	-1.27999
11873609	chr3:11873609:G:A	2.899e-17	-4.33535e-10	-1.30373	1.60436e-05	-4.33535e-10	-1.3401
11873627	chr3:11873627:A:G	3.0322e-18	-2.16327	-1.39812	1.68866e-06	-2.2274	-1.36408
11873680	chr3:11873680:A:G	8.21326e-18	-1.36581	-1.19912	5.12211e-06	-1.35865	-1.1232
11873685	chr3:11873685:C:T	3.06332e-17	-4.33535e-10	-1.2486	1.69725e-05	-4.33535e-10	-1.28382
11873939	chr3:11873939:T:C	8.03146e-17	-4.33535e-10	-0.284728	3.62984e-05	-4.33535e-10	-0.523638
11874007	chr3:11874007:C:T	3.99045e-18	-2.08898	-1.19779	2.57112e-06	-1.9309	-1.24017
11874226	chr3:11874226:A:G	6.57839e-18	-1.92158	-0.865308	4.39474e-06	-1.66473	-0.970274
11874309	chr3:11874309:A:G	1.15399e-17	-2.22487	-3.92172e-10	6.60671e-06	-2.22733	-3.92172e-10
11874409	chr3:11874409:G:T	6.42042e-17	-0.508611	-3.92172e-10	1.35678e-05	-1.50771	-3.92172e-10
11874414	chr3:11874414:G:A	6.25961e-17	-4.33535e-10	-0.533977	2.88111e-05	-4.33535e-10	-0.75465
11874575	chr3:11874575:A:G	2.39563e-17	-0.191592	-1.30286	4.35736e-06	-1.31778	-1.32577
11874709	chr3:11874709:T:C	2.40528e-17	-2.22264	0.732211	1.34401e-05	-2.21524	0.698076
11874727	chr3:11874727:C:G	8.87531e-17	-4.33535e-10	-0.184822	5.36636e-05	-4.33535e-10	-0.132677
11874764	chr3:11874764:C:A	2.67968e-17	-4.33535e-10	-1.3824	1.5205e-05	-4.33535e-10	-1.39379
11874828	chr3:11874828:G:A	3.0765e-17	-4.33535e-10	-1.2443	1.61031e-05	-4.33535e-10	-1.3364
11874846	chr3:11874846:C:T	6.09477e-17	-4.33535e-10	-0.560664	2.83069e-05	-4.33535e-10	-0.772307
11874867	chr3:11874867:A:G	4.34376e-18	-1.9098	-1.29214	2.83112e-06	-1.71931	-1.35543
11874981	chr3:11874981:TG:T	2.29776e-17	-1.98589	0.449736	7.59679e-06	-2.21969	0.132004
11874988	chr3:11874988:C:T	6.51678e-18	-2.06953	-0.726771	3.51044e-06	-2.2182	-0.641468
11874989	chr3:11874989:A:G	5.1019e-17	-1.92357	1.18509	1.39304e-05	-2.20412	0.722782
11874996	chr3:11874996:T:G	4.07458e-17	-4.33535e-10	-0.963328	1.923e-05	-4.33535e-10	-1.15894
11875050	chr3:11875050:C:T	4.5303e-17	-2.22997	1.37266	2.14862e-05	-2.20432	1.15632
11875053	chr3:11875053:C:T	4.62861e-17	-2.22869	1.39285	2.17676e-05	-2.20984	1.17485
11875068	chr3:11875068:C:T	2.09443e-16	-4.33535e-10	0.673774	0.000120388	-4.33535e-10	0.675307
11875096	chr3:11875096:A:G	6.12532e-17	-4.33535e-10	-0.555663	3.68608e-05	-4.33535e-10	-0.508263
11875179	chr3:11875179:T:G	3.88712e-18	-2.12556	-1.18745	2.37728e-06	-1.89494	-1.35452
11875370	chr3:11875370:T:A	5.01415e-18	-1.94597	-1.11244	2.93307e-06	-1.98998	-1.04938
11875417	chr3:11875417:T:C	3.51526e-18	-2.01399	-1.39957	2.54133e-06	-1.79893	-1.3838
11875505	chr3:11875505:T:C	3.42323e-17	-4.33535e-10	-1.13751	1.71426e-05	-4.33535e-10	-1.27384
11875600	chr3:11875600:C:A	4.12119e-17	-4.33535e-10	-0.951952	2.17235e-05	-4.33535e-10	-1.03702
11875619	chr3:11875619:C:T	4.36957e-18	-2.12999	-1.06602	2.89882e-06	-1.9945	-1.05661
11875666	chr3:11875666:G:A	3.69977e-18	-2.08321	-1.2792	2.51452e-06	-1.93547	-1.25786
11875751	chr3:11875751:T:C	3.0877e-18	-2.21772	-1.32553	1.85673e-06	-2.22771	-1.26889
11875926	chr3:11875926:C:T	5.17969e-17	-4.33535e-10	-0.72335	2.09474e-05	-4.33535e-10	-1.0734
11875948	chr3:11875948:C:T	2.84475e-17	-4.33535e-10	-1.32262	1.75502e-05	-4.33535e-10	-1.25035
11876007	chr3:11876007:T:A	1.71935e-16	-1.52778	2.00422	4.96147e-05	-1.54504	1.33391
11876050	chr3:11876050:A:T	3.91199e-18	-1.9271	-1.37953	1.74705e-06	-2.16785	-1.38963
11876091	chr3:11876091:G:A	4.32691e-17	-4.33535e-10	-0.90324	2.20637e-05	-4.33535e-10	-1.02148
11876262	chr3:11876262:T:C	3.24804e-18	-2.08821	-1.40442	1.66234e-06	-2.22622	-1.38096
11876274	chr3:11876274:A:G	3.06959e-17	-1.44668	0.20013	1.12727e-05	-1.39329	-0.299738
11876437	chr3:11876437:T:A	3.3887e-17	-4.33535e-10	-1.14765	1.70198e-05	-4.33535e-10	-1.28103
11876685	chr3:11876685:T:C	2.88662e-17	-2.1244	0.816391	9.41472e-06	-2.2239	0.350759
11877022	chr3:11877022:T:C	2.36988e-17	-2.13168	0.626429	7.95277e-06	-2.22195	0.180055
11877406	chr3:11877406:G:A	5.006e-18	-2.01985	-1.04019	3.74383e-06	-1.80666	-0.988647
11877418	chr3:11877418:T:C	2.45375e-17	-2.09087	0.620388	7.8419e-06	-2.23001	0.174081
11877419	chr3:11877419:G:A	3.54119e-18	-2.17433	-1.23189	2.07722e-06	-2.1939	-1.19048
11877450	chr3:11877450:C:T	3.7424e-18	-2.21773	-1.13322	2.15476e-06	-2.12966	-1.21807
11877467	chr3:11877467:T:C	5.66045e-18	-1.79967	-1.13751	2.70778e-06	-2.0886	-1.03069
11877544	chr3:11877544:G:A	4.262e-17	-0.414754	-0.503602	7.68033e-06	-1.41354	-0.66321
11877545	chr3:11877545:G:A	2.75503e-17	-4.33535e-10	-1.35467	1.54756e-05	-4.33535e-10	-1.37615
11877685	chr3:11877685:C:T	8.04672e-18	-1.9138	-0.671616	4.39375e-06	-2.15456	-0.480668
11878177	chr3:11878177:T:C	9.02134e-18	-1.97824	-0.492842	2.58415e-06	-2.22907	-0.936941
11878458	chr3:11878458:C:T	3.98509e-17	-4.33535e-10	-0.985534	2.30172e-05	-4.33535e-10	-0.97917
11878689	chr3:11878689:G:C	6.9904e-18	-1.9476	-0.778542	2.12298e-06	-2.2307	-1.1319
11879295	chr3:11879295:G:A	2.0888e-17	-0.341628	-1.28988	4.51526e-06	-1.47115	-1.1368
11879406	chr3:11879406:T:C	1.15655e-17	-1.88632	-0.336331	7.3199e-06	-2.09802	-0.0267944
11879790	chr3:11879790:A:G	5.23961e-17	-1.96545	1.25361	3.01865e-05	-2.15134	1.44333
11879968	chr3:11879968:C:G	1.05086e-17	-1.88697	-0.431511	6.60588e-06	-2.09834	-0.12911
11880018	chr3:11880018:G:A	2.12652e-17	-0.335691	-1.27792	4.61979e-06	-1.46762	-1.11744
11880037	chr3:11880037:C:T	2.99426e-17	-4.33535e-10	-1.2714	1.57188e-05	-4.33535e-10	-1.36055
11880046	chr3:11880046:G:C	4.20087e-18	-1.8681	-1.36728	1.66159e-06	-2.20109	-1.40655
11880666	chr3:11880666:G:A	9.79896e-18	-1.89859	-0.489817	6.11791e-06	-2.1066	-0.197591
11881083	chr3:11881083:T:C	1.82016e-16	0.00946044	0.523952	2.69351e-05	-1.13337	0.311387
11881304	chr3:11881304:T:C	9.77245e-18	-1.91138	-0.479735	6.15894e-06	-2.11341	-0.184099
11881341	chr3:11881341:T:C	1.01618e-17	-1.93275	-0.419288	6.5011e-06	-2.12685	-0.116589
11881376	chr3:11881376:A:G	1.09819e-17	-1.84403	-0.430404	6.80021e-06	-2.07241	-0.126051
11882002	chr3:11882002:A:G	6.83125e-18	-1.93739	-0.811784	2.07308e-06	-2.23071	-1.15566
11882167	chr3:11882167:C:T	1.20224e-17	-1.63995	-0.543953	7.16124e-06	-1.88854	-0.258184
11882233	chr3:11882233:T:A	5.67742e-17	-4.33535e-10	-0.631597	2.60597e-05	-4.33535e-10	-0.855021
11882411	chr3:11882411:C:A	1.68762e-17	-1.79893	-0.045849	8.72775e-06	-2.01469	0.0657842
11882445	chr3:11882445:G:A	2.7772e-17	-4.33535e-10	-1.34665	1.54831e-05	-4.33535e-10	-1.37566
11882592	chr3:11882592:C:T	1.08675e-17	-1.70736	-0.577548	6.54722e-06	-1.93666	-0.299708
11882640	chr3:11882640:A:G	2.89322e-16	-0.0146634	1.01152	4.41198e-05	-1.08998	0.76148
11882664	chr3:11882664:G:A	1.36339e-17	-2.05812	-3.92172e-10	6.62941e-06	-2.2239	-3.92172e-10
11882981	chr3:11882981:C:T	2.08542e-17	-1.63313	-3.92172e-10	8.00195e-06	-2.03573	-3.92172e-10
11883204	chr3:11883204:C:G	3.42129e-18	-2.21109	-1.22957	2.41345e-06	-2.02135	-1.21301
11883780	chr3:11883780:T:C	7.94752e-18	-1.96908	-0.628744	2.33857e-06	-2.22983	-1.03604
11883803	chr3:11883803:C:T	8.45385e-18	-1.84784	-0.688215	4.46125e-06	-2.05934	-0.560648
11883884	chr3:11883884:T:C	7.39515e-17	-1.63123	1.26396	4.26252e-05	-1.8876	1.52463
11883891	chr3:11883891:T:A	2.22795e-17	-0.161537	-1.40548	4.28489e-06	-1.30138	-1.35894
11883909	chr3:11883909:A:G	2.41225e-17	-0.0829151	-1.40462	4.5478e-06	-1.24669	-1.35408
11883947	chr3:11883947:T:C	4.36106e-17	-4.33535e-10	-0.895378	2.51333e-05	-4.33535e-10	-0.891219
11884136	chr3:11884136:C:T	8.52239e-18	-1.98958	-0.538402	3.31093e-06	-2.15797	-0.760212
11884291	chr3:11884291:G:A	5.92599e-18	-1.73989	-1.15144	2.61311e-06	-2.08211	-1.07277
11884415	chr3:11884415:C:T	4.10882e-17	0.368931	-1.32389	6.28255e-06	-1.12304	-1.15459
11884493	chr3:11884493:A:G	1.18333e-17	-1.27192	-0.927845	4.41491e-06	-2.02271	-0.607714
11884505	chr3:11884505:AT:A	1.1834e-17	-1.28851	-0.911198	4.47607e-06	-2.03144	-0.585225
11884553	chr3:11884553:G:C	1.9623e-17	-1.75901	0.0650363	1.00582e-05	-1.98847	0.181446
11884588	chr3:11884588:G:C	2.24533e-17	-0.156112	-1.40313	4.35822e-06	-1.29629	-1.34705
11884612	chr3:11884612:G:A	4.51192e-17	-0.861373	-3.92172e-10	1.27796e-05	-1.56757	-3.92172e-10
11884613	chr3:11884613:G:A	3.41334e-18	-2.19055	-1.25244	2.16376e-06	-2.10697	-1.23659
11884795	chr3:11884795:G:A	2.34975e-17	-0.11011	-1.40368	4.47813e-06	-1.26705	-1.34915
11884860	chr3:11884860:GTGTATGTGGAGTAATATCTCCCTA:G	2.63204e-17	0.00029976	-1.40064	4.88747e-06	-1.19135	-1.33739
11884949	chr3:11884949:A:G	2.76789e-17	-0.885501	-0.464508	9.67961e-06	-1.92727	0.0818812
11885034	chr3:11885034:A:G	4.01589e-18	-1.91869	-1.36173	1.61614e-06	-2.22928	-1.40608
11885042	chr3:11885042:A:G	5.43553e-18	-1.82533	-1.15239	2.49287e-06	-2.12599	-1.07598
11885130	chr3:11885130:A:G	3.95848e-18	-1.94414	-1.35067	1.9593e-06	-2.23073	-1.21209
11885260	chr3:11885260:T:G	4.50223e-18	-2.17887	-0.987236	2.90934e-06	-2.08775	-0.959732
11885649	chr3:11885649:A:G	9.80068e-17	-4.33535e-10	-0.0856429	6.07098e-05	-4.33535e-10	-0.00930649
11885945	chr3:11885945:A:G	3.55317e-17	-4.33535e-10	-1.10026	2.06277e-05	-4.33535e-10	-1.08878
11886079	chr3:11886079:G:A	4.60456e-18	-1.80041	-1.34322	1.64147e-06	-2.21351	-1.40631
11886205	chr3:11886205:A:G	3.05588e-17	-4.33535e-10	-1.25103	1.66674e-05	-4.33535e-10	-1.30196
11886229	chr3:11886229:G:A	4.874e-18	-1.93057	-1.1562	2.37128e-06	-2.17136	-1.08062
11886356	chr3:11886356:C:T	3.66298e-17	-4.33535e-10	-1.06982	2.30643e-05	-4.33535e-10	-0.977127
11886405	chr3:11886405:C:T	4.16974e-18	-1.8363	-1.40652	1.78977e-06	-2.13164	-1.40169
11886427	chr3:11886427:G:T	3.99198e-18	-1.88	-1.40639	1.74987e-06	-2.1532	-1.40267
11886808	chr3:11886808:G:T	2.33036e-17	-0.116014	-1.40606	4.29113e-06	-1.27874	-1.38012
11886838	chr3:11886838:G:A	2.28708e-17	-0.134543	-1.40627	4.24377e-06	-1.2917	-1.37826
11886995	chr3:11886995:G:T	2.40834e-17	-0.0865564	-1.4026	4.53052e-06	-1.25907	-1.3455
11887511	chr3:11887511:T:A	3.13586e-18	-2.22427	-1.3035	1.9278e-06	-2.16826	-1.29077
11887918	chr3:11887918:T:A	2.69019e-17	-4.33535e-10	-1.37848	1.52008e-05	-4.33535e-10	-1.39406
11888611	chr3:11888611:TAAC:T	6.7772e-17	-4.33535e-10	-0.45453	3.58777e-05	-4.33535e-10	-0.535295
11888832	chr3:11888832:T:G	2.6649e-17	-4.33535e-10	-1.38793	1.50121e-05	-4.33535e-10	-1.40655
11888938	chr3:11888938:T:C	6.38498e-17	-4.33535e-10	-0.514147	3.11499e-05	-4.33535e-10	-0.6766
11889187	chr3:11889187:G:C	4.946e-18	-1.88534	-1.18676	2.33531e-06	-2.15501	-1.11226
11889235	chr3:11889235:C:CA	4.57934e-18	-1.85244	-1.29668	2.16678e-06	-2.22463	-1.11754
11889454	chr3:11889454:A:T	4.21509e-18	-2.00196	-1.23005	2.12468e-06	-2.20481	-1.15698
11889486	chr3:11889486:A:G	3.60562e-17	-4.33535e-10	-1.0856	2.26471e-05	-4.33535e-10	-0.995379
11889528	chr3:11889528:T:G	3.10307e-17	-0.600576	-0.635126	8.754e-06	-1.80533	-0.140567
11889565	chr3:11889565:G:C	2.7496e-17	-4.33535e-10	-1.35664	1.60043e-05	-4.33535e-10	-1.34255
11889847	chr3:11889847:C:T	5.4725e-18	-2.22949	-0.741451	3.73445e-06	-2.14319	-0.654624
11889864	chr3:11889864:G:A	4.18005e-17	-4.33535e-10	-0.93777	2.4004e-05	-4.33535e-10	-0.937191
11889896	chr3:11889896:A:G	5.98455e-18	-2.23002	-0.651478	4.0876e-06	-2.14922	-0.558232
11889946	chr3:11889946:G:T	1.28978e-17	-2.11362	-3.92172e-10	6.6066e-06	-2.22734	-3.92172e-10
11889986	chr3:11889986:CAAT:C	1.14895e-17	-2.22925	-3.92172e-10	7.77604e-06	-2.06436	-3.92172e-10
11890129	chr3:11890129:A:G	4.51933e-18	-1.78199	-1.38032	1.65543e-06	-2.20945	-1.4019
11890357	chr3:11890357:C:T	3.15204e-18	-2.22038	-1.30225	1.96168e-06	-2.15448	-1.28713
11890432	chr3:11890432:T:C	2.70957e-17	-4.33535e-10	-1.3713	1.50147e-05	-4.33535e-10	-1.40638
11890529	chr3:11890529:T:A	6.7961e-17	-4.33535e-10	-0.451745	3.5971e-05	-4.33535e-10	-0.532699
11890631	chr3:11890631:C:T	1.13567e-16	-4.33535e-10	0.0617166	6.87531e-05	-4.33535e-10	0.11511
11890653	chr3:11890653:A:G	5.83191e-18	-1.85256	-1.05477	1.80389e-06	-2.22547	-1.3
11890715	chr3:11890715:C:T	3.47604e-17	-4.33535e-10	-1.1222	1.68041e-05	-4.33535e-10	-1.29379
11890978	chr3:11890978:C:T	7.81633e-17	-4.33535e-10	-0.311879	3.43277e-05	-4.33535e-10	-0.57946
11891400	chr3:11891400:T:A	2.87938e-17	-4.33535e-10	-1.31052	1.61463e-05	-4.33535e-10	-1.33372
11891551	chr3:11891551:C:T	3.86854e-18	-2.22706	-1.09074	2.38194e-06	-2.17527	-1.07223
11891627	chr3:11891627:T:A	4.49637e-18	-2.20652	-0.960886	2.85026e-06	-2.12605	-0.941949
11891716	chr3:11891716:A:AATC	6.83878e-17	-4.33535e-10	-0.445486	3.63572e-05	-4.33535e-10	-0.522018
11891749	chr3:11891749:T:C	2.47052e-17	-0.0644754	-1.39919	4.70249e-06	-1.233	-1.33432
11891820	chr3:11891820:T:G	3.39224e-17	-1.14661	-3.92172e-10	1.29178e-05	-1.55681	-3.92172e-10
11891892	chr3:11891892:A:G	5.74357e-17	-4.33535e-10	-0.620014	2.63432e-05	-4.33535e-10	-0.844202
11891934	chr3:11891934:C:G	3.69649e-17	-4.33535e-10	-1.06071	2.32557e-05	-4.33535e-10	-0.968863
11891964	chr3:11891964:T:C	4.57094e-18	-2.20206	-0.948904	2.90881e-06	-2.11678	-0.930885
11892495	chr3:11892495:G:A	1.69098e-17	-1.84278	-3.92172e-10	8.57515e-06	-1.96654	-3.92172e-10
11892613	chr3:11892613:C:G	3.28877e-18	-2.22993	-1.25024	1.99604e-06	-2.18945	-1.2348
11892941	chr3:11892941:C:T	2.92866e-17	-4.33535e-10	-1.29355	1.82745e-05	-4.33535e-10	-1.20991
11893008	chr3:11893008:G:A	3.39763e-15	3.46015	-3.92172e-10	0.000353531	1.75256	-3.92172e-10
11893034	chr3:11893034:C:T	8.78054e-18	-1.98531	-0.512834	4.71866e-06	-2.19548	-0.368404
11893420	chr3:11893420:C:A	9.49177e-18	-1.72143	-0.698826	2.27173e-06	-2.20417	-1.09069
11893538	chr3:11893538:G:T	6.45254e-17	-1.61297	1.10935	3.29669e-05	-1.89514	1.27523
11893610	chr3:11893610:T:C	3.69493e-17	-4.33535e-10	-1.06113	2.32449e-05	-4.33535e-10	-0.969325
11893796	chr3:11893796:G:C	2.88192e-18	-2.23066	-1.38156	1.72382e-06	-2.19524	-1.37563
11893867	chr3:11893867:C:T	1.87961e-17	-0.819783	-0.917245	5.46115e-06	-1.81934	-0.598416
11893881	chr3:11893881:A:G	1.84533e-17	-0.836174	-0.91926	5.41257e-06	-1.82562	-0.60107
11893883	chr3:11893883:G:A	1.83448e-17	-0.826384	-0.934951	5.33284e-06	-1.82037	-0.62116
11894152	chr3:11894152:T:C	3.31884e-17	-4.33535e-10	-1.16848	1.69198e-05	-4.33535e-10	-1.28693
11894227	chr3:11894227:G:A	1.24886e-17	-2.14586	-3.92172e-10	6.5848e-06	-2.23065	-3.92172e-10
11894370	chr3:11894370:T:C	3.25297e-17	-0.100996	-1.08753	7.45421e-06	-1.25412	-0.85251
11894674	chr3:11894674:T:C	3.78875e-17	-4.33535e-10	-1.03606	2.39087e-05	-4.33535e-10	-0.941169
11894877	chr3:11894877:C:T	2.8484e-18	-2.23056	-1.39336	1.69098e-06	-2.2002	-1.3899
11895078	chr3:11895078:C:G	3.8363e-18	-1.92341	-1.40276	1.77367e-06	-2.23028	-1.31208
11895131	chr3:11895131:A:C	4.70696e-18	-1.7712	-1.35044	2.08513e-06	-2.09815	-1.28243
11895637	chr3:11895637:C:T	2.6831e-17	-0.268211	-1.11291	6.44524e-06	-1.36669	-0.885384
11895793	chr3:11895793:C:T	9.26767e-17	-4.33535e-10	-0.141563	5.70114e-05	-4.33535e-10	-0.0721609
11895928	chr3:11895928:T:G	1.65446e-17	-0.930953	-0.933664	5.04962e-06	-1.87264	-0.623455
11896122	chr3:11896122:T:C	1.20621e-17	-1.10661	-1.074	3.88014e-06	-1.96323	-0.796308
11896341	chr3:11896341:A:C	4.3581e-18	-1.8957	-1.30294	1.62989e-06	-2.23001	-1.39688
11896383	chr3:11896383:A:G	2.63271e-17	-4.33535e-10	-1.40008	1.50902e-05	-4.33535e-10	-1.40136
11896577	chr3:11896577:A:T	3.24749e-17	-4.33535e-10	-1.19021	1.84594e-05	-4.33535e-10	-1.19984
11896906	chr3:11896906:C:T	3.14873e-18	-2.2305	-1.29318	1.87728e-06	-2.20585	-1.27973
11896914	chr3:11896914:C:T	3.69493e-17	-4.33535e-10	-1.06113	2.32449e-05	-4.33535e-10	-0.969325
11897099	chr3:11897099:A:G	2.44931e-17	-0.376979	-1.09531	6.07785e-06	-1.44179	-0.868971
11897547	chr3:11897547:G:A	9.29092e-18	-1.7349	-0.706744	5.16063e-06	-1.78663	-0.687722
11897585	chr3:11897585:A:T	1.68022e-16	-1.54113	1.99455	9.26029e-05	-1.83483	2.24773
11897686	chr3:11897686:G:C	2.35183e-17	-0.35936	-1.15354	5.70754e-06	-1.43294	-0.940684
11897972	chr3:11897972:G:A	5.09758e-16	-0.100714	1.66397	7.74599e-05	-1.15146	1.38581
11898414	chr3:11898414:C:G	1.84923e-17	-0.410447	-1.34288	4.17189e-06	-1.47499	-1.21205
11899022	chr3:11899022:A:G	3.39617e-18	-2.1699	-1.27813	1.71622e-06	-2.20135	-1.37393
11899134	chr3:11899134:G:A	3.76858e-18	-2.11219	-1.2318	1.72433e-06	-2.22624	-1.34434
11899273	chr3:11899273:C:T	3.69493e-17	-4.33535e-10	-1.06113	2.32449e-05	-4.33535e-10	-0.969325
11899373	chr3:11899373:A:G	4.12532e-18	-2.1614	-1.09213	1.91898e-06	-2.20705	-1.25657
11899561	chr3:11899561:G:A	3.79878e-17	-1.62215	0.588738	1.91987e-05	-1.89576	0.735193
11899670	chr3:11899670:GC:G	3.79343e-18	-2.09598	-1.24143	1.78352e-06	-2.20924	-1.32758
11899788	chr3:11899788:A:T	3.13772e-18	-2.23023	-1.29696	1.87906e-06	-2.19929	-1.28535
11899988	chr3:11899988:G:A	2.6998e-17	-1.37492	-3.92172e-10	8.0828e-06	-2.02567	-3.92172e-10
11900305	chr3:11900305:A:G	2.61575e-17	-4.33535e-10	-1.40654	1.53467e-05	-4.33535e-10	-1.38451
11900328	chr3:11900328:G:A	7.09164e-18	-2.01012	-0.701646	2.59398e-06	-2.22783	-0.934388
11900447	chr3:11900447:G:A	4.03665e-18	-2.23053	-1.04473	2.032e-06	-2.22563	-1.18076
11900604	chr3:11900604:T:A	2.61625e-17	-4.33535e-10	-1.40635	1.50438e-05	-4.33535e-10	-1.40444
11900652	chr3:11900652:C:T	3.83656e-17	-1.2441	0.22058	1.00775e-05	-1.69906	-0.106044
11900698	chr3:11900698:G:A	1.78832e-17	-1.9375	0.150687	6.40066e-06	-2.0988	-0.160207
11900776	chr3:11900776:C:T	2.06894e-17	-1.16399	-0.477073	3.93727e-06	-1.98335	-0.761579
11900789	chr3:11900789:A:T	3.39802e-17	-4.33535e-10	-1.1449	2.15039e-05	-4.33535e-10	-1.04718
11900850	chr3:11900850:G:A	2.71002e-17	-4.33535e-10	-1.37114	1.50539e-05	-4.33535e-10	-1.40377
11900933	chr3:11900933:C:T	1.19978e-17	-2.18596	-3.92172e-10	7.8968e-06	-2.04895	-3.92172e-10
11900957	chr3:11900957:T:G	2.5493e-17	-1.93863	0.506354	2.19682e-05	-2.22636	1.20055
11900970	chr3:11900970:C:T	1.18389e-17	-2.19929	-3.92172e-10	7.60025e-06	-2.08723	-3.92172e-10
11900974	chr3:11900974:C:T	3.58974e-17	-1.09002	-3.92172e-10	8.76234e-06	-1.94495	-3.92172e-10
11901039	chr3:11901039:T:C	1.76898e-15	-4.33535e-10	2.80748	0.000971122	-4.33535e-10	2.76304
11901054	chr3:11901054:G:A	1.15821e-17	-2.22122	-3.92172e-10	7.19746e-06	-2.14168	-3.92172e-10
11901205	chr3:11901205:C:T	6.24554e-17	-4.33535e-10	-0.536227	2.68445e-05	-4.33535e-10	-0.825349
11901312	chr3:11901312:G:C	4.11692e-17	-4.33535e-10	-0.952989	2.65037e-05	-4.33535e-10	-0.838127
11901323	chr3:11901323:T:C	3.13641e-18	-2.22542	-1.30219	1.7709e-06	-2.22696	-1.31697
11901927	chr3:11901927:A:G	2.76222e-17	-4.33535e-10	-1.35206	1.65447e-05	-4.33535e-10	-1.30934
11901980	chr3:11901980:G:A	1.237e-17	-0.829868	-1.32554	2.66934e-06	-1.79061	-1.34297
11901989	chr3:11901989:A:C	2.64106e-17	-4.33535e-10	-1.39691	1.59421e-05	-4.33535e-10	-1.34645
11902058	chr3:11902058:C:G	1.1592e-17	-2.22037	-3.92172e-10	9.00306e-06	-1.91785	-3.92172e-10
11902572	chr3:11902572:T:G	2.68823e-17	-4.33535e-10	-1.37921	1.66154e-05	-4.33535e-10	-1.30508
11902915	chr3:11902915:T:C	2.88902e-17	-4.33535e-10	-1.30718	1.521e-05	-4.33535e-10	-1.39346
11903446	chr3:11903446:G:A	1.21162e-17	-2.17614	-3.92172e-10	7.64314e-06	-2.0816	-3.92172e-10
11903515	chr3:11903515:G:T	2.62321e-17	-4.33535e-10	-1.4037	1.50473e-05	-4.33535e-10	-1.40421
11903664	chr3:11903664:C:T	2.27626e-17	-0.529849	-1.01571	3.61704e-06	-1.75135	-1.0784
11903805	chr3:11903805:A:C	3.56673e-18	-2.02757	-1.37146	1.67978e-06	-2.20858	-1.38817
11903811	chr3:11903811:A:G	4.45184e-18	-1.81828	-1.35908	1.9191e-06	-2.08422	-1.37933
11904456	chr3:11904456:T:C	9.71838e-18	-1.79228	-0.604376	4.21423e-06	-1.85675	-0.8202
11904843	chr3:11904843:G:A	4.34514e-15	-4.33535e-10	3.70613	0.0018351	-4.33535e-10	3.39944
11905275	chr3:11905275:T:TG	1.74741e-17	-2.18524	0.375286	1.24817e-05	-1.93317	0.34202
11905277	chr3:11905277:A:G	6.72759e-18	-1.63285	-1.13161	1.9913e-06	-2.19597	-1.23065
11905423	chr3:11905423:T:G	5.33604e-17	-4.33535e-10	-0.69361	2.08787e-05	-4.33535e-10	-1.07668
11906003	chr3:11906003:C:T	1.27031e-17	-0.982277	-1.14656	2.31013e-06	-2.11361	-1.1645
11906232	chr3:11906232:G:A	2.64825e-17	-4.33535e-10	-1.39419	1.56802e-05	-4.33535e-10	-1.36301
11906262	chr3:11906262:C:T	2.83462e-17	-4.33535e-10	-1.32619	1.59275e-05	-4.33535e-10	-1.34736
11906747	chr3:11906747:T:C	3.18272e-18	-2.10639	-1.40655	1.9442e-06	-2.0462	-1.40436
11906753	chr3:11906753:A:G	5.22361e-16	-4.33535e-10	1.58768	0.000281181	-4.33535e-10	1.52359
11906884	chr3:11906884:G:A	1.42193e-16	-4.33535e-10	0.286503	6.05874e-05	-4.33535e-10	-0.0113248
11906935	chr3:11906935:G:C	1.42193e-16	-4.33535e-10	0.286503	6.05874e-05	-4.33535e-10	-0.0113248
11906960	chr3:11906960:T:C	4.68263e-18	-1.84623	-1.28059	2.28097e-06	-2.18278	-1.10803
11907055	chr3:11907055:T:C	1.36551e-16	-4.33535e-10	0.246021	5.84344e-05	-4.33535e-10	-0.0475062
11907139	chr3:11907139:T:C	2.69995e-17	-4.33535e-10	-1.37486	1.59276e-05	-4.33535e-10	-1.34736
11907662	chr3:11907662:A:G	1.28478e-16	-4.33535e-10	0.185082	5.53716e-05	-4.33535e-10	-0.101346
11907683	chr3:11907683:G:A	7.21106e-18	-1.89825	-0.796818	2.61349e-06	-1.98018	-1.17454
11907774	chr3:11907774:A:C	1.44241e-16	-4.33535e-10	0.300804	6.11905e-05	-4.33535e-10	-0.00142024
11907792	chr3:11907792:GCCTCCCCTT:G	4.64104e-16	0.416912	1.05252	0.000120812	-0.229482	0.908303
11908007	chr3:11908007:T:C	1.88086e-16	-4.33535e-10	0.566218	7.83247e-05	-4.33535e-10	0.245452
11908108	chr3:11908108:G:C	1.35946e-16	-4.33535e-10	0.241575	6.12795e-05	-4.33535e-10	3.29962e-05
11908543	chr3:11908543:G:A	4.31614e-17	-4.33535e-10	-0.905734	2.23902e-05	-4.33535e-10	-1.00679
11908611	chr3:11908611:C:A	1.24671e-15	0.464689	1.9929	0.000290237	-0.19403	1.74932
11908851	chr3:11908851:T:C	6.24033e-18	-1.44623	-1.39341	1.76321e-06	-2.17444	-1.37383
11908859	chr3:11908859:T:C	1.83144e-17	-2.08987	0.326874	9.24274e-06	-2.06247	0.170902
11909038	chr3:11909038:A:G	3.93453e-17	-4.33535e-10	-0.998304	1.85103e-05	-4.33535e-10	-1.19708
11909066	chr3:11909066:G:A	3.93185e-17	-4.33535e-10	-0.998985	1.85045e-05	-4.33535e-10	-1.1974
11909100	chr3:11909100:C:T	2.5575e-17	-1.94332	0.514253	7.28578e-06	-1.83791	-0.291577
11909180	chr3:11909180:C:T	1.7044e-15	0.66496	2.10533	0.000176235	-0.744425	1.80083
11909208	chr3:11909208:C:T	3.7152e-18	-2.16729	-1.19096	5.50496e-06	-1.40995	-0.99981
11909212	chr3:11909212:T:C	4.1935e-18	-2.17663	-1.06051	6.39306e-06	-1.44146	-0.81874
11909262	chr3:11909262:C:T	2.94394e-18	-2.19139	-1.39954	2.203e-06	-1.99934	-1.32626
11909305	chr3:11909305:G:A	3.49045e-15	3.48711	-3.92172e-10	0.000119692	0.66951	-3.92172e-10
11909310	chr3:11909310:G:A	2.63424e-16	-1.78274	2.68583	0.000525535	-0.38236	2.53137
11909336	chr3:11909336:A:G	4.37434e-17	-1.90647	1.01413	0.000168872	-0.735818	1.74954
11909377	chr3:11909377:G:A	1.1707e-17	-2.1748	-0.0356898	1.87982e-05	-1.44969	0.268035
11909407	chr3:11909407:G:A	1.08176e-17	-2.11644	-0.17306	2.10436e-05	-1.23569	0.166875
11909409	chr3:11909409:T:C	9.62757e-18	-2.11122	-0.294826	1.86254e-05	-1.2195	0.0286164
11909415	chr3:11909415:T:A	9.81624e-18	-2.12031	-0.266332	1.87461e-05	-1.24662	0.0621965
11909538	chr3:11909538:T:C	2.61883e-17	-4.33535e-10	-1.40537	1.54938e-05	-4.33535e-10	-1.37497
11909543	chr3:11909543:C:T	2.61717e-17	-4.33535e-10	-1.406	1.54188e-05	-4.33535e-10	-1.37983
11909554	chr3:11909554:C:T	1.40205e-17	-2.11504	0.0848744	5.62922e-06	-2.08516	-0.302285
11909630	chr3:11909630:C:A	7.01207e-17	-4.33535e-10	-0.420461	2.9746e-05	-4.33535e-10	-0.722718
11909632	chr3:11909632:T:G	6.82731e-17	-4.33535e-10	-0.447164	2.90946e-05	-4.33535e-10	-0.744858
11909693	chr3:11909693:C:T	1.58568e-17	-1.69152	-0.215564	2.13876e-05	-1.18875	0.136147
11909697	chr3:11909697:G:A	3.09962e-17	-4.33535e-10	-1.23681	1.55463e-05	-4.33535e-10	-1.37159
11909808	chr3:11909808:A:C	1.07614e-17	-1.57142	-0.723295	2.967e-06	-1.86672	-1.16114
11909880	chr3:11909880:A:G	6.74349e-17	-4.33535e-10	-0.459516	2.88168e-05	-4.33535e-10	-0.754454
11909883	chr3:11909883:C:T	6.74349e-17	-4.33535e-10	-0.459516	2.88168e-05	-4.33535e-10	-0.754454
11909884	chr3:11909884:A:G	6.74349e-17	-4.33535e-10	-0.459516	2.88168e-05	-4.33535e-10	-0.754454
11910091	chr3:11910091:C:G	4.64763e-17	-4.33535e-10	-0.831737	3.05537e-05	-4.33535e-10	-0.695927
11910141	chr3:11910141:G:A	2.0155e-16	-1.61196	2.24732	0.000233661	-0.141926	1.48039
11910215	chr3:11910215:G:A	4.65333e-17	-4.33535e-10	-0.830512	3.05939e-05	-4.33535e-10	-0.69461
11910310	chr3:11910310:T:TG	2.62178e-17	-4.33535e-10	-1.40424	1.50358e-05	-4.33535e-10	-1.40498
11910434	chr3:11910434:C:T	3.19738e-17	-4.33535e-10	-1.20576	2.13036e-05	-4.33535e-10	-1.05654
11910457	chr3:11910457:C:A	4.27244e-17	-4.33535e-10	-0.915909	2.69893e-05	-4.33535e-10	-0.81997
11910481	chr3:11910481:A:G	1.17474e-17	-1.92393	-0.283122	3.26421e-06	-2.20957	-0.722821
11910599	chr3:11910599:C:G	6.46409e-18	-2.1543	-0.650121	3.22643e-06	-2.04243	-0.901608
11910694	chr3:11910694:C:G	1.23997e-17	-2.15301	-3.92172e-10	6.73584e-06	-2.20797	-3.92172e-10
11910756	chr3:11910756:T:C	3.97094e-17	-4.33535e-10	-0.989091	2.38925e-05	-4.33535e-10	-0.941845
11910809	chr3:11910809:C:A	4.49875e-17	-4.33535e-10	-0.864294	2.9482e-05	-4.33535e-10	-0.731633
11910911	chr3:11910911:G:A	9.96141e-17	-4.33535e-10	-0.0693755	5.81874e-05	-4.33535e-10	-0.0517432
11910913	chr3:11910913:G:A	9.96141e-17	-4.33535e-10	-0.0693755	5.81874e-05	-4.33535e-10	-0.0517432
11910950	chr3:11910950:A:G	2.64726e-17	-4.33535e-10	-1.39457	1.50371e-05	-4.33535e-10	-1.40489
11910978	chr3:11910978:T:C	6.66374e-18	-2.16102	-0.612976	3.29588e-06	-2.04233	-0.880409
11911038	chr3:11911038:G:A	4.79387e-17	-4.33535e-10	-0.800756	2.06477e-05	-4.33535e-10	-1.08781
11911105	chr3:11911105:G:T	2.74334e-17	-2.16022	0.801304	8.83231e-06	-2.05741	0.120417
11911142	chr3:11911142:G:C	2.27056e-17	-2.16142	0.613356	7.58913e-06	-2.05604	-0.0326519
11911152	chr3:11911152:A:G	2.16759e-17	-2.17076	0.576282	7.46776e-06	-2.04126	-0.0635612
11911171	chr3:11911171:G:A	1.99871e-16	0.626993	-3.92172e-10	3.1313e-05	-0.671377	-3.92172e-10
11911261	chr3:11911261:G:A	2.86063e-17	-4.33535e-10	-1.31705	1.70061e-05	-4.33535e-10	-1.28184
11911372	chr3:11911372:C:T	3.41275e-17	-4.33535e-10	-1.14058	1.64299e-05	-4.33535e-10	-1.31631
11911433	chr3:11911433:T:C	1.2458e-17	-1.94064	-0.207674	1.48974e-05	-1.01835	-0.395871
11911482	chr3:11911482:C:T	1.29675e-17	-1.39862	-0.709605	7.18279e-06	-1.13288	-1.01084
11911585	chr3:11911585:A:G	2.64998e-17	-4.33535e-10	-1.39354	1.50318e-05	-4.33535e-10	-1.40525
11911646	chr3:11911646:C:G	8.20511e-18	-2.16672	-0.399207	4.08081e-06	-2.03175	-0.677368
11911830	chr3:11911830:G:A	1.2326e-17	-2.05541	-0.103564	4.59001e-06	-2.15868	-0.432845
11911918	chr3:11911918:C:T	1.02586e-17	-2.04997	-0.292594	3.8795e-06	-2.16225	-0.597458
11911939	chr3:11911939:C:T	7.50669e-18	-2.07771	-0.577177	3.94222e-06	-2.12589	-0.617776
11911940	chr3:11911940:G:A	3.98577e-17	-4.33535e-10	-0.985365	2.40438e-05	-4.33535e-10	-0.935535
11911956	chr3:11911956:A:G	1.10127e-17	-2.04147	-0.230157	4.07159e-06	-2.1673	-0.544074
11912112	chr3:11912112:C:T	2.68263e-17	-4.33535e-10	-1.3813	1.50583e-05	-4.33535e-10	-1.40348
11912121	chr3:11912121:A:G	3.82773e-17	-4.33535e-10	-1.02582	1.7725e-05	-4.33535e-10	-1.24044
11912374	chr3:11912374:G:A	5.28706e-18	-2.17597	-0.829447	3.79432e-06	-1.98994	-0.791969
11912418	chr3:11912418:G:T	4.33281e-16	0.161121	1.23959	0.000111766	-0.44139	1.04239
11912451	chr3:11912451:G:A	3.48812e-17	-4.33535e-10	-1.11873	1.70364e-05	-4.33535e-10	-1.28006
11912460	chr3:11912460:C:T	1.12488e-17	-2.06579	-0.184628	4.52269e-06	-2.15201	-0.454294
11912561	chr3:11912561:G:A	1.40029e-17	-2.0857	0.0542829	5.45422e-06	-2.13858	-0.280443
11912613	chr3:11912613:C:T	3.93866e-17	-4.33535e-10	-0.997255	2.97554e-05	-4.33535e-10	-0.722401
11912655	chr3:11912655:G:A	1.27181e-17	-1.90734	-0.220316	3.92405e-06	-2.21484	-0.533451
11912698	chr3:11912698:T:C	2.61989e-17	-4.33535e-10	-1.40496	1.51916e-05	-4.33535e-10	-1.39467
11912749	chr3:11912749:T:C	8.87908e-18	-2.05257	-0.434408	3.44054e-06	-2.16094	-0.718848
11912751	chr3:11912751:A:G	1.45148e-17	-2.11014	0.114622	8.1132e-06	-1.88344	-0.138482
11912808	chr3:11912808:G:A	4.45631e-17	-4.33535e-10	-0.873773	2.05843e-05	-4.33535e-10	-1.09088
11912888	chr3:11912888:C:T	5.17214e-16	0.354026	1.22375	0.000130231	-0.272459	1.02636
11913042	chr3:11913042:A:G	1.55375e-17	-2.07962	0.1522	2.82956e-05	-1.15028	0.377569
11913116	chr3:11913116:A:G	7.37749e-18	-2.01182	-0.660429	2.84641e-06	-2.18084	-0.888516
11913179	chr3:11913179:C:T	5.18343e-18	-2.05737	-0.967838	2.20702e-06	-2.15613	-1.16764
11913271	chr3:11913271:A:C	2.80376e-17	-4.33535e-10	-1.33713	1.53205e-05	-4.33535e-10	-1.38622
11913295	chr3:11913295:T:C	2.82835e-17	-4.33535e-10	-1.3284	1.53925e-05	-4.33535e-10	-1.38153
11913382	chr3:11913382:G:A	5.41847e-17	-4.33535e-10	-0.67828	3.46055e-05	-4.33535e-10	-0.571398
11913463	chr3:11913463:C:G	7.70027e-18	-2.10219	-0.527238	3.24247e-06	-2.111	-0.828077
11913469	chr3:11913469:T:C	2.08423e-16	0.162175	0.506713	5.48061e-05	-0.435466	0.323855
11913580	chr3:11913580:T:C	1.08878e-17	-2.04722	-0.235822	3.75623e-06	-2.13504	-0.656959
11913634	chr3:11913634:A:G	8.41978e-18	-2.06211	-0.477988	3.0571e-06	-2.1433	-0.85465
11913699	chr3:11913699:C:T	5.1738e-16	2.98465	-1.40655	1.02445e-05	-0.387223	-1.40145
11913849	chr3:11913849:C:T	3.41262e-17	-4.33535e-10	-1.14061	1.74171e-05	-4.33535e-10	-1.25796
11913861	chr3:11913861:C:T	7.39494e-18	-2.15802	-0.511865	4.24825e-06	-1.97295	-0.695957
11913896	chr3:11913896:T:C	6.90319e-17	-4.33535e-10	-0.436111	2.71147e-05	-4.33535e-10	-0.815336
11914095	chr3:11914095:C:T	1.66291e-16	-4.33535e-10	0.44306	9.18832e-05	-4.33535e-10	0.405106
11914188	chr3:11914188:G:A	1.40838e-17	-1.09801	-0.927647	3.70268e-06	-2.14584	-0.66051
11914257	chr3:11914257:C:T	1.56431e-16	0.381936	-3.92172e-10	3.99066e-05	-0.428869	-3.92172e-10
11914258	chr3:11914258:A:G	1.46152e-16	0.313966	-3.92172e-10	3.81607e-05	-0.473605	-3.92172e-10
11914377	chr3:11914377:T:C	2.62827e-17	-4.33535e-10	-1.40177	1.5337e-05	-4.33535e-10	-1.38515
11914388	chr3:11914388:C:T	2.7124e-17	-4.33535e-10	-1.37026	1.50159e-05	-4.33535e-10	-1.4063
11914398	chr3:11914398:T:C	3.43466e-18	-2.11827	-1.3185	1.96093e-06	-2.0654	-1.3766
11914401	chr3:11914401:A:C	3.55401e-18	-2.07784	-1.32477	2.05408e-06	-2.01527	-1.38031
11914418	chr3:11914418:C:T	8.63861e-18	-1.23279	-1.28165	3.1214e-06	-1.60533	-1.3718
11914512	chr3:11914512:A:G	3.11622e-16	1.17538	-0.104268	3.22488e-05	0.283325	-0.925256
11914636	chr3:11914636:G:A	3.12023e-17	-0.094858	-1.13533	7.85752e-06	-0.828969	-1.22497
11914663	chr3:11914663:T:C	2.7613e-17	0.033204	-1.3856	5.97553e-06	-0.923987	-1.40375
11914667	chr3:11914667:C:T	6.92805e-17	0.778913	-1.21143	1.01263e-05	-0.513083	-1.2872
11914690	chr3:11914690:G:A	4.77165e-16	-4.33535e-10	1.49718	0.000304592	-4.33535e-10	1.60356
11914697	chr3:11914697:CAGG:C	1.14105e-17	-0.830044	-1.4061	3.36596e-05	0.792468	-1.39158
11914771	chr3:11914771:C:T	5.79705e-18	-1.79603	-1.1173	1.04832e-05	-0.65399	-1.11165
11914835	chr3:11914835:A:G	4.39456e-17	-4.33535e-10	-0.887726	2.89545e-05	-4.33535e-10	-0.749687
11915089	chr3:11915089:T:C	8.09574e-17	-4.33535e-10	-0.276756	5.7313e-05	-4.33535e-10	-0.0668835
11915105	chr3:11915105:G:A	9.5661e-17	0.673712	-0.78358	1.18033e-05	-0.880707	-0.766326
11915124	chr3:11915124:A:G	7.02417e-18	-1.32092	-1.4004	1.64808e-06	-2.20999	-1.40581
11915265	chr3:11915265:A:G	3.37273e-17	-4.33535e-10	-1.15237	2.15374e-05	-4.33535e-10	-1.04562
11915310	chr3:11915310:G:T	2.94777e-17	-4.33535e-10	-1.28705	1.70478e-05	-4.33535e-10	-1.27939
11915531	chr3:11915531:C:T	1.06792e-16	1.15687	-1.15667	1.57919e-05	-0.378828	-0.977088
11915830	chr3:11915830:G:A	2.66027e-17	-4.33535e-10	-1.38967	1.51769e-05	-4.33535e-10	-1.39563
11915883	chr3:11915883:G:A	5.03517e-17	-4.33535e-10	-0.751648	3.5109e-05	-4.33535e-10	-0.556953
11916723	chr3:11916723:T:C	3.59784e-17	-4.33535e-10	-1.08776	2.33313e-05	-4.33535e-10	-0.965617
11916901	chr3:11916901:T:C	3.69316e-17	-4.33535e-10	-1.06161	2.16735e-05	-4.33535e-10	-1.03932
11917041	chr3:11917041:G:A	1.41046e-16	1.68088	-1.40247	1.89679e-05	0.194525	-1.36719
11917416	chr3:11917416:C:A	1.70693e-16	1.77041	-1.30123	2.09113e-05	0.28412	-1.35924
11917520	chr3:11917520:C:G	1.01148e-16	1.33285	-1.38694	1.47236e-05	-0.110613	-1.31535
11917703	chr3:11917703:G:A	1.19136e-16	1.25481	-1.14523	1.45408e-05	-0.202832	-1.23562
11917755	chr3:11917755:G:A	5.56609e-17	0.519381	-1.17078	8.84887e-06	-0.826581	-1.10854
11917792	chr3:11917792:A:G	1.40995e-17	-1.86136	-0.16318	3.75567e-06	-2.13176	-0.660388
11917812	chr3:11917812:C:T	3.56816e-17	-4.33535e-10	-1.09605	2.09343e-05	-4.33535e-10	-1.07402
11917876	chr3:11917876:G:A	1.38657e-17	-2.04126	-3.92172e-10	6.76307e-06	-2.20393	-3.92172e-10
11917900	chr3:11917900:T:C	3.87093e-18	-1.95414	-1.36305	1.90761e-06	-2.14088	-1.32868
11917935	chr3:11917935:A:T	4.64272e-17	-4.33535e-10	-0.832793	2.72988e-05	-4.33535e-10	-0.80857
11918027	chr3:11918027:A:G	1.27299e-16	1.56797	-1.39212	1.08162e-05	-0.327851	-1.40651
11918258	chr3:11918258:C:T	2.62964e-17	-4.33535e-10	-1.40125	1.50501e-05	-4.33535e-10	-1.40403
11918383	chr3:11918383:C:CAATCAGTG	3.28776e-17	-4.33535e-10	-1.17789	1.88361e-05	-4.33535e-10	-1.17963
11918769	chr3:11918769:C:T	4.48106e-17	-4.33535e-10	-0.868235	2.70424e-05	-4.33535e-10	-0.818006
11918875	chr3:11918875:T:C	1.13802e-16	1.46178	-1.398	8.04484e-06	-0.626291	-1.40409
11918921	chr3:11918921:A:G	1.87508e-17	-1.73944	-3.92172e-10	7.46203e-06	-2.10558	-3.92172e-10
11919040	chr3:11919040:A:G	2.43324e-15	3.1263	-3.92172e-10	0.000458897	2.01341	-3.92172e-10
11919171	chr3:11919171:G:A	3.61339e-17	-4.33535e-10	-1.08345	2.11933e-05	-4.33535e-10	-1.06173
11919376	chr3:11919376:G:C	1.08352e-17	-1.95199	-0.335894	3.04605e-06	-2.20864	-0.792927
11919431	chr3:11919431:C:T	3.61247e-18	-2.04739	-1.3389	1.87255e-06	-2.21433	-1.27378
11919468	chr3:11919468:G:A	1.25767e-16	1.02562	-0.861868	1.37752e-05	-0.7808	-0.711739
11919472	chr3:11919472:A:G	2.87734e-17	-4.33535e-10	-1.31123	1.72801e-05	-4.33535e-10	-1.26586
11919714	chr3:11919714:A:G	4.31932e-17	-4.33535e-10	-0.904998	2.58779e-05	-4.33535e-10	-0.862022
11919918	chr3:11919918:T:C	5.30287e-18	-1.70666	-1.29577	2.2642e-06	-2.08204	-1.21615
11919921	chr3:11919921:G:A	5.2653e-18	-1.69192	-1.31762	2.2171e-06	-2.07388	-1.24533
11919977	chr3:11919977:A:G	5.90734e-18	-1.56551	-1.32898	2.39838e-06	-1.99439	-1.24623
11920347	chr3:11920347:C:T	1.23908e-16	0.993063	-0.844206	1.38312e-05	-0.783353	-0.70513
11920384	chr3:11920384:C:T	5.29124e-18	-1.68926	-1.31536	2.22529e-06	-2.07368	-1.24184
11920694	chr3:11920694:A:T	5.43577e-18	-1.6653	-1.31238	2.26334e-06	-2.06033	-1.23824
11921033	chr3:11921033:C:T	1.91739e-17	-0.369901	-1.34723	2.81299e-06	-1.70923	-1.37193
11921173	chr3:11921173:T:C	5.55676e-18	-1.64062	-1.31505	2.28169e-06	-2.04759	-1.24291
11921373	chr3:11921373:A:G	5.45916e-18	-1.6593	-1.31408	2.21014e-06	-2.06434	-1.25801
11921392	chr3:11921392:C:T	5.79717e-18	-1.52529	-1.38802	2.11191e-06	-1.9647	-1.40311
11921642	chr3:11921642:G:A	4.28833e-17	-4.33535e-10	-0.912196	2.54326e-05	-4.33535e-10	-0.879381
11921819	chr3:11921819:C:T	1.356e-17	-2.06355	-3.92172e-10	8.55467e-06	-1.96893	-3.92172e-10
11922131	chr3:11922131:C:T	5.03292e-18	-1.67402	-1.38066	2.02169e-06	-2.06734	-1.34414
11922261	chr3:11922261:T:A	4.53059e-17	-4.33535e-10	-0.857241	3.06269e-05	-4.33535e-10	-0.693532
11922363	chr3:11922363:C:T	4.5267e-17	-4.33535e-10	-0.858101	3.05958e-05	-4.33535e-10	-0.694548
11922841	chr3:11922841:T:C	2.03449e-17	-0.572231	-1.08562	3.23714e-06	-1.81691	-1.12382
11922880	chr3:11922880:C:T	6.04243e-18	-1.55975	-1.31212	2.37724e-06	-2.00612	-1.24335
11922998	chr3:11922998:C:G	3.61766e-17	-4.33535e-10	-1.08227	2.10955e-05	-4.33535e-10	-1.06635
11923414	chr3:11923414:C:T	2.67587e-17	-4.33535e-10	-1.38382	1.51142e-05	-4.33535e-10	-1.39977
11923468	chr3:11923468:A:G	3.26082e-17	-4.33535e-10	-1.18611	2.09913e-05	-4.33535e-10	-1.0713
11923572	chr3:11923572:G:C	5.83736e-18	-1.59365	-1.31275	2.32299e-06	-2.01883	-1.25373
11923666	chr3:11923666:C:G	3.0171e-16	1.73392	-0.695136	2.07219e-05	-0.209945	-0.874277
11923737	chr3:11923737:C:T	4.22494e-17	-4.33535e-10	-0.927089	2.52954e-05	-4.33535e-10	-0.884789
11924030	chr3:11924030:A:G	3.28294e-18	-2.19196	-1.28998	1.75763e-06	-2.22536	-1.32608
11924129	chr3:11924129:C:T	3.6472e-17	-4.33535e-10	-1.07414	2.13017e-05	-4.33535e-10	-1.05662
11924537	chr3:11924537:T:G	1.15527e-17	-2.22376	-3.92172e-10	6.81722e-06	-2.19596	-3.92172e-10
11924709	chr3:11924709:C:T	6.12558e-17	-4.33535e-10	-0.555622	2.32384e-05	-4.33535e-10	-0.969604
11924885	chr3:11924885:C:T	4.48797e-17	-4.33535e-10	-0.866693	3.07597e-05	-4.33535e-10	-0.689205
11924917	chr3:11924917:C:T	4.8641e-18	-1.68836	-1.40044	2.07733e-06	-1.97789	-1.40643
11925061	chr3:11925061:C:T	4.86144e-17	0.566802	-1.35356	7.81778e-06	-0.660838	-1.39817
11925198	chr3:11925198:C:T	4.21738e-17	-4.33535e-10	-0.928881	2.52841e-05	-4.33535e-10	-0.885238
11925433	chr3:11925433:T:G	2.90321e-17	-4.33535e-10	-1.30228	1.67703e-05	-4.33535e-10	-1.2958
11925628	chr3:11925628:C:T	2.61664e-17	-4.33535e-10	-1.4062	1.50131e-05	-4.33535e-10	-1.40649
11925997	chr3:11925997:G:A	4.31402e-17	-4.33535e-10	-0.906224	2.58518e-05	-4.33535e-10	-0.863033
11926070	chr3:11926070:C:T	4.14665e-17	-4.33535e-10	-0.945794	1.56336e-05	-4.33535e-10	-1.36599
11926288	chr3:11926288:T:C	4.59904e-17	-4.33535e-10	-0.842247	2.7654e-05	-4.33535e-10	-0.79564
11926388	chr3:11926388:T:C	5.89779e-18	-1.55962	-1.33648	2.00904e-05	0.249241	-1.36441
11926507	chr3:11926507:G:A	2.63099e-17	-4.33535e-10	-1.40074	1.54944e-05	-4.33535e-10	-1.37493
11926552	chr3:11926552:C:T	2.07655e-17	-0.263323	-1.37406	2.87701e-06	-1.66998	-1.38869
11926554	chr3:11926554:T:A	2.47791e-16	-4.33535e-10	0.841906	0.000103197	-4.33535e-10	0.52123
11927077	chr3:11927077:G:A	3.01781e-17	-0.0365139	-1.22705	6.38356e-06	-1.16456	-1.09713
11927159	chr3:11927159:A:T	1.09313e-16	-4.33535e-10	0.0235393	4.66842e-05	-4.33535e-10	-0.272007
11927223	chr3:11927223:A:G	4.59422e-18	-1.91199	-1.2339	2.38298e-06	-2.13219	-1.11488
11927374	chr3:11927374:A:G	4.07598e-17	-4.33535e-10	-0.962983	2.63836e-05	-4.33535e-10	-0.84267
11927674	chr3:11927674:C:G	5.02757e-18	-1.82364	-1.2321	2.51358e-06	-2.08337	-1.11033
11927908	chr3:11927908:T:C	6.75638e-16	2.23392	-0.388945	8.80207e-06	-1.59428	-0.346146
11927958	chr3:11927958:A:G	4.48769e-17	-4.33535e-10	-0.866757	3.07584e-05	-4.33535e-10	-0.689247
11928139	chr3:11928139:G:A	2.622e-17	-4.33535e-10	-1.40416	1.53172e-05	-4.33535e-10	-1.38643
11928303	chr3:11928303:T:C	6.18253e-18	-1.82692	-1.02203	4.50985e-06	-2.03884	-0.570313
11928731	chr3:11928731:T:C	3.82236e-17	-4.33535e-10	-1.02723	2.39192e-05	-4.33535e-10	-0.94073
11928765	chr3:11928765:G:A	4.85189e-18	-1.95665	-1.13466	2.1141e-06	-2.22817	-1.13862
11928923	chr3:11928923:G:A	1.4749e-17	-1.9795	-3.92172e-10	3.5354e-05	-0.55	-3.92172e-10
11928946	chr3:11928946:A:T	2.67326e-17	-4.33535e-10	-1.38479	1.55135e-05	-4.33535e-10	-1.3737
11928953	chr3:11928953:A:G	2.66884e-17	-4.33535e-10	-1.38645	1.54827e-05	-4.33535e-10	-1.37569
11929025	chr3:11929025:C:T	2.63299e-17	-4.33535e-10	-1.39997	1.51243e-05	-4.33535e-10	-1.39911
11929158	chr3:11929158:C:A	2.66979e-17	-4.33535e-10	-1.38609	1.54895e-05	-4.33535e-10	-1.37525
11929240	chr3:11929240:A:G	4.60726e-17	-4.33535e-10	-0.84046	2.93613e-05	-4.33535e-10	-0.735733
11929297	chr3:11929297:C:T	2.66436e-17	-4.33535e-10	-1.38813	1.54499e-05	-4.33535e-10	-1.37781
11929331	chr3:11929331:C:G	4.51448e-17	-4.33535e-10	-0.860804	3.05028e-05	-4.33535e-10	-0.697594
11929577	chr3:11929577:T:C	2.67053e-17	-4.33535e-10	-1.38582	1.54939e-05	-4.33535e-10	-1.37496
11929788	chr3:11929788:C:T	2.64086e-17	-4.33535e-10	-1.39699	1.52884e-05	-4.33535e-10	-1.38832
11929811	chr3:11929811:G:A	7.02649e-17	-4.33535e-10	-0.418407	4.92853e-05	-4.33535e-10	-0.217787
11929971	chr3:11929971:A:G	3.4818e-18	-2.09698	-1.32615	1.96234e-06	-2.17888	-1.26239
11930270	chr3:11930270:G:T	3.17622e-17	-4.33535e-10	-1.2124	2.23382e-05	-4.33535e-10	-1.00911
11930279	chr3:11930279:G:A	6.68927e-16	1.94461	-0.109611	1.09024e-05	-1.65566	-0.0707649
11930334	chr3:11930334:T:C	3.8026e-17	-4.33535e-10	-1.03241	1.52867e-05	-4.33535e-10	-1.38843
11930506	chr3:11930506:G:T	6.72234e-17	-4.33535e-10	-0.462658	2.47083e-05	-4.33535e-10	-0.908272
11930599	chr3:11930599:G:A	2.71926e-17	-4.33535e-10	-1.36773	1.52662e-05	-4.33535e-10	-1.38977
11930688	chr3:11930688:C:T	4.53143e-17	-4.33535e-10	-0.857058	3.06327e-05	-4.33535e-10	-0.693343
11930824	chr3:11930824:T:C	5.72327e-17	-4.33535e-10	-0.623554	3.81163e-05	-4.33535e-10	-0.474771
11930919	chr3:11930919:A:G	2.64169e-17	-4.33535e-10	-1.39667	1.52826e-05	-4.33535e-10	-1.3887
11931579	chr3:11931579:C:T	5.25898e-18	-1.80085	-1.20989	2.6045e-06	-2.10341	-1.05476
11932265	chr3:11932265:CA:C	2.80892e-17	-4.33535e-10	-1.33529	1.62748e-05	-4.33535e-10	-1.32579
11932408	chr3:11932408:C:CA	2.65619e-17	-4.33535e-10	-1.3912	1.53256e-05	-4.33535e-10	-1.38589
11932444	chr3:11932444:A:G	3.56087e-18	-2.21631	-1.18436	3.20901e-06	-1.88524	-1.06421
11932572	chr3:11932572:G:T	2.96424e-16	1.20202	-0.180914	7.88906e-06	-1.90647	-0.143463
11932938	chr3:11932938:T:A	4.38747e-17	-4.33535e-10	-0.889341	1.58986e-05	-4.33535e-10	-1.34918
11933303	chr3:11933303:T:C	2.70536e-17	-4.33535e-10	-1.37286	1.57145e-05	-4.33535e-10	-1.36083
11933324	chr3:11933324:G:A	3.01818e-17	-4.33535e-10	-1.26344	1.73817e-05	-4.33535e-10	-1.25999
11933492	chr3:11933492:G:C	3.35918e-18	-2.16876	-1.29023	2.83541e-06	-1.69104	-1.38219
11933604	chr3:11933604:G:A	3.91642e-18	-2.00753	-1.29797	1.88174e-06	-2.20983	-1.27339
11934218	chr3:11934218:G:A	3.66718e-18	-1.9739	-1.39736	7.91763e-06	-0.640281	-1.40604
11934723	chr3:11934723:C:G	3.43469e-16	-4.33535e-10	1.16842	9.9814e-05	-4.33535e-10	0.487897
11934770	chr3:11934770:T:C	2.64208e-17	-4.33535e-10	-1.39653	1.52221e-05	-4.33535e-10	-1.39266
11934798	chr3:11934798:T:C	2.0954e-17	-2.1452	0.516853	1.08624e-05	-2.03889	0.308779
11935005	chr3:11935005:A:G	1.37316e-17	-2.08934	0.0383681	7.6831e-06	-1.95898	-0.117411
11935575	chr3:11935575:T:C	7.46336e-16	2.17394	-0.229447	1.03234e-05	-1.58733	-0.193671
11935854	chr3:11935854:A:C	3.01205e-18	-2.19446	-1.3736	1.65956e-06	-2.21467	-1.39419
11935906	chr3:11935906:G:A	4.78309e-17	-4.33535e-10	-0.803007	1.80887e-05	-4.33535e-10	-1.22012
11936077	chr3:11936077:A:C	6.82872e-18	-1.85574	-0.893802	3.88398e-06	-2.19748	-0.561076
11936445	chr3:11936445:T:C	2.62377e-17	-4.33535e-10	-1.40348	1.56136e-05	-4.33535e-10	-1.36727
11936466	chr3:11936466:A:T	4.92853e-18	-1.92127	-1.15436	2.8546e-06	-2.17366	-0.892817
11936476	chr3:11936476:T:A	2.60387e-17	-0.297884	-1.11321	1.96188e-06	-2.11355	-1.32796
11936494	chr3:11936494:A:G	1.03889e-16	-4.33535e-10	-0.0273604	3.5079e-05	-4.33535e-10	-0.55781
11936582	chr3:11936582:T:C	4.47395e-17	-4.33535e-10	-0.869822	3.06541e-05	-4.33535e-10	-0.692647
11936686	chr3:11936686:A:G	5.73073e-18	-1.82108	-1.10375	2.95912e-06	-2.20563	-0.824891
11936703	chr3:11936703:G:A	7.08408e-16	2.6251	-0.732757	3.8821e-06	-1.53797	-1.22106
11937227	chr3:11937227:A:G	4.47813e-17	-4.33535e-10	-0.86889	3.06822e-05	-4.33535e-10	-0.691729
11937473	chr3:11937473:T:C	2.8177e-17	-4.33535e-10	-1.33217	1.62004e-05	-4.33535e-10	-1.33037
11937657	chr3:11937657:C:G	2.43066e-17	-1.47993	-3.92172e-10	3.5802e-05	-0.537408	-3.92172e-10
11937688	chr3:11937688:T:G	3.30263e-18	-2.06942	-1.40654	6.02847e-06	-0.917206	-1.40171
11937737	chr3:11937737:C:T	3.27734e-17	-4.33535e-10	-1.18106	1.85199e-05	-4.33535e-10	-1.19657
11937807	chr3:11937807:G:A	6.38405e-16	2.01761	-0.22932	9.72505e-06	-1.6472	-0.193506
11938254	chr3:11938254:G:A	1.30003e-17	-0.75152	-1.35419	1.79814e-06	-2.23074	-1.29792
11938344	chr3:11938344:C:T	3.19371e-18	-2.10295	-1.40654	5.44546e-06	-1.01889	-1.40174
11938514	chr3:11938514:G:A	1.82341e-17	-1.295	-0.472385	6.64222e-06	-2.17943	-0.0425343
11938572	chr3:11938572:T:C	6.36264e-16	2.16259	-0.377652	4.72733e-06	-1.66576	-0.896287
11938596	chr3:11938596:G:A	2.70698e-17	-4.33535e-10	-1.37226	1.56066e-05	-4.33535e-10	-1.36772
11938770	chr3:11938770:G:A	4.46212e-16	2.24638	-0.816263	3.49956e-06	-1.64253	-1.22025
11939009	chr3:11939009:C:T	2.42762e-17	-1.24481	-0.236374	9.03226e-06	-2.19317	0.278564
11939080	chr3:11939080:T:C	4.4657e-17	-4.33535e-10	-0.871669	3.05881e-05	-4.33535e-10	-0.694801
11939092	chr3:11939092:T:C	2.75659e-17	-4.33535e-10	-1.3541	1.50479e-05	-4.33535e-10	-1.40417
11939258	chr3:11939258:C:T	3.08676e-17	-4.33535e-10	-1.24097	1.85969e-05	-4.33535e-10	-1.19242
11939317	chr3:11939317:T:C	1.55685e-16	-4.33535e-10	0.377154	4.0678e-05	-4.33535e-10	-0.409725
11939442	chr3:11939442:T:C	1.70448e-17	-1.19235	-0.642487	5.31432e-06	-2.2001	-0.244908
11939558	chr3:11939558:C:T	1.37822e-17	-0.74911	-1.29819	2.47794e-06	-1.88636	-1.32162
11939992	chr3:11939992:A:G	1.17318e-17	-2.20837	-3.92172e-10	7.1712e-06	-2.14534	-3.92172e-10
11939998	chr3:11939998:T:G	3.80569e-18	-1.93283	-1.40135	7.77424e-06	-0.662777	-1.40182
11940098	chr3:11940098:G:A	3.72365e-17	-4.33535e-10	-1.05339	2.50138e-05	-4.33535e-10	-0.895984
11940179	chr3:11940179:A:T	3.66267e-17	-4.33535e-10	-1.0699	2.32548e-05	-4.33535e-10	-0.968899
11940183	chr3:11940183:C:T	3.77539e-17	-4.33535e-10	-1.03959	2.47639e-05	-4.33535e-10	-0.906026
11940226	chr3:11940226:T:C	4.90996e-17	-4.33535e-10	-0.776829	3.33212e-05	-4.33535e-10	-0.609218
11940557	chr3:11940557:T:A	3.17574e-17	-4.33535e-10	-1.21255	1.7907e-05	-4.33535e-10	-1.23022
11940573	chr3:11940573:T:A	3.39926e-17	-4.33535e-10	-1.14454	1.88e-05	-4.33535e-10	-1.18155
11941127	chr3:11941127:A:G	2.61988e-17	-4.33535e-10	-1.40496	1.50317e-05	-4.33535e-10	-1.40525
11941150	chr3:11941150:G:A	3.18498e-17	-4.33535e-10	-1.20965	1.65733e-05	-4.33535e-10	-1.30762
11941649	chr3:11941649:A:T	1.46528e-17	-1.10315	-0.882897	3.84949e-06	-2.00305	-0.764419
11941875	chr3:11941875:T:C	1.21117e-17	-1.20965	-0.966863	3.34816e-06	-2.03644	-0.870561
11942060	chr3:11942060:C:T	3.62109e-17	-4.33535e-10	-1.08132	2.50353e-05	-4.33535e-10	-0.895125
11942099	chr3:11942099:C:T	5.71221e-18	-1.52387	-1.40421	1.70134e-06	-2.2039	-1.3801
11942117	chr3:11942117:T:C	1.16619e-17	-1.07986	-1.1345	2.86834e-06	-2.00704	-1.05464
11942208	chr3:11942208:G:T	1.09088e-17	-1.14894	-1.13217	2.79195e-06	-2.03681	-1.05186
11944020	chr3:11944020:A:G	1.34744e-17	-1.16156	-0.908335	3.5627e-06	-2.04429	-0.800603
11944167	chr3:11944167:C:G	1.13505e-17	-1.08743	-1.15398	2.77252e-06	-2.00801	-1.08764
11944492	chr3:11944492:C:T	2.02425e-16	-2.11324	2.75293	3.50529e-05	-2.21123	1.65268
11944548	chr3:11944548:A:G	2.76362e-17	-4.33535e-10	-1.35155	1.62754e-05	-4.33535e-10	-1.32576
11944587	chr3:11944587:G:A	6.3233e-17	-4.33535e-10	-0.523852	4.43341e-05	-4.33535e-10	-0.323658
11944612	chr3:11944612:T:A	1.33685e-17	-1.04152	-1.03626	3.26756e-06	-1.97323	-0.958135
11944629	chr3:11944629:A:G	1.36216e-17	-1.04991	-1.00911	3.35123e-06	-1.97784	-0.928247
11944757	chr3:11944757:G:A	1.72981e-17	-2.17841	0.358324	4.62886e-06	-2.04099	-0.542107
11945636	chr3:11945636:G:A	4.43408e-17	-2.09508	1.21631	8.73665e-06	-2.21749	0.269603
11945638	chr3:11945638:G:A	4.95284e-18	-2.07034	-1.00038	1.29807e-05	-0.733048	-0.818903
11946008	chr3:11946008:C:T	4.86447e-17	-4.33535e-10	-0.786137	3.35648e-05	-4.33535e-10	-0.601934
11946046	chr3:11946046:A:G	1.1716e-17	-2.20098	-0.00874782	3.77848e-06	-2.08324	-0.702845
11946428	chr3:11946428:T:C	3.9747e-17	-4.33535e-10	-0.988146	1.96735e-05	-4.33535e-10	-1.13614
11946497	chr3:11946497:T:A	3.62421e-17	-4.33535e-10	-1.08046	2.05211e-05	-4.33535e-10	-1.09396
11946949	chr3:11946949:C:T	5.61465e-17	-4.33535e-10	-0.642715	4.11967e-05	-4.33535e-10	-0.397054
11946966	chr3:11946966:A:G	2.67475e-17	-4.33535e-10	-1.38424	1.5254e-05	-4.33535e-10	-1.39057
11947076	chr3:11947076:A:G	8.20236e-17	-0.263672	-3.92172e-10	1.899e-05	-1.1715	-3.92172e-10
11947104	chr3:11947104:C:A	1.08483e-17	-0.943477	-1.34319	2.17822e-06	-1.95854	-1.37837
11947222	chr3:11947222:AT:A	2.68879e-17	-4.33535e-10	-1.379	1.53274e-05	-4.33535e-10	-1.38577
11947275	chr3:11947275:A:G	2.68876e-17	-4.33535e-10	-1.37901	1.53271e-05	-4.33535e-10	-1.38579
11947560	chr3:11947560:A:G	1.89753e-17	-2.17521	0.447664	5.48379e-06	-2.03497	-0.378649
11947708	chr3:11947708:C:T	2.96901e-17	-2.106	0.826134	6.35533e-06	-2.21256	-0.0535551
11948008	chr3:11948008:TA:T	5.1657e-17	-2.1384	1.41235	1.03559e-05	-2.19787	0.420018
11948522	chr3:11948522:T:G	1.31499e-17	-0.934768	-1.1595	1.96207e-06	-2.21662	-1.22479
11948969	chr3:11948969:T:A	3.76163e-16	-4.33535e-10	1.25934	0.000148159	-4.33535e-10	0.882872
11949533	chr3:11949533:C:A	1.70322e-17	-2.04859	0.213015	3.49236e-06	-2.22687	-0.637967
11949564	chr3:11949564:A:G	1.46308e-16	-1.90957	2.22461	4.13911e-05	-1.63905	1.24671
11949647	chr3:11949647:A:G	4.87501e-17	-4.33535e-10	-0.783972	3.47848e-05	-4.33535e-10	-0.566231
11950255	chr3:11950255:A:G	2.90689e-16	-1.81495	2.81652	6.99212e-05	-1.49185	1.62381
11950431	chr3:11950431:AT:A	4.42388e-17	-4.33535e-10	-0.881078	3.02603e-05	-4.33535e-10	-0.705575
11950521	chr3:11950521:T:C	1.33027e-17	-2.08271	-3.92172e-10	7.55149e-06	-2.09367	-3.92172e-10
11950828	chr3:11950828:A:G	8.23809e-18	-1.34629	-1.21562	2.2164e-06	-2.10576	-1.21377
11950883	chr3:11950883:A:C	6.41701e-17	-4.33535e-10	-0.509142	2.37566e-05	-4.33535e-10	-0.947551
11951237	chr3:11951237:G:A	5.39146e-17	-2.12943	1.44615	1.05893e-05	-2.20126	0.445695
11951364	chr3:11951364:T:C	1.26793e-16	-4.33535e-10	0.171877	5.6702e-05	-4.33535e-10	-0.0776028
11951543	chr3:11951543:A:G	1.04832e-15	2.28426	-3.92172e-10	1.33485e-05	-1.52401	-3.92172e-10
11951602	chr3:11951602:G:A	2.91769e-17	-4.33535e-10	-1.2973	1.71037e-05	-4.33535e-10	-1.27612
11951607	chr3:11951607:C:A	1.22005e-17	-0.802327	-1.36687	2.28445e-06	-1.89154	-1.39774
11951732	chr3:11951732:C:T	1.25429e-17	-0.735593	-1.40593	2.38659e-06	-1.84925	-1.39629
11951858	chr3:11951858:A:G	1.03106e-17	-2.21389	-0.123616	3.36461e-06	-2.05052	-0.851579
11951861	chr3:11951861:G:A	5.00014e-17	-4.33535e-10	-0.758628	3.46171e-05	-4.33535e-10	-0.571065
11952233	chr3:11952233:T:A	2.61783e-17	-4.33535e-10	-1.40575	1.50133e-05	-4.33535e-10	-1.40648
11952402	chr3:11952402:G:A	3.02636e-17	-4.33535e-10	-1.26073	2.09189e-05	-4.33535e-10	-1.07476
11952533	chr3:11952533:A:G	3.73958e-17	-4.33535e-10	-1.04912	2.26222e-05	-4.33535e-10	-0.99648
11952770	chr3:11952770:T:G	3.50698e-17	-4.33535e-10	-1.11334	2.11238e-05	-4.33535e-10	-1.06501
11952819	chr3:11952819:G:A	1.1718e-17	-2.20956	-3.92172e-10	7.76695e-06	-2.06553	-3.92172e-10
11953019	chr3:11953019:C:T	7.66429e-18	-2.21947	-0.414642	2.99077e-06	-2.04587	-0.974015
11953112	chr3:11953112:A:G	3.49871e-17	-4.33535e-10	-1.1157	2.10708e-05	-4.33535e-10	-1.06752
11953216	chr3:11953216:G:A	3.49871e-17	-4.33535e-10	-1.1157	2.10708e-05	-4.33535e-10	-1.06752
11953382	chr3:11953382:C:T	1.15905e-16	-4.33535e-10	0.0820915	9.52495e-05	-4.33535e-10	0.441088
11954018	chr3:11954018:A:G	2.21157e-17	-2.06528	0.490887	5.35479e-06	-2.19598	-0.24144
11954506	chr3:11954506:G:T	9.60578e-18	-1.26214	-1.14617	2.52561e-06	-2.07963	-1.1093
11954685	chr3:11954685:T:C	2.19584e-17	-2.08915	0.507622	5.52774e-06	-2.18426	-0.221371
11954711	chr3:11954711:C:T	3.22624e-17	-4.33535e-10	-1.19678	1.67061e-05	-4.33535e-10	-1.29964
11954828	chr3:11954828:A:G	2.22324e-17	-2.08678	0.517647	5.56899e-06	-2.18597	-0.212227
11955032	chr3:11955032:T:C	2.0161e-17	-2.07328	0.40635	5.06159e-06	-2.19298	-0.300751
11955064	chr3:11955064:G:A	3.44058e-18	-2.07579	-1.35925	7.9733e-06	-0.711959	-1.32735
11955206	chr3:11955206:T:C	2.30423e-17	-2.06957	0.536221	5.58747e-06	-2.19477	-0.200117
11955220	chr3:11955220:A:C	2.12568e-17	-2.06497	0.45097	5.22457e-06	-2.19676	-0.265281
11955275	chr3:11955275:G:T	1.56446e-17	-2.21203	0.291472	5.23207e-06	-2.0123	-0.448306
11955294	chr3:11955294:C:T	3.35407e-16	-4.33535e-10	1.14467	0.000133744	-4.33535e-10	0.780516
11955478	chr3:11955478:T:A	3.30321e-18	-2.06923	-1.40655	7.53763e-06	-0.69265	-1.40285
11955678	chr3:11955678:G:A	1.72839e-16	-4.33535e-10	0.481682	0.000147891	-4.33535e-10	0.881062
11955837	chr3:11955837:C:T	2.65282e-17	-2.07807	0.685596	6.31775e-06	-2.19076	-0.0812877
11955878	chr3:11955878:C:A	4.23372e-18	-2.00081	-1.22679	1.09952e-05	-0.474392	-1.24356
11956096	chr3:11956096:C:T	3.2429e-17	-4.33535e-10	-1.19163	2.28892e-05	-4.33535e-10	-0.984745
11956123	chr3:11956123:C:T	2.39494e-17	-2.08695	0.59221	5.9149e-06	-2.18621	-0.151726
11956184	chr3:11956184:G:A	1.03314e-17	-1.25719	-1.07829	2.72172e-06	-2.07865	-1.03549
11956691	chr3:11956691:G:T	1.97657e-17	-2.23046	0.54373	5.74458e-06	-2.10603	-0.261122
11956931	chr3:11956931:C:T	1.6803e-17	-1.84912	-3.92172e-10	6.97924e-06	-2.17247	-3.92172e-10
11956966	chr3:11956966:G:T	3.53534e-17	-4.33535e-10	-1.10528	2.13389e-05	-4.33535e-10	-1.05488
11956986	chr3:11956986:C:T	1.1497e-17	-2.22859	-3.92172e-10	6.58511e-06	-2.2306	-3.92172e-10
11957382	chr3:11957382:G:A	1.5429e-17	-2.20752	0.273095	5.04036e-06	-2.0135	-0.484438
11957468	chr3:11957468:C:T	1.5475e-17	-2.21098	0.279533	4.95274e-06	-2.01889	-0.496583
11957574	chr3:11957574:T:C	3.12079e-17	-4.33535e-10	-1.23001	2.19537e-05	-4.33535e-10	-1.02647
11957588	chr3:11957588:C:T	1.53032e-17	-2.21751	0.274895	4.28563e-06	-2.17769	-0.482451
11957609	chr3:11957609:C:T	5.80752e-17	-2.22962	1.62068	1.3867e-05	-2.07997	0.594072
11957667	chr3:11957667:A:G	1.27138e-16	-1.69359	1.86819	3.14793e-05	-1.53206	0.865981
11958013	chr3:11958013:T:C	2.67637e-17	-4.33535e-10	-1.38363	1.72267e-05	-4.33535e-10	-1.26895
11958126	chr3:11958126:A:G	2.94782e-17	-4.33535e-10	-1.28703	1.66811e-05	-4.33535e-10	-1.30113
11958275	chr3:11958275:C:T	1.14004e-16	-4.33535e-10	0.0655532	9.2192e-05	-4.33535e-10	0.408461
11958321	chr3:11958321:G:A	3.39382e-18	-2.06452	-1.3842	7.61364e-06	-0.759041	-1.32643
11958887	chr3:11958887:A:G	2.30347e-15	2.6268	0.444697	8.46938e-06	-1.58656	-0.392398
11958889	chr3:11958889:A:C	2.36314e-15	2.69878	0.398284	8.39414e-06	-1.56043	-0.427446
11958996	chr3:11958996:G:A	2.96134e-15	2.27474	1.04798	1.08567e-05	-1.72808	-0.00255815
11959208	chr3:11959208:C:T	9.05659e-17	-4.33535e-10	-0.164602	3.45335e-05	-4.33535e-10	-0.573483
11959238	chr3:11959238:C:T	3.01681e-16	-4.33535e-10	1.03869	0.000113356	-4.33535e-10	0.615124
11959370	chr3:11959370:C:T	3.4958e-15	2.38743	1.10121	1.06223e-05	-1.68874	-0.0637164
11959794	chr3:11959794:C:T	2.24421e-15	2.63255	0.412882	8.2692e-06	-1.58588	-0.416991
11959894	chr3:11959894:T:C	3.35124e-15	2.40174	1.04467	1.02405e-05	-1.68435	-0.104712
11959992	chr3:11959992:G:A	3.17325e-15	2.32115	1.07069	1.0159e-05	-1.71126	-0.0857971
11960027	chr3:11960027:G:T	1.01305e-16	-4.33535e-10	-0.0525397	8.18133e-05	-4.33535e-10	0.289028
11960068	chr3:11960068:A:G	3.76236e-17	-4.33535e-10	-1.04305	1.8971e-05	-4.33535e-10	-1.1725
11960251	chr3:11960251:G:C	2.76307e-17	-4.33535e-10	-1.35175	1.53432e-05	-4.33535e-10	-1.38474
11960394	chr3:11960394:A:G	3.54143e-15	2.414	1.08761	1.06176e-05	-1.6796	-0.0732992
11960513	chr3:11960513:A:T	8.21017e-17	-4.33535e-10	-0.262721	2.47636e-05	-4.33535e-10	-0.906037
11960948	chr3:11960948:G:A	3.04854e-16	-4.33535e-10	1.04915	0.000111401	-4.33535e-10	0.597721
11961181	chr3:11961181:T:G	3.36301e-15	2.30822	1.14169	1.06493e-05	-1.71543	-0.0344874
11961467	chr3:11961467:C:T	3.67161e-15	2.33796	1.19975	1.12243e-05	-1.70608	0.00875249
11961473	chr3:11961473:G:A	2.21981e-15	2.54997	0.484528	8.47694e-06	-1.61448	-0.363577
11961563	chr3:11961563:C:T	3.66061e-15	2.3951	1.13961	1.09463e-05	-1.68693	-0.0354752
11961673	chr3:11961673:A:T	2.69981e-17	-4.33535e-10	-1.37491	1.52767e-05	-4.33535e-10	-1.38908
11962200	chr3:11962200:C:T	3.11375e-15	2.15599	1.21692	1.09185e-05	-1.76246	0.037505
11962335	chr3:11962335:C:T	3.16126e-15	2.26176	1.12629	1.03382e-05	-1.73115	-0.0484174
11962515	chr3:11962515:C:T	2.88641e-17	-4.33535e-10	-1.30808	1.59579e-05	-4.33535e-10	-1.34546
11962975	chr3:11962975:G:A	2.46209e-17	-1.46709	-3.92172e-10	7.49283e-06	-2.10146	-3.92172e-10
11963090	chr3:11963090:A:G	3.6831e-15	2.42371	1.11712	1.09341e-05	-1.67363	-0.0498957
11963351	chr3:11963351:C:T	4.25113e-15	2.54087	1.14339	1.16223e-05	-1.63202	-0.0304712
11963397	chr3:11963397:A:T	3.56608e-15	2.3518	1.15674	1.09873e-05	-1.69784	-0.0208321
11963466	chr3:11963466:A:G	2.01048e-16	1.82659	-1.19372	2.28513e-06	-2.01197	-1.27701
11963656	chr3:11963656:G:A	9.91545e-17	-4.33535e-10	-0.074	7.70809e-05	-4.33535e-10	0.229444
11963744	chr3:11963744:C:G	2.67603e-17	-4.33535e-10	-1.38376	1.51628e-05	-4.33535e-10	-1.39657
11964031	chr3:11964031:T:C	3.24857e-18	-2.09797	-1.39449	6.61987e-06	-0.845308	-1.38003
11964032	chr3:11964032:A:T	3.17147e-18	-2.11849	-1.398	6.16458e-06	-0.911208	-1.38538
11964071	chr3:11964071:A:AT	4.14822e-15	2.45753	1.20223	1.1975e-05	-1.66061	0.0280216
11964112	chr3:11964112:A:G	4.50171e-15	2.39852	1.34302	1.30475e-05	-1.6807	0.133881
11964143	chr3:11964143:C:G	2.8616e-17	-1.55087	0.234158	6.14415e-06	-1.8042	-0.495712
11964234	chr3:11964234:A:G	4.07918e-17	-0.962199	-3.92172e-10	1.05203e-05	-1.76211	-3.92172e-10
11964359	chr3:11964359:C:T	3.26376e-15	2.30085	1.11911	1.07691e-05	-1.70615	-0.0325781
11964827	chr3:11964827:T:C	4.3099e-15	2.51657	1.18142	1.20496e-05	-1.63936	0.0129734
11965300	chr3:11965300:A:G	3.25653e-17	-4.33535e-10	-1.18743	1.88138e-05	-4.33535e-10	-1.18082
11965381	chr3:11965381:T:C	2.98053e-15	2.212	1.11718	1.03213e-05	-1.74488	-0.0363203
11965418	chr3:11965418:T:C	2.82496e-15	2.19923	1.07634	1.00101e-05	-1.74882	-0.0629971
11965546	chr3:11965546:G:A	6.34673e-17	-4.33535e-10	-0.520155	3.98132e-05	-4.33535e-10	-0.431213
11965578	chr3:11965578:G:A	3.98031e-17	-4.33535e-10	-0.986735	2.16776e-05	-4.33535e-10	-1.03913
11965724	chr3:11965724:A:G	2.64425e-17	-4.33535e-10	-1.39571	1.65793e-05	-4.33535e-10	-1.30726
11965808	chr3:11965808:T:C	5.77529e-15	2.34769	1.64297	1.57247e-05	-1.71739	0.357212
11966127	chr3:11966127:A:G	1.97065e-15	2.02118	0.894262	6.77111e-06	-1.83357	-0.36918
11966181	chr3:11966181:T:TC	1.89868e-16	-4.33535e-10	0.57565	6.17393e-05	-4.33535e-10	0.00750925
11966259	chr3:11966259:G:A	2.29643e-17	-2.15341	0.616669	2.84455e-05	-0.451974	-0.315447
11966304	chr3:11966304:T:G	2.39002e-16	0.805792	-3.92172e-10	1.84104e-05	-1.2025	-3.92172e-10
11966436	chr3:11966436:T:C	1.99697e-16	1.96534	-1.33922	2.10893e-06	-1.99563	-1.37361
11966505	chr3:11966505:A:G	2.74913e-17	-4.33535e-10	-1.35681	1.56258e-05	-4.33535e-10	-1.36649
11966561	chr3:11966561:C:T	3.76484e-17	-4.33535e-10	-1.04239	2.1965e-05	-4.33535e-10	-1.02596
11966585	chr3:11966585:A:G	3.55754e-15	2.23235	1.27379	1.16927e-05	-1.73816	0.0817134
11966668	chr3:11966668:A:G	3.88525e-15	2.40603	1.18823	1.16491e-05	-1.67843	0.0182508
11966906	chr3:11966906:G:T	3.8663e-17	-4.33535e-10	-1.0158	2.26437e-05	-4.33535e-10	-0.995529
11967330	chr3:11967330:T:G	3.56596e-17	-4.33535e-10	-1.09666	1.81318e-05	-4.33535e-10	-1.21775
11967340	chr3:11967340:G:A	2.20405e-15	2.20632	0.821052	8.33577e-06	-1.74572	-0.249136
11967524	chr3:11967524:TG:T	3.20573e-17	-4.33535e-10	-1.20316	2.34652e-05	-4.33535e-10	-0.959893
11967602	chr3:11967602:A:T	6.93195e-18	-1.61208	-1.12246	8.44953e-06	-0.799048	-1.18225
11967963	chr3:11967963:C:A	5.46829e-17	-0.669128	-3.92172e-10	9.09599e-06	-1.90758	-3.92172e-10
11968096	chr3:11968096:A:G	3.27728e-17	-4.33535e-10	-1.18108	1.9144e-05	-4.33535e-10	-1.16342
11968190	chr3:11968190:A:C	2.03971e-15	1.87672	1.07317	6.11128e-06	-1.87773	-0.427549
11968207	chr3:11968207:C:T	1.39045e-15	2.06939	0.497315	4.85023e-06	-1.81332	-0.723064
11968208	chr3:11968208:A:G	2.44714e-15	2.0053	1.12669	6.57235e-06	-1.83904	-0.393504
11968241	chr3:11968241:C:T	3.40318e-17	-4.33535e-10	-1.14339	1.75331e-05	-4.33535e-10	-1.25132
11968288	chr3:11968288:A:G	1.53572e-15	3.70985	-1.04378	6.8435e-06	-1.02922	-1.16289
11968297	chr3:11968297:C:T	4.28032e-17	-0.914067	-3.92172e-10	1.30193e-05	-1.54898	-3.92172e-10
11968351	chr3:11968351:T:C	1.00847e-17	-1.33474	-1.02492	2.77027e-06	-2.0097	-1.08677
11968355	chr3:11968355:G:A	4.4452e-17	-2.15051	1.27424	4.83512e-05	-0.472574	0.235654
11968553	chr3:11968553:A:G	4.68794e-18	-1.89196	-1.23373	5.20224e-06	-1.20333	-1.263
11968707	chr3:11968707:G:A	1.25762e-17	-2.13888	-3.92172e-10	6.78503e-06	-2.20069	-3.92172e-10
11968811	chr3:11968811:G:A	1.30693e-17	-2.10041	-3.92172e-10	1.01816e-05	-1.79483	-3.92172e-10
11968858	chr3:11968858:A:G	3.04395e-18	-2.15552	-1.402	6.2619e-06	-0.966617	-1.31431
11968986	chr3:11968986:A:G	4.63496e-14	7.40088	-1.32759	0.01079	6.54886	-1.37789
11968988	chr3:11968988:GT:G	5.09353e-18	-1.9468	-1.09591	2.7708e-06	-1.95891	-1.13736
11969204	chr3:11969204:A:AT	3.03849e-17	-4.33535e-10	-1.25673	1.61036e-05	-4.33535e-10	-1.33637
11969294	chr3:11969294:T:A	1.89853e-16	-4.33535e-10	0.57557	3.82044e-05	-4.33535e-10	-0.47246
11969337	chr3:11969337:C:A	4.79272e-16	2.24213	-0.740537	5.72173e-06	-1.62758	-0.743563
11969560	chr3:11969560:A:C	1.74547e-16	-4.33535e-10	0.491512	3.52703e-05	-4.33535e-10	-0.552371
11969689	chr3:11969689:A:G	1.95244e-17	-2.1833	0.484282	2.84755e-05	-0.364764	-0.401605
11969805	chr3:11969805:C:T	2.62328e-17	-4.33535e-10	-1.40367	1.52071e-05	-4.33535e-10	-1.39365
11969810	chr3:11969810:G:T	5.84991e-17	-1.48673	0.885058	8.73209e-06	-1.85548	-0.0929303
11970056	chr3:11970056:C:G	7.62182e-17	-4.33535e-10	-0.337079	5.8734e-05	-4.33535e-10	-0.0423924
11970176	chr3:11970176:A:G	3.24595e-18	-2.16581	-1.32747	5.65576e-06	-1.08706	-1.29568
11970250	chr3:11970250:C:T	1.98882e-17	-1.68056	-3.92172e-10	6.5844e-06	-2.23071	-3.92172e-10
11971471	chr3:11971471:C:G	3.38056e-17	-4.33535e-10	-1.15005	1.74019e-05	-4.33535e-10	-1.25883
11972259	chr3:11972259:A:G	2.63698e-17	-4.33535e-10	-1.39846	1.52488e-05	-4.33535e-10	-1.39091
11972510	chr3:11972510:T:C	1.3753e-17	-2.04942	-3.92172e-10	6.62502e-06	-2.22456	-3.92172e-10
11972918	chr3:11972918:T:C	2.66535e-17	-4.33535e-10	-1.38776	1.62191e-05	-4.33535e-10	-1.32922
11973980	chr3:11973980:G:A	1.65931e-17	-2.13625	0.274554	9.91235e-06	-0.986913	-0.834717
11974607	chr3:11974607:C:G	3.34952e-17	-4.33535e-10	-1.15928	1.89507e-05	-4.33535e-10	-1.17357
11974671	chr3:11974671:A:G	3.42853e-17	-4.33535e-10	-1.13596	1.93603e-05	-4.33535e-10	-1.15219
11974731	chr3:11974731:C:T	4.32238e-17	-4.33535e-10	-0.904288	2.86421e-05	-4.33535e-10	-0.760533
11974909	chr3:11974909:G:C	4.24377e-16	2.00147	-0.621527	5.47306e-06	-1.76748	-0.648097
11975083	chr3:11975083:G:A	1.14928e-17	-2.22896	-3.92172e-10	8.58877e-06	-1.96496	-3.92172e-10
11975394	chr3:11975394:T:A	2.21648e-16	-2.03	2.76042	2.75253e-05	-1.29109	0.490788
11975424	chr3:11975424:A:T	4.39295e-18	-1.83846	-1.35222	8.68992e-06	-0.556628	-1.39662
11975500	chr3:11975500:G:A	5.63549e-17	-0.639011	-3.92172e-10	1.33295e-05	-1.52543	-3.92172e-10
11975676	chr3:11975676:A:G	1.14751e-17	-2.2305	-3.92172e-10	9.28787e-06	-1.8867	-3.92172e-10
11975677	chr3:11975677:G:A	1.14748e-17	-2.23053	-3.92172e-10	9.27797e-06	-1.88777	-3.92172e-10
11976694	chr3:11976694:A:T	2.12579e-16	2.07212	-1.38349	2.63637e-06	-1.74047	-1.40553
11977201	chr3:11977201:C:T	2.40364e-16	-2.18569	2.99717	1.32408e-05	-2.11115	0.579042
11977439	chr3:11977439:C:T	2.46426e-16	-2.15929	2.99567	1.27651e-05	-2.1456	0.576904
11977476	chr3:11977476:AC:A	1.36668e-16	-2.21936	2.46623	9.94953e-06	-2.0213	0.203416
11977558	chr3:11977558:C:T	3.99296e-16	-2.04571	3.36474	4.5227e-05	-1.30136	0.99764
11978229	chr3:11978229:T:A	1.46292e-16	-2.21542	2.53034	1.02459e-05	-2.03497	0.246437
11978322	chr3:11978322:G:A	4.0319e-17	-4.33535e-10	-0.973858	1.73179e-05	-4.33535e-10	-1.26367
11978585	chr3:11978585:A:G	1.15101e-16	-2.21596	2.2911	8.77025e-06	-2.03305	0.0889997
11978641	chr3:11978641:C:A	4.13401e-16	-2.05945	3.41319	5.01146e-05	-1.25378	1.05268
11978863	chr3:11978863:C:A	3.93787e-17	-0.997454	-3.92172e-10	1.04759e-05	-1.76633	-3.92172e-10
11979038	chr3:11979038:C:T	4.81749e-18	-1.90689	-1.19154	9.11162e-06	-0.696771	-1.20909
11979139	chr3:11979139:A:G	4.12602e-18	-2.08655	-1.16682	4.72341e-06	-1.41562	-1.14726
11979217	chr3:11979217:A:G	4.01073e-18	-2.09606	-1.18564	4.73496e-06	-1.39228	-1.16816
11979477	chr3:11979477:C:A	4.51549e-18	-2.13208	-1.03109	6.1791e-06	-1.29398	-1.00026
11979929	chr3:11979929:T:C	3.63252e-18	-2.19322	-1.18754	6.49866e-06	-1.07786	-1.16596
11979984	chr3:11979984:G:A	4.17165e-18	-2.18849	-1.05388	7.28819e-06	-1.10606	-1.02309
11980428	chr3:11980428:C:T	4.43651e-16	-2.14011	3.56447	5.99651e-05	-1.02302	1.00138
11980595	chr3:11980595:T:G	5.26646e-17	-4.33535e-10	-0.706735	4.29998e-05	-4.33535e-10	-0.354217
11980968	chr3:11980968:G:A	4.2541e-17	-4.33535e-10	-0.920211	3.0844e-05	-4.33535e-10	-0.686471
11981101	chr3:11981101:A:G	1.46008e-17	-1.9896	-3.92172e-10	6.99145e-06	-2.17072	-3.92172e-10
11981340	chr3:11981340:G:A	2.80175e-17	-4.33535e-10	-1.33785	1.70163e-05	-4.33535e-10	-1.28124
11982433	chr3:11982433:G:A	1.34722e-17	-1.63222	-0.437828	2.52428e-05	0.0321635	-0.919032
11982693	chr3:11982693:T:C	8.57206e-15	1.51163	2.87395	1.04681e-05	-2.05045	0.283371
11983069	chr3:11983069:A:G	3.87507e-16	-2.03011	3.31916	3.08013e-05	-1.29432	0.606468
11983401	chr3:11983401:A:C	8.93712e-17	-4.33535e-10	-0.177881	3.50643e-05	-4.33535e-10	-0.558228
11983676	chr3:11983676:G:A	3.20903e-17	-4.33535e-10	-1.20213	1.59238e-05	-4.33535e-10	-1.3476
11983749	chr3:11983749:T:C	2.61675e-17	-4.33535e-10	-1.40616	1.56121e-05	-4.33535e-10	-1.36736
11983856	chr3:11983856:A:C	5.16971e-18	-2.20785	-0.820012	5.89163e-06	-1.0706	-1.27128
11984159	chr3:11984159:G:A	2.50896e-17	-0.519854	-0.928371	2.21098e-06	-2.18054	-1.14144
11984305	chr3:11984305:G:A	1.0955e-17	-2.19517	-0.0817129	4.21325e-06	-1.34471	-1.33247
11984898	chr3:11984898:G:A	8.51256e-18	-2.23058	-0.298557	4.55795e-06	-1.50249	-1.09605
11985005	chr3:11985005:A:T	7.25995e-16	2.38706	-0.470195	0.000931924	4.12565	-1.40381
11985198	chr3:11985198:T:C	1.02603e-16	-4.33535e-10	-0.0398155	8.80325e-05	-4.33535e-10	0.362295
11985235	chr3:11985235:G:T	4.53163e-17	0.329402	-1.18642	1.62792e-06	-2.22943	-1.39868
11985576	chr3:11985576:C:T	2.62774e-17	-4.33535e-10	-1.40197	1.54509e-05	-4.33535e-10	-1.37774
11985706	chr3:11985706:T:C	9.68425e-17	-4.33535e-10	-0.0975937	3.79573e-05	-4.33535e-10	-0.478949
11985766	chr3:11985766:T:C	5.57e-17	-0.6507	-3.92172e-10	1.38022e-05	-1.49059	-3.92172e-10
11985791	chr3:11985791:C:T	3.17283e-17	-4.33535e-10	-1.21347	2.41029e-05	-4.33535e-10	-0.933078
11986332	chr3:11986332:C:T	3.03455e-17	-4.33535e-10	-1.25803	1.62926e-05	-4.33535e-10	-1.3247
11986761	chr3:11986761:C:T	9.382e-18	-2.2306	-0.201284	4.82342e-06	-1.50101	-1.04091
11986793	chr3:11986793:GCTGGGACCA:G	3.33052e-17	-4.33535e-10	-1.16497	2.6019e-05	-4.33535e-10	-0.856586
11986987	chr3:11986987:T:C	2.11254e-16	-4.33535e-10	0.682383	4.39866e-05	-4.33535e-10	-0.331526
11987565	chr3:11987565:T:C	3.07051e-18	-2.15832	-1.39051	0.000129982	2.0418	-1.28981
11987705	chr3:11987705:C:T	1.12175e-15	3.73526	-1.3833	0.000386445	2.86216	-1.02058
11988517	chr3:11988517:G:A	1.56921e-17	-1.91752	-3.92172e-10	6.58423e-06	-2.23073	-3.92172e-10
11988560	chr3:11988560:C:T	9.26034e-16	2.93142	-0.771187	0.000123634	1.55924	-0.857328
11989371	chr3:11989371:C:A	1.78142e-16	-4.33535e-10	0.511901	4.97418e-05	-4.33535e-10	-0.208565
11989795	chr3:11989795:G:A	1.05897e-15	3.63248	-1.33811	4.1073e-06	-1.29714	-1.4055
11990245	chr3:11990245:C:T	1.86979e-15	3.76481	-0.901904	0.000364637	2.4711	-0.687613
11991251	chr3:11991251:C:A	2.66363e-17	-4.33535e-10	-1.38841	1.69583e-05	-4.33535e-10	-1.28465
11991338	chr3:11991338:G:A	1.12669e-15	3.74825	-1.3919	4.45092e-06	-1.24484	-1.37746
11991850	chr3:11991850:AGT:A	2.03311e-16	-4.33535e-10	0.644057	5.99582e-05	-4.33535e-10	-0.0217642
11991941	chr3:11991941:T:C	3.09467e-18	-2.15837	-1.38263	0.000137453	2.07741	-1.26954
11992486	chr3:11992486:C:T	8.37453e-16	3.40654	-1.34686	3.71897e-06	-1.39585	-1.40612
11992858	chr3:11992858:A:G	1.50542e-15	4.0527	-1.40655	0.000408246	3.0823	-1.18585
11993071	chr3:11993071:C:T	3.22199e-17	-4.33535e-10	-1.1981	2.47375e-05	-4.33535e-10	-0.907092
11993171	chr3:11993171:A:G	2.64818e-17	-4.33535e-10	-1.39422	1.53106e-05	-4.33535e-10	-1.38687
11993365	chr3:11993365:T:G	3.81707e-17	-4.33535e-10	-1.02861	2.07031e-05	-4.33535e-10	-1.08513
11993397	chr3:11993397:A:G	4.88143e-17	-4.33535e-10	-0.782656	2.13263e-05	-4.33535e-10	-1.05547
11993521	chr3:11993521:A:G	2.79119e-17	-4.33535e-10	-1.34163	1.87451e-05	-4.33535e-10	-1.18448
11994084	chr3:11994084:GC:G	2.61924e-17	-4.33535e-10	-1.40521	1.70251e-05	-4.33535e-10	-1.28072
11994702	chr3:11994702:T:C	1.3345e-15	3.36464	-0.839003	4.11355e-06	-1.63414	-1.06699
11994774	chr3:11994774:C:A	2.72496e-17	-4.33535e-10	-1.36564	1.7932e-05	-4.33535e-10	-1.22883
11995021	chr3:11995021:A:C	7.56979e-18	-2.23069	-0.415829	4.22296e-06	-1.52301	-1.15186
11995141	chr3:11995141:C:T	7.12491e-16	2.64436	-0.746275	0.000955679	4.14613	-1.39912
11995298	chr3:11995298:CA:C	7.51306e-16	3.27755	-1.32641	3.54504e-06	-1.44332	-1.40654
11995505	chr3:11995505:T:C	3.47219e-17	-4.33535e-10	-1.12331	1.52858e-05	-4.33535e-10	-1.38848
11995906	chr3:11995906:C:T	3.27207e-17	-4.33535e-10	-1.18267	2.51958e-05	-4.33535e-10	-0.888736
11996410	chr3:11996410:T:C	2.68215e-17	-4.33535e-10	-1.38148	1.72276e-05	-4.33535e-10	-1.2689
11996435	chr3:11996435:T:C	1.51017e-17	-1.9384	-0.0174663	0.000929158	4.0778	-1.35894
11996709	chr3:11996709:A:G	2.62255e-17	-4.33535e-10	-1.40395	1.71151e-05	-4.33535e-10	-1.27545
11996979	chr3:11996979:A:T	6.6965e-16	3.18147	-1.3454	3.41708e-06	-1.48162	-1.40501
11997989	chr3:11997989:C:T	2.18349e-15	4.41102	-1.39302	7.04387e-06	-0.84417	-1.31908
11998500	chr3:11998500:T:C	3.11607e-17	-4.33535e-10	-1.23152	2.34408e-05	-4.33535e-10	-0.960932
11998629	chr3:11998629:C:T	4.06235e-18	-2.11598	-1.15294	0.000256158	2.33217	-0.901786
11998642	chr3:11998642:G:A	4.28143e-18	-2.08965	-1.12674	0.000311504	2.49082	-0.864823
11998941	chr3:11998941:T:A	7.24372e-17	0.849149	-1.23711	1.61652e-06	-2.22864	-1.40649
11999066	chr3:11999066:C:T	1.90817e-17	-1.72195	-3.92172e-10	7.16557e-06	-2.14612	-3.92172e-10
11999273	chr3:11999273:C:G	5.91325e-18	-1.50436	-1.38912	0.0042184	5.27661	-1.04481
11999982	chr3:11999982:T:A	1.16914e-17	-2.21183	-3.92172e-10	6.62117e-06	-2.22514	-3.92172e-10
12000127	chr3:12000127:G:C	4.11976e-18	-2.10467	-1.15022	0.000275187	2.40098	-0.898939
12000441	chr3:12000441:A:C	3.4339e-17	-4.33535e-10	-1.1344	1.53354e-05	-4.33535e-10	-1.38525
12000527	chr3:12000527:C:T	9.0291e-17	-2.13855	1.97091	0.000147409	-1.10744	1.98524
12000583	chr3:12000583:G:A	3.23183e-18	-2.114	-1.38363	0.000180031	2.34945	-1.27173
12000893	chr3:12000893:G:A	9.19293e-16	2.85477	-0.701845	0.00111442	4.30383	-1.40315
12001361	chr3:12001361:A:G	3.28699e-13	9.2315	-1.19928	6.83293e-05	1.437	-1.32807
12001521	chr3:12001521:T:A	2.69479e-16	-4.33535e-10	0.925811	4.51558e-05	-4.33535e-10	-0.305292
12001665	chr3:12001665:T:C	1.30355e-16	-4.33535e-10	0.199586	3.74713e-05	-4.33535e-10	-0.491837
12001769	chr3:12001769:G:A	3.9901e-18	-2.11866	-1.16821	0.000243033	2.30107	-0.923283
12001802	chr3:12001802:A:G	2.85581e-17	-4.33535e-10	-1.31874	1.94649e-05	-4.33535e-10	-1.1468
12001848	chr3:12001848:A:G	2.90779e-17	-4.33535e-10	-1.3007	1.70464e-05	-4.33535e-10	-1.27947
12001887	chr3:12001887:A:G	3.22362e-17	-4.33535e-10	-1.19759	2.44859e-05	-4.33535e-10	-0.917316
12002150	chr3:12002150:G:A	2.82497e-17	-4.33535e-10	-1.3296	1.50244e-05	-4.33535e-10	-1.40574
12002162	chr3:12002162:C:T	3.04328e-17	-4.33535e-10	-1.25516	2.24728e-05	-4.33535e-10	-1.0031
12002424	chr3:12002424:AC:A	1.17792e-17	-2.20435	-3.92172e-10	1.36904e-05	-1.49872	-3.92172e-10
12002492	chr3:12002492:T:C	1.60872e-15	3.86303	-1.15051	4.89832e-06	-1.27537	-1.25115
12002768	chr3:12002768:T:C	1.14003e-17	-1.14324	-1.09381	1.68161e-05	0.111877	-1.40495
12002938	chr3:12002938:G:A	4.07902e-18	-2.10877	-1.15606	0.000266727	2.37749	-0.906675
12003230	chr3:12003230:A:T	2.7708e-17	-4.33535e-10	-1.34896	1.66462e-05	-4.33535e-10	-1.30323
12004218	chr3:12004218:T:A	4.01363e-16	-4.33535e-10	1.32419	0.000108313	-4.33535e-10	0.569612
12004945	chr3:12004945:G:T	1.46352e-15	3.08109	-0.463175	3.58741e-06	-1.76687	-1.07112
12004946	chr3:12004946:C:T	1.56613e-15	3.15074	-0.465052	3.6581e-06	-1.74618	-1.07229
12005030	chr3:12005030:A:G	3.50467e-17	-2.11677	1.00277	7.63145e-05	-1.01963	1.23909
12005038	chr3:12005038:G:A	3.74685e-17	-4.33535e-10	-1.04718	2.57768e-05	-4.33535e-10	-0.865937
12005412	chr3:12005412:A:G	4.31674e-18	-2.11014	-1.09804	0.000289634	2.37707	-0.82386
12005496	chr3:12005496:G:A	2.56866e-16	-4.33535e-10	0.877875	4.3735e-05	-4.33535e-10	-0.337264
12005775	chr3:12005775:A:G	5.32245e-16	2.53649	-0.930065	0.00086459	3.97687	-1.33003
12006223	chr3:12006223:G:C	9.06067e-18	-2.01462	-0.452113	1.38287e-05	-0.091207	-1.39746
12006354	chr3:12006354:G:A	8.62306e-18	-2.2304	-0.285836	4.67146e-06	-1.48886	-1.08508
12006377	chr3:12006377:G:A	2.6262e-17	-4.33535e-10	-1.40256	1.7206e-05	-4.33535e-10	-1.27015
12006634	chr3:12006634:C:T	2.63203e-16	-4.33535e-10	0.902244	4.49146e-05	-4.33535e-10	-0.310648
12006669	chr3:12006669:CTAT:C	2.73136e-17	-4.33535e-10	-1.36329	1.96223e-05	-4.33535e-10	-1.13874
12006705	chr3:12006705:T:G	2.69704e-16	-4.33535e-10	0.926644	4.57017e-05	-4.33535e-10	-0.293277
12007104	chr3:12007104:C:T	1.74159e-16	-4.33535e-10	0.48929	0.000225875	-4.33535e-10	1.30457
12007718	chr3:12007718:G:A	9.05895e-18	-1.83671	-0.630221	0.00166435	4.64686	-1.34508
12007963	chr3:12007963:T:A	6.7664e-16	3.1579	-1.31144	2.72711e-06	-1.70578	-1.40639
12008061	chr3:12008061:A:G	3.52275e-17	-4.33535e-10	-1.10885	2.3895e-05	-4.33535e-10	-0.941744
12008121	chr3:12008121:T:G	4.92274e-17	-0.77423	-3.92172e-10	9.20305e-06	-1.89588	-3.92172e-10
12008127	chr3:12008127:T:G	1.11954e-17	-1.95227	-0.30291	1.65257e-05	0.0955886	-1.40609
12008897	chr3:12008897:A:G	1.10776e-17	-1.96211	-0.303642	1.62474e-05	0.078595	-1.40608
12008908	chr3:12008908:A:G	1.10189e-17	-1.9775	-0.293565	1.55216e-05	0.0330841	-1.40627
12009320	chr3:12009320:ATC:A	8.7541e-18	-2.2288	-0.272353	5.04662e-06	-1.41846	-1.07823
12009831	chr3:12009831:T:C	8.68854e-17	-4.33535e-10	-0.206089	3.43471e-05	-4.33535e-10	-0.578894
12010147	chr3:12010147:G:A	1.09975e-17	-1.96645	-0.30657	1.60994e-05	0.0693677	-1.406
12010365	chr3:12010365:T:TTTC	1.10937e-17	-1.9765	-0.287808	1.56388e-05	0.0406932	-1.40635
12010417	chr3:12010417:A:G	3.24819e-18	-2.14761	-1.34497	0.000158262	2.14094	-1.1921
12010869	chr3:12010869:A:G	3.24461e-18	-2.14591	-1.34778	0.000159514	2.15402	-1.1973
12011139	chr3:12011139:C:G	3.36233e-18	-2.13977	-1.31828	0.000172552	2.19063	-1.15534
12011159	chr3:12011159:G:A	6.07113e-17	-4.33535e-10	-0.56455	2.63951e-05	-4.33535e-10	-0.842232
12011223	chr3:12011223:A:C	9.69486e-18	-2.03161	-0.367478	1.32985e-05	-0.123615	-1.40415
12011292	chr3:12011292:A:T	3.72961e-18	-2.15155	-1.20283	0.00012473	2.03447	-1.32373
12011422	chr3:12011422:T:G	1.33101e-17	-1.88861	-0.193549	2.12328e-05	0.344099	-1.40396
12012432	chr3:12012432:A:G	3.40726e-18	-2.12002	-1.32475	0.000201773	2.3475	-1.15577
12012965	chr3:12012965:G:A	9.95949e-17	-4.33535e-10	-0.0695688	3.73116e-05	-4.33535e-10	-0.496108
12012970	chr3:12012970:T:C	2.68822e-17	-4.33535e-10	-1.37921	1.50293e-05	-4.33535e-10	-1.40541
12013207	chr3:12013207:G:T	5.40444e-17	-0.0936213	-0.587252	9.38352e-05	1.82567	-1.39954
12013511	chr3:12013511:G:T	1.97076e-17	-1.0335	-0.656173	2.83923e-06	-2.00872	-1.06315
12013632	chr3:12013632:G:A	3.55511e-17	-4.33535e-10	-1.09971	1.50167e-05	-4.33535e-10	-1.40625
12013944	chr3:12013944:T:G	1.07865e-16	-4.33535e-10	0.0101999	4.15012e-05	-4.33535e-10	-0.38969
12014056	chr3:12014056:C:T	4.71724e-17	-0.203533	-0.613337	8.10574e-05	1.67738	-1.39764
12014747	chr3:12014747:A:G	4.45488e-17	-0.217995	-0.6561	7.97885e-05	1.65542	-1.39145
12015255	chr3:12015255:A:G	2.94205e-16	1.08669	-0.0730943	2.47547e-06	-2.20376	-1.00522
12015369	chr3:12015369:A:T	4.77944e-17	-0.188609	-0.615161	8.27565e-05	1.69704	-1.39655
12015561	chr3:12015561:A:G	2.74036e-17	-4.33535e-10	-1.36001	1.50371e-05	-4.33535e-10	-1.40489
12016009	chr3:12016009:A:C	9.63006e-17	-4.33535e-10	-0.103205	3.58798e-05	-4.33535e-10	-0.535237
12016175	chr3:12016175:C:T	4.98424e-17	-4.33535e-10	-0.761814	2.16971e-05	-4.33535e-10	-1.03823
12016234	chr3:12016234:CT:C	1.18199e-17	-2.2009	-3.92172e-10	1.48438e-05	-1.41783	-3.92172e-10
12016595	chr3:12016595:G:A	4.84367e-17	-4.33535e-10	-0.790422	3.4243e-05	-4.33535e-10	-0.581929
12016746	chr3:12016746:C:T	1.11713e-16	0.045253	-3.92172e-10	6.65805e-06	-2.21959	-3.92172e-10
12016812	chr3:12016812:C:T	1.12139e-16	-4.33535e-10	0.049063	4.13231e-05	-4.33535e-10	-0.393989
12017258	chr3:12017258:T:G	3.50777e-17	-4.33535e-10	-1.11311	1.75719e-05	-4.33535e-10	-1.24911
12017838	chr3:12017838:T:C	3.47598e-17	-4.33535e-10	-1.12222	2.3767e-05	-4.33535e-10	-0.947114
12018125	chr3:12018125:G:A	3.22581e-17	-1.19691	-3.92172e-10	6.74738e-06	-2.20626	-3.92172e-10
12018153	chr3:12018153:A:G	1.41146e-17	-0.649884	-1.37358	5.34895e-05	1.03288	-1.16881
12018425	chr3:12018425:A:G	1.20293e-15	2.42184	-3.92172e-10	5.09624e-05	-0.184323	-3.92172e-10
12018493	chr3:12018493:T:A	3.28752e-18	-2.12536	-1.35519	0.000189765	2.34113	-1.21075
12018894	chr3:12018894:G:T	3.18815e-17	-1.20865	-3.92172e-10	6.73664e-06	-2.20785	-3.92172e-10
12018984	chr3:12018984:A:G	3.86617e-18	-2.1522	-1.16621	0.000156843	1.8782	-0.938362
12019316	chr3:12019316:G:C	1.97041e-17	-0.852745	-0.837107	2.48104e-05	0.323153	-1.2273
12019417	chr3:12019417:C:T	1.52178e-15	3.46706	-0.8101	4.25911e-06	-1.63214	-1.03421
12019536	chr3:12019536:A:G	3.30266e-18	-2.1304	-1.34555	0.000186667	2.30605	-1.19214
12020078	chr3:12020078:G:A	3.30224e-18	-2.13133	-1.34475	0.000185817	2.29998	-1.19063
12020314	chr3:12020314:C:G	3.459e-17	-4.33535e-10	-1.12711	1.62202e-05	-4.33535e-10	-1.32915
12020503	chr3:12020503:T:C	6.42299e-17	0.83869	-1.3469	4.7721e-05	0.377592	-0.627632
12020577	chr3:12020577:A:G	2.79561e-17	-4.33535e-10	-1.34004	1.50121e-05	-4.33535e-10	-1.40655
12020717	chr3:12020717:T:C	4.18438e-17	-4.33535e-10	-0.936737	2.03591e-05	-4.33535e-10	-1.10189
12020900	chr3:12020900:T:C	1.94373e-17	-0.857652	-0.845831	2.49008e-05	0.332073	-1.23259
12021399	chr3:12021399:A:G	1.44303e-17	-1.05991	-0.941436	1.81396e-05	0.000208742	-1.21753
12021503	chr3:12021503:A:G	1.05889e-15	-4.33535e-10	2.2943	0.000225011	-4.33535e-10	1.30074
12021599	chr3:12021599:A:T	4.36016e-18	-2.09325	-1.10492	0.000335354	2.53544	-0.835663
12021844	chr3:12021844:G:C	1.8335e-15	2.81871	0.0245956	4.26421e-06	-1.85743	-0.807723
12022000	chr3:12022000:T:G	1.89627e-17	-0.894453	-0.833755	2.38414e-05	0.282228	-1.22622
12022183	chr3:12022183:A:G	5.59165e-17	-4.33535e-10	-0.646821	2.73284e-05	-4.33535e-10	-0.807485
12022431	chr3:12022431:C:T	3.40785e-17	-4.33535e-10	-1.14201	1.50677e-05	-4.33535e-10	-1.40286
12022479	chr3:12022479:C:A	4.17596e-17	-4.33535e-10	-0.93875	2.03264e-05	-4.33535e-10	-1.10349
12022785	chr3:12022785:C:T	2.95593e-17	-1.28428	-3.92172e-10	8.16899e-05	0.287519	-3.92172e-10
12023100	chr3:12023100:C:T	4.73814e-17	-0.17014	-0.64231	8.49533e-05	1.72004	-1.39335
12023291	chr3:12023291:G:A	1.03025e-15	3.07378	-0.806902	3.80016e-06	-1.74924	-1.03113
12024352	chr3:12024352:G:A	5.07393e-16	1.07402	0.484585	4.54737e-06	-2.19521	-0.405649
12024663	chr3:12024663:T:C	1.99472e-17	-0.817925	-0.859665	2.6238e-05	0.391963	-1.24017
12025626	chr3:12025626:A:T	2.5527e-17	-0.899397	-0.531546	3.2965e-06	-1.94859	-0.973961
12025799	chr3:12025799:T:A	9.07174e-17	-4.33535e-10	-0.162931	3.41931e-05	-4.33535e-10	-0.583389
12025803	chr3:12025803:G:T	1.21865e-17	-2.17035	-3.92172e-10	1.54467e-05	-1.37801	-3.92172e-10
12026564	chr3:12026564:A:G	1.62095e-17	-0.487795	-1.39729	7.38539e-05	1.26169	-1.07501
12026664	chr3:12026664:G:A	3.76172e-16	1.2604	-0.0010388	2.78516e-06	-2.18516	-0.905946
12026956	chr3:12026956:T:C	5.16472e-17	-0.0720163	-0.654227	0.000100052	1.88233	-1.39206
12026985	chr3:12026985:A:G	2.70378e-17	-4.33535e-10	-1.37344	3.09675e-05	-4.33535e-10	-0.682474
12027332	chr3:12027332:C:T	5.03142e-17	-0.752393	-3.92172e-10	6.68639e-06	-2.21534	-3.92172e-10
12027380	chr3:12027380:G:C	3.94507e-17	-4.33535e-10	-0.995628	3.69304e-05	-4.33535e-10	-0.506377
12027661	chr3:12027661:C:A	4.17963e-17	-4.33535e-10	-0.937871	2.03401e-05	-4.33535e-10	-1.10282
12028544	chr3:12028544:C:T	7.05557e-17	0.0946678	-0.508946	0.000123214	2.1035	-1.40499
12030621	chr3:12030621:C:T	2.6417e-17	-4.33535e-10	-1.39667	1.52262e-05	-4.33535e-10	-1.3924
12032932	chr3:12032932:G:A	3.25148e-18	-2.09983	-1.39174	0.000197109	2.4593	-1.29096
12032972	chr3:12032972:T:C	3.05518e-17	-4.33535e-10	-1.25125	1.54634e-05	-4.33535e-10	-1.37694
12033505	chr3:12033505:CT:C	1.95764e-17	-1.13367	-0.56268	3.24415e-06	-2.06615	-0.872412
12033598	chr3:12033598:A:G	1.16091e-17	-2.21889	-3.92172e-10	8.67344e-06	-1.95515	-3.92172e-10
12033718	chr3:12033718:C:T	3.88737e-17	-2.02991	1.01955	6.74065e-06	-2.08339	-0.123867
12033802	chr3:12033802:A:G	2.82673e-17	-4.33535e-10	-1.32897	1.6892e-05	-4.33535e-10	-1.28857
12033836	chr3:12033836:G:T	6.10858e-17	0.0678892	-0.62629	0.000120291	2.07017	-1.39566
12033844	chr3:12033844:G:A	2.12908e-15	2.96085	0.0319143	4.47445e-06	-1.81529	-0.801738
12034346	chr3:12034346:A:G	2.69948e-17	-4.33535e-10	-1.37503	1.5106e-05	-4.33535e-10	-1.40032
12034532	chr3:12034532:G:C	1.89234e-17	-1.17498	-0.555302	3.2074e-06	-2.08175	-0.868197
12034708	chr3:12034708:A:G	6.04428e-17	0.0385702	-0.607553	0.000115054	2.02768	-1.3977
12034879	chr3:12034879:C:T	2.0056e-16	-4.33535e-10	0.630435	3.76467e-05	-4.33535e-10	-0.487167
12035062	chr3:12035062:A:G	6.35837e-17	-0.518323	-3.92172e-10	1.5006e-05	-1.40696	-3.92172e-10
12035212	chr3:12035212:T:G	1.7221e-17	-0.979505	-0.845047	2.18534e-05	0.122195	-1.15325
12035451	chr3:12035451:G:A	4.64023e-17	-4.33535e-10	-0.83333	2.13571e-05	-4.33535e-10	-1.05403
12035587	chr3:12035587:A:G	1.16767e-17	-2.21309	-3.92172e-10	1.34844e-05	-1.51388	-3.92172e-10
12035747	chr3:12035747:A:C	3.87087e-16	1.28797	-3.92172e-10	2.57223e-05	-0.868053	-3.92172e-10
12036743	chr3:12036743:C:T	2.69333e-17	-4.33535e-10	-1.37732	1.50894e-05	-4.33535e-10	-1.40142
12037787	chr3:12037787:G:T	5.10078e-17	-0.113959	-0.624742	9.20946e-05	1.80327	-1.39587
12038111	chr3:12038111:C:T	2.02802e-17	-0.801726	-0.859307	2.67254e-05	0.409961	-1.23976
12038372	chr3:12038372:T:G	1.67778e-17	-0.452605	-1.39802	7.80873e-05	1.31111	-1.06869
12038378	chr3:12038378:A:T	5.52631e-17	0.0570762	-0.715649	0.000109751	1.96838	-1.38557
12038514	chr3:12038514:T:C	9.21414e-17	-4.33535e-10	-0.147355	3.46183e-05	-4.33535e-10	-0.571031
12039278	chr3:12039278:T:A	3.2231e-18	-2.14525	-1.35508	0.000163527	2.19304	-1.21148
12040788	chr3:12040788:A:G	1.23331e-17	-2.15839	-3.92172e-10	6.5841e-06	-2.23075	-3.92172e-10
12041651	chr3:12041651:C:G	1.01204e-15	-4.33535e-10	2.24904	0.000233848	-4.33535e-10	1.33926
12041684	chr3:12041684:G:A	1.25236e-17	-2.14307	-3.92172e-10	1.70572e-05	-1.27884	-3.92172e-10
12042611	chr3:12042611:T:A	4.25102e-17	-4.33535e-10	-0.920936	3.08798e-05	-4.33535e-10	-0.68531
12042858	chr3:12042858:G:A	4.98399e-17	-0.20575	-0.556113	8.05849e-05	1.67615	-1.40225
12043021	chr3:12043021:T:C	2.91019e-17	-4.33535e-10	-1.29988	1.59394e-05	-4.33535e-10	-1.34662
12043026	chr3:12043026:T:C	5.91119e-17	0.080681	-0.671928	0.000121793	2.07602	-1.38911
12043255	chr3:12043255:T:C	4.69187e-17	-0.215277	-0.606986	8.01428e-05	1.66609	-1.39769
12043649	chr3:12043649:T:C	1.57949e-17	-1.24678	-0.664213	2.86191e-06	-2.11077	-0.953149
12043711	chr3:12043711:T:C	2.73461e-17	-4.33535e-10	-1.36211	1.70772e-05	-4.33535e-10	-1.27767
12044757	chr3:12044757:A:G	2.86597e-17	-1.31519	-3.92172e-10	0.000488559	2.07605	-3.92172e-10
12045765	chr3:12045765:T:C	2.92926e-17	-4.33535e-10	-1.29334	1.75585e-05	-4.33535e-10	-1.24987
12045778	chr3:12045778:G:A	4.28161e-17	-4.33535e-10	-0.913766	2.95167e-05	-4.33535e-10	-0.730455
12045962	chr3:12045962:T:G	4.9294e-17	-0.187418	-0.58546	8.28712e-05	1.7018	-1.39992
12046189	chr3:12046189:G:A	1.47853e-17	-0.585885	-1.39116	6.23601e-05	1.12158	-1.10406
12046253	chr3:12046253:G:C	3.17912e-18	-2.13436	-1.37972	0.000166074	2.26136	-1.26434
12046523	chr3:12046523:A:G	4.19879e-16	-4.33535e-10	1.36929	0.000110288	-4.33535e-10	0.587683
12046548	chr3:12046548:A:C	3.76048e-17	0.196022	-1.23957	1.65796e-06	-2.20329	-1.40654
12046879	chr3:12046879:G:A	1.27691e-17	-2.12365	-3.92172e-10	6.60864e-06	-2.22703	-3.92172e-10
12047148	chr3:12047148:GAGA:G	1.0699e-15	1.33037	0.974274	6.49219e-06	-2.16323	-0.0815847
12047412	chr3:12047412:G:A	2.95352e-17	-4.33535e-10	-1.2851	1.52127e-05	-4.33535e-10	-1.39328
12047613	chr3:12047613:A:G	1.44885e-17	-0.600917	-1.39641	6.3203e-05	1.10839	-1.07745
12047819	chr3:12047819:G:A	1.44504e-17	-0.603795	-1.39616	6.28027e-05	1.10437	-1.07978
12048170	chr3:12048170:G:A	1.44673e-17	-0.599184	-1.3996	6.46776e-05	1.11082	-1.05682
12048393	chr3:12048393:C:T	9.179e-17	-4.33535e-10	-0.151176	3.45006e-05	-4.33535e-10	-0.574436
12048963	chr3:12048963:G:A	2.90077e-15	4.68253	-1.38048	8.83098e-06	-0.556115	-1.38103
12049018	chr3:12049018:G:A	3.20045e-17	-4.33535e-10	-1.2048	1.75928e-05	-4.33535e-10	-1.24792
12049181	chr3:12049181:A:G	3.6052e-17	-4.33535e-10	-1.08572	1.6516e-05	-4.33535e-10	-1.31108
12049254	chr3:12049254:C:T	5.17289e-17	-4.33535e-10	-0.724663	2.3086e-05	-4.33535e-10	-0.976185
12050022	chr3:12050022:C:A	2.62463e-17	-4.33535e-10	-1.40315	1.72831e-05	-4.33535e-10	-1.26568
12050061	chr3:12050061:G:A	1.57604e-15	-4.33535e-10	2.69199	0.000312695	-4.33535e-10	1.62982
12050137	chr3:12050137:G:A	1.49161e-17	-0.576622	-1.39162	6.36716e-05	1.13766	-1.09934
12050190	chr3:12050190:C:T	6.17823e-17	-0.547062	-3.92172e-10	1.47123e-05	-1.42673	-3.92172e-10
12050469	chr3:12050469:C:T	3.21297e-17	-4.33535e-10	-1.2009	1.7657e-05	-4.33535e-10	-1.24428
12050880	chr3:12050880:C:T	4.07491e-18	-2.08256	-1.18327	0.00031712	2.59327	-0.949402
12050890	chr3:12050890:C:T	3.2917e-18	-2.07682	-1.40245	0.000201452	2.52116	-1.33102
12051030	chr3:12051030:C:T	8.74929e-16	-4.33535e-10	2.10346	0.000205816	-4.33535e-10	1.21157
12051407	chr3:12051407:A:G	2.67814e-17	-0.749303	-0.633669	3.34228e-05	0.502743	-1.10892
12051411	chr3:12051411:ACTGCTGGTCTTC:A	2.71869e-17	-0.746304	-0.621641	3.37992e-05	0.506642	-1.10162
12051424	chr3:12051424:T:A	2.70617e-17	-0.713592	-0.65897	3.44959e-05	0.549461	-1.12403
12051426	chr3:12051426:G:A	2.85755e-17	-0.748661	-0.56947	3.4797e-05	0.503258	-1.06914
12051487	chr3:12051487:A:G	2.41779e-17	-0.729334	-0.755905	3.18713e-05	0.527318	-1.18102
12051532	chr3:12051532:A:G	3.09768e-17	-4.33535e-10	-1.23744	2.03009e-05	-4.33535e-10	-1.10475
12051682	chr3:12051682:T:G	1.42711e-17	-0.622259	-1.39018	5.94896e-05	1.07875	-1.10836
12051905	chr3:12051905:T:C	1.37443e-15	2.76528	-0.21016	3.58682e-06	-1.87905	-0.959095
12052495	chr3:12052495:G:A	1.10448e-16	0.0338638	-3.92172e-10	6.66958e-06	-2.21786	-3.92172e-10
12052634	chr3:12052634:T:A	4.28287e-17	-4.33535e-10	-0.913472	3.45807e-05	-4.33535e-10	-0.572116
12053215	chr3:12053215:G:T	5.10773e-16	-4.33535e-10	1.56525	0.000130191	-4.33535e-10	0.753593
12053245	chr3:12053245:A:AC	5.93114e-17	0.0243784	-0.612257	5.3175e-06	-2.21674	-0.227664
12053465	chr3:12053465:G:T	2.87421e-17	-0.906537	-0.405781	3.59254e-06	-1.94927	-0.887286
12053629	chr3:12053629:GGCAT:G	3.31817e-18	-2.08575	-1.38552	0.000227034	2.58825	-1.27856
12053630	chr3:12053630:G:A	6.8498e-17	-4.33535e-10	-0.443876	2.3656e-05	-4.33535e-10	-0.951794
12053636	chr3:12053636:T:A	3.33887e-18	-2.08954	-1.37551	0.000227305	2.56615	-1.25527
12053647	chr3:12053647:A:G	2.6159e-17	-4.33535e-10	-1.40649	1.75735e-05	-4.33535e-10	-1.24902
12054971	chr3:12054971:T:G	1.16126e-17	-2.21859	-3.92172e-10	6.65396e-06	-2.2202	-3.92172e-10
12055082	chr3:12055082:A:G	1.73033e-15	-4.33535e-10	2.78539	0.000338795	-4.33535e-10	1.70998
12055115	chr3:12055115:G:C	2.70963e-17	-1.37128	-3.92172e-10	6.9518e-06	-2.17641	-3.92172e-10
12055127	chr3:12055127:AAATT:A	1.66983e-16	-4.33535e-10	0.447215	3.78958e-05	-4.33535e-10	-0.480572
12055458	chr3:12055458:CTT:C	2.71564e-17	-4.33535e-10	-1.36907	1.87132e-05	-4.33535e-10	-1.18618
12055469	chr3:12055469:AAAG:A	2.73066e-16	1.00132	-0.0622814	2.46881e-06	-2.21208	-0.999591
12056503	chr3:12056503:A:C	2.45332e-17	-0.0907722	-1.37988	0.00015067	1.9635	-1.06382
12057255	chr3:12057255:G:A	3.29406e-18	-2.08498	-1.39358	0.000225545	2.60217	-1.29906
12057522	chr3:12057522:A:T	3.3577e-17	-1.15684	-3.92172e-10	1.29518e-05	-1.55418	-3.92172e-10
12058098	chr3:12058098:T:G	2.91887e-17	-4.33535e-10	-1.2969	1.64516e-05	-4.33535e-10	-1.31499
12058224	chr3:12058224:G:A	6.19785e-17	-0.0477806	-0.496112	0.000100504	1.89985	-1.40507
12058244	chr3:12058244:C:A	6.54906e-17	-0.0119155	-0.476858	0.000105632	1.95028	-1.40573
12058276	chr3:12058276:G:A	2.3654e-17	-0.813698	-0.693448	2.91474e-05	0.40132	-1.14437
12058847	chr3:12058847:C:G	2.04738e-17	-1.65153	-3.92172e-10	6.89545e-06	-2.18455	-3.92172e-10
12059002	chr3:12059002:G:C	4.13612e-17	-0.948337	-3.92172e-10	9.2275e-06	-1.89322	-3.92172e-10
12059406	chr3:12059406:A:C	1.25152e-15	-4.33535e-10	2.46143	0.000257128	-4.33535e-10	1.43416
12059893	chr3:12059893:C:T	5.95858e-17	-4.33535e-10	-0.583261	2.63963e-05	-4.33535e-10	-0.842187
12060497	chr3:12060497:G:T	5.63312e-17	-0.639431	-3.92172e-10	6.94789e-06	-2.17697	-3.92172e-10
12061409	chr3:12061409:T:G	5.81307e-17	-4.33535e-10	-0.607985	2.42207e-05	-4.33535e-10	-0.928204
12061676	chr3:12061676:A:C	2.65192e-17	-4.33535e-10	-1.39281	2.06623e-05	-4.33535e-10	-1.0871
12061744	chr3:12061744:A:G	1.24359e-16	-4.33535e-10	0.152496	4.66056e-05	-4.33535e-10	-0.27369
12061921	chr3:12061921:A:G	5.28438e-17	-4.33535e-10	-0.703339	3.95124e-05	-4.33535e-10	-0.438797
12062098	chr3:12062098:A:G	3.29845e-18	-2.09595	-1.38128	0.000216237	2.52821	-1.26725
12062177	chr3:12062177:A:T	6.23764e-17	-0.0681478	-0.469345	9.7874e-05	1.87401	-1.40574
12062400	chr3:12062400:C:G	3.45512e-18	-2.06578	-1.36504	0.000265556	2.69973	-1.23331
12062557	chr3:12062557:A:G	1.00911e-16	-0.0564369	-3.92172e-10	9.59766e-06	-1.85389	-3.92172e-10
12063029	chr3:12063029:G:A	1.19179e-17	-2.19264	-3.92172e-10	1.28729e-05	-1.56029	-3.92172e-10
12063242	chr3:12063242:T:C	8.45843e-17	-0.232931	-3.92172e-10	7.46878e-06	-2.10468	-3.92172e-10
12063798	chr3:12063798:A:G	4.96426e-17	-0.131044	-0.634786	9.03379e-05	1.78247	-1.39432
12064005	chr3:12064005:GA:G	5.384e-17	-0.0585766	-0.626087	9.9702e-05	1.88228	-1.39551
12064364	chr3:12064364:AAAAC:A	5.90638e-17	-4.33535e-10	-0.592061	1.66391e-05	-4.33535e-10	-1.30366
12064562	chr3:12064562:G:A	2.17983e-17	-1.58885	-3.92172e-10	7.28156e-06	-2.13007	-3.92172e-10
12064691	chr3:12064691:T:C	1.2186e-17	-2.15538	-0.0150126	4.19671e-06	-2.19056	-0.490551
12065185	chr3:12065185:A:G	1.26984e-17	-2.12921	-3.92172e-10	7.4079e-06	-2.11286	-3.92172e-10
12065765	chr3:12065765:T:C	2.62435e-17	-4.33535e-10	-1.40326	1.73183e-05	-4.33535e-10	-1.26365
12065812	chr3:12065812:A:G	1.07377e-17	-0.89684	-1.40008	4.45462e-05	0.765743	-1.08463
12066063	chr3:12066063:A:G	2.64806e-17	-4.33535e-10	-1.39427	1.53348e-05	-4.33535e-10	-1.38529
12066066	chr3:12066066:G:A	6.42243e-17	-0.075865	-0.432434	9.62467e-05	1.85802	-1.40652
12066365	chr3:12066365:T:G	2.51001e-17	-0.836462	-0.611346	2.96761e-05	0.368865	-1.09393
12066378	chr3:12066378:T:G	2.66461e-17	-4.33535e-10	-1.38804	1.52301e-05	-4.33535e-10	-1.39214
12066780	chr3:12066780:T:C	5.59378e-17	-0.0686786	-0.57776	9.83569e-05	1.87331	-1.40012
12066933	chr3:12066933:G:A	2.77422e-17	-4.33535e-10	-1.34772	1.50121e-05	-4.33535e-10	-1.40655
12067134	chr3:12067134:A:G	3.92982e-18	-2.14505	-1.15704	0.000134087	2.0754	-1.29232
12067184	chr3:12067184:A:G	3.19787e-17	-1.20561	-3.92172e-10	8.17686e-05	0.288481	-3.92172e-10
12067254	chr3:12067254:T:C	2.30684e-17	-1.14898	-0.383232	0.000383372	2.05032	-0.216729
12067576	chr3:12067576:A:G	2.3755e-17	-0.841007	-0.661881	2.85654e-05	0.362423	-1.12564
12068196	chr3:12068196:C:T	3.19896e-16	1.09732	-3.92172e-10	0.0187291	5.72242	-3.92172e-10
12068230	chr3:12068230:A:AT	3.88805e-17	-1.01019	-3.92172e-10	6.7679e-06	-2.20322	-3.92172e-10
12068240	chr3:12068240:T:TA	3.88805e-17	-1.01019	-3.92172e-10	6.7679e-06	-2.20322	-3.92172e-10
12068305	chr3:12068305:A:G	2.82759e-16	1.00228	-0.0283625	2.51596e-06	-2.21183	-0.980929
12068441	chr3:12068441:T:G	1.26576e-15	-4.33535e-10	2.47275	0.000259662	-4.33535e-10	1.44397
12068621	chr3:12068621:T:A	2.48518e-17	-0.721156	-0.736593	2.65547e-05	0.32993	-1.16614
12068747	chr3:12068747:C:T	8.04513e-17	0.999963	-1.28299	1.71182e-06	-2.22591	-1.35195
12068816	chr3:12068816:T:C	2.34448e-16	-4.33535e-10	0.786556	4.07378e-05	-4.33535e-10	-0.408256
12069200	chr3:12069200:T:C	2.99937e-16	-4.33535e-10	1.03289	9.98865e-05	-4.33535e-10	0.488623
12069512	chr3:12069512:G:T	2.6564e-16	-4.33535e-10	0.911462	8.95418e-05	-4.33535e-10	0.379294
12069542	chr3:12069542:C:T	4.13169e-17	-4.33535e-10	-0.949408	2.0134e-05	-4.33535e-10	-1.113
12069546	chr3:12069546:C:T	2.66028e-17	-4.33535e-10	-1.38966	1.52527e-05	-4.33535e-10	-1.39066
12069662	chr3:12069662:C:T	3.11577e-17	-1.23162	-3.92172e-10	6.74509e-06	-2.2066	-3.92172e-10
12069692	chr3:12069692:A:G	2.56568e-17	-0.716159	-0.709713	2.72053e-05	0.338612	-1.15061
12070010	chr3:12070010:G:A	2.75924e-17	-0.675984	-0.677154	2.93145e-05	0.393574	-1.1309
12070066	chr3:12070066:CT:C	3.60039e-17	-4.33535e-10	-1.08705	1.5013e-05	-4.33535e-10	-1.40649
12070422	chr3:12070422:G:C	1.57449e-17	-1.91416	-3.92172e-10	6.81242e-06	-2.19666	-3.92172e-10
12070452	chr3:12070452:C:T	3.48315e-17	-4.33535e-10	-1.12016	1.88501e-05	-4.33535e-10	-1.17889
12070510	chr3:12070510:G:A	1.66809e-17	-2.01232	0.155909	3.94077e-06	-2.22887	-0.515162
12070553	chr3:12070553:G:A	6.41804e-17	0.113782	-0.622764	0.000106973	1.95657	-1.3994
12070747	chr3:12070747:C:T	2.58781e-16	0.898594	-0.0132905	2.53025e-06	-2.21731	-0.969782
12071185	chr3:12071185:A:G	4.80049e-17	-0.799377	-3.92172e-10	2.43924e-05	-0.921141	-3.92172e-10
12072388	chr3:12072388:T:C	3.2015e-17	-4.33535e-10	-1.20447	2.11498e-05	-4.33535e-10	-1.06378
12073326	chr3:12073326:C:T	2.74328e-17	-4.33535e-10	-1.35894	1.50361e-05	-4.33535e-10	-1.40496
12073527	chr3:12073527:C:T	2.61648e-17	-4.33535e-10	-1.40627	1.5966e-05	-4.33535e-10	-1.34495
12074548	chr3:12074548:C:G	5.24441e-17	-4.33535e-10	-0.710931	4.49126e-05	-4.33535e-10	-0.310693
12075120	chr3:12075120:G:A	1.35073e-17	-2.10939	0.0419414	3.57426e-06	-2.22092	-0.620728
12075203	chr3:12075203:C:A	2.62868e-17	-4.33535e-10	-1.40161	1.74808e-05	-4.33535e-10	-1.25431
12075224	chr3:12075224:T:A	4.93518e-17	-4.33535e-10	-0.771704	1.59187e-05	-4.33535e-10	-1.34792
12075720	chr3:12075720:A:G	2.29419e-17	-0.884379	-0.653336	0.00055752	2.70012	-0.49203
12075800	chr3:12075800:G:A	2.7226e-17	-4.33535e-10	-1.36651	1.85255e-05	-4.33535e-10	-1.19627
12075885	chr3:12075885:G:A	1.26391e-15	-4.33535e-10	2.47128	0.000259318	-4.33535e-10	1.44264
12076010	chr3:12076010:T:C	9.85771e-17	-0.0798405	-3.92172e-10	9.48238e-06	-1.86598	-3.92172e-10
12076834	chr3:12076834:T:A	4.09733e-17	-4.33535e-10	-0.957759	2.00449e-05	-4.33535e-10	-1.11744
12076844	chr3:12076844:A:T	2.18908e-13	8.90106	-1.27533	0.000584499	3.53228	-1.27694
12076990	chr3:12076990:A:G	5.49005e-17	-4.33535e-10	-0.665156	4.14207e-05	-4.33535e-10	-0.391631
12077298	chr3:12077298:C:T	1.40283e-17	-2.04784	0.0182301	3.55909e-06	-2.23019	-0.615719
12077309	chr3:12077309:A:T	7.26557e-18	-2.23022	-0.457311	3.82733e-06	-1.78561	-0.987634
12077400	chr3:12077400:C:T	2.27854e-17	-0.943068	-0.601493	0.000614377	2.73805	-0.432858
12077415	chr3:12077415:A:G	2.41042e-17	-0.840312	-0.647983	0.000614301	2.7912	-0.486131
12077720	chr3:12077720:T:G	2.82743e-17	-4.33535e-10	-1.32873	1.80088e-05	-4.33535e-10	-1.22455
12077773	chr3:12077773:A:G	4.70343e-17	-4.33535e-10	-0.819803	4.78013e-05	-4.33535e-10	-0.248358
12078193	chr3:12078193:CTT:C	2.51928e-17	-0.834616	-0.609504	0.000751475	2.94889	-0.442261
12078472	chr3:12078472:G:A	6.93954e-17	0.546483	-0.977341	1.73092e-06	-2.22866	-1.33809
12078890	chr3:12078890:T:C	1.57721e-15	-4.33535e-10	2.69273	0.000313349	-4.33535e-10	1.63191
12079213	chr3:12079213:G:A	2.17258e-16	-4.33535e-10	0.710406	3.89303e-05	-4.33535e-10	-0.453639
12079545	chr3:12079545:A:C	1.18616e-17	-0.862166	-1.33521	4.20114e-05	0.835253	-1.21272
12079736	chr3:12079736:T:C	2.00879e-17	-0.763516	-0.907046	2.05245e-06	-2.16575	-1.23063
12080822	chr3:12080822:C:G	1.15679e-17	-2.22244	-3.92172e-10	1.16013e-05	-1.66429	-3.92172e-10
12080968	chr3:12080968:A:T	3.80767e-17	-4.33535e-10	-1.03108	3.22616e-05	-4.33535e-10	-0.641535
12082162	chr3:12082162:C:T	3.81947e-17	-4.33535e-10	-1.02798	3.37619e-05	-4.33535e-10	-0.596079
12082503	chr3:12082503:A:C	1.35925e-17	-2.04694	-0.0142222	4.03407e-06	-2.22843	-0.492201
12082520	chr3:12082520:C:G	2.68398e-17	-4.33535e-10	-1.38079	1.51521e-05	-4.33535e-10	-1.39727
12082880	chr3:12082880:T:C	3.05046e-17	0.134705	-1.38751	0.000214614	2.28026	-1.02683
12083328	chr3:12083328:A:G	2.68815e-17	-4.33535e-10	-1.37924	1.51045e-05	-4.33535e-10	-1.40042
12083373	chr3:12083373:A:G	1.99189e-17	-1.67901	-3.92172e-10	7.04655e-06	-2.16287	-3.92172e-10
12083541	chr3:12083541:T:A	1.90075e-17	-1.16779	-0.558054	0.000349149	2.13232	-0.392232
12083941	chr3:12083941:T:C	1.26121e-15	-4.33535e-10	2.46915	0.000258771	-4.33535e-10	1.44053
12084314	chr3:12084314:C:T	1.26448e-15	-4.33535e-10	2.47174	0.000259436	-4.33535e-10	1.4431
12084612	chr3:12084612:G:T	9.59375e-18	-2.05923	-0.350334	2.61491e-06	-2.22987	-0.924311
12084649	chr3:12084649:T:C	2.64775e-17	-4.33535e-10	-1.39438	1.53423e-05	-4.33535e-10	-1.3848
12084745	chr3:12084745:A:G	4.62673e-17	-4.33535e-10	-0.836244	3.39094e-05	-4.33535e-10	-0.591718
12084927	chr3:12084927:G:A	2.74216e-17	-4.33535e-10	-1.35935	1.50359e-05	-4.33535e-10	-1.40497
12085167	chr3:12085167:G:T	2.63716e-17	-0.0565402	-1.34185	9.49753e-06	-0.579206	-1.28517
12085243	chr3:12085243:A:G	2.74054e-17	-4.33535e-10	-1.35994	1.50223e-05	-4.33535e-10	-1.40588
12085364	chr3:12085364:C:T	1.03816e-16	-4.33535e-10	-0.0280585	2.56497e-05	-4.33535e-10	-0.870881
12085621	chr3:12085621:G:A	3.82482e-17	-4.33535e-10	-1.02658	1.88414e-05	-4.33535e-10	-1.17935
12085737	chr3:12085737:T:G	1.04194e-15	2.27816	-3.92172e-10	4.11828e-05	-0.397391	-3.92172e-10
12086179	chr3:12086179:T:C	2.7404e-17	-4.33535e-10	-1.35999	1.50224e-05	-4.33535e-10	-1.40587
12086327	chr3:12086327:A:G	4.00644e-17	-0.349955	-0.630236	9.04751e-05	1.78274	-1.39308
12086453	chr3:12086453:C:T	4.82162e-17	-4.33535e-10	-0.794984	2.12109e-05	-4.33535e-10	-1.06089
12086596	chr3:12086596:A:G	3.25993e-17	-4.33535e-10	-1.18639	1.51787e-05	-4.33535e-10	-1.39552
12086751	chr3:12086751:C:G	1.89352e-17	-1.72966	-3.92172e-10	6.59939e-06	-2.22843	-3.92172e-10
12087096	chr3:12087096:C:T	2.7286e-17	-4.33535e-10	-1.36431	1.50285e-05	-4.33535e-10	-1.40546
12087279	chr3:12087279:G:A	5.79654e-17	0.715083	-1.32592	1.67106e-06	-2.2272	-1.37475
12087576	chr3:12087576:C:A	2.98295e-18	-2.21043	-1.36734	0.000147515	2.10163	-1.22311
12087808	chr3:12087808:G:A	8.40311e-17	-0.171051	-0.068442	2.49438e-06	-2.19257	-1.0088
12087969	chr3:12087969:ACTC:A	2.01631e-15	-4.33535e-10	2.93835	0.00038715	-4.33535e-10	1.8434
12088080	chr3:12088080:C:T	8.67144e-17	-4.33535e-10	-0.208059	8.38886e-05	-4.33535e-10	0.314077
12088116	chr3:12088116:T:C	4.48726e-17	-4.33535e-10	-0.866853	4.58409e-05	-4.33535e-10	-0.290234
12088199	chr3:12088199:TCAAA:T	3.32231e-17	0.122702	-1.29014	1.27515e-05	-0.655945	-0.913818
12088363	chr3:12088363:ACATCT:A	8.63257e-17	-0.101978	-0.110575	2.40837e-06	-2.20086	-1.0356
12088420	chr3:12088420:G:C	9.4927e-17	-0.0161087	-0.101463	2.39768e-06	-2.2101	-1.03081
12088662	chr3:12088662:TAA:T	8.20877e-16	3.44314	-1.40344	5.82143e-06	-1.21173	-1.14214
12088699	chr3:12088699:A:G	3.0943e-17	-4.33535e-10	-1.23853	2.02648e-05	-4.33535e-10	-1.10653
12088756	chr3:12088756:A:G	9.54938e-17	-0.0555364	-0.0560822	2.4685e-06	-2.20607	-1.00573
12089137	chr3:12089137:C:A	6.8433e-17	0.805811	-1.25064	1.76477e-06	-2.22535	-1.32204
12089323	chr3:12089323:A:C	3.02585e-17	-4.33535e-10	-1.2609	1.58647e-05	-4.33535e-10	-1.35131
12089497	chr3:12089497:A:G	2.95471e-18	-2.19226	-1.39502	0.000132516	2.07042	-1.29913
12090202	chr3:12090202:C:T	3.07379e-17	-4.33535e-10	-1.24518	1.60214e-05	-4.33535e-10	-1.34149
12090340	chr3:12090340:C:T	2.89491e-17	-4.33535e-10	-1.30514	3.81163e-05	-4.33535e-10	-0.47477
12090516	chr3:12090516:C:CT	3.79608e-17	0.371581	-1.40571	2.21525e-05	-0.0338964	-0.983565
12090813	chr3:12090813:A:G	1.16545e-16	-4.33535e-10	0.0875992	0.000140983	-4.33535e-10	0.833224
12090980	chr3:12090980:T:G	4.20097e-17	-0.932779	-3.92172e-10	9.42866e-06	-1.87166	-3.92172e-10
12091640	chr3:12091640:G:A	4.4462e-16	1.42654	-3.92172e-10	2.86668e-05	-0.759671	-3.92172e-10
12092023	chr3:12092023:C:G	3.28761e-17	-4.33535e-10	-1.17793	1.51482e-05	-4.33535e-10	-1.39753
12092101	chr3:12092101:C:G	3.78764e-17	-4.33535e-10	-1.03635	2.82883e-05	-4.33535e-10	-0.772964
12092141	chr3:12092141:G:A	1.15827e-17	-2.22117	-3.92172e-10	7.07002e-05	0.143036	-3.92172e-10
12092169	chr3:12092169:C:CT	7.93701e-17	-4.33535e-10	-0.296558	3.11556e-05	-4.33535e-10	-0.676419
12093240	chr3:12093240:A:G	2.70274e-16	2.17835	-1.24959	2.98356e-06	-1.95353	-1.06876
12093684	chr3:12093684:A:G	2.70042e-17	-4.33535e-10	-1.37469	1.83858e-05	-4.33535e-10	-1.20383
12094098	chr3:12094098:G:A	4.28674e-17	-4.33535e-10	-0.912567	3.30668e-05	-4.33535e-10	-0.616882
12094206	chr3:12094206:G:A	4.47433e-17	0.337178	-1.20692	1.63795e-06	-2.21711	-1.40486
12094585	chr3:12094585:A:G	4.62772e-17	-0.577724	-0.258306	2.76209e-06	-2.19832	-0.9011
12096385	chr3:12096385:T:C	3.08571e-17	-4.33535e-10	-1.24131	1.53214e-05	-4.33535e-10	-1.38616
12096757	chr3:12096757:AAGTT:A	1.1669e-16	-4.33535e-10	0.0888379	0.000141218	-4.33535e-10	0.834892
12096879	chr3:12096879:C:G	3.0171e-17	-4.33535e-10	-1.2638	2.17759e-05	-4.33535e-10	-1.03461
12097219	chr3:12097219:C:T	3.75842e-17	-4.33535e-10	-1.0441	2.77499e-05	-4.33535e-10	-0.792178
12097301	chr3:12097301:G:C	3.02647e-17	-4.33535e-10	-1.2607	1.54387e-05	-4.33535e-10	-1.37854
12097328	chr3:12097328:C:T	8.21606e-17	-4.33535e-10	-0.262003	7.87342e-05	-4.33535e-10	0.250666
12097389	chr3:12097389:G:A	4.33487e-17	-0.289378	-0.612025	9.44532e-05	1.83093	-1.39823
12097464	chr3:12097464:G:A	2.67129e-17	-4.33535e-10	-1.38553	1.67965e-05	-4.33535e-10	-1.29424
12097592	chr3:12097592:C:T	3.30658e-17	0.234274	-1.40645	2.16324e-05	-0.107393	-0.933827
12097643	chr3:12097643:T:G	4.61989e-17	0.30704	-1.14476	1.65261e-06	-2.21759	-1.39546
12097839	chr3:12097839:C:T	3.56159e-17	-4.33535e-10	-1.09789	1.92283e-05	-4.33535e-10	-1.15903
12098405	chr3:12098405:T:G	2.65946e-17	-4.33535e-10	-1.38997	1.75961e-05	-4.33535e-10	-1.24773
12098701	chr3:12098701:T:C	5.80341e-17	0.563162	-1.17281	1.62455e-06	-2.22975	-1.40043
12098765	chr3:12098765:T:C	5.86456e-17	0.799036	-1.3982	4.96383e-05	0.547582	-0.758231
12099009	chr3:12099009:A:G	4.31917e-17	-4.33535e-10	-0.90503	3.27249e-05	-4.33535e-10	-0.627276
12099453	chr3:12099453:C:G	7.25341e-16	3.31923	-1.40326	5.01806e-06	-1.26609	-1.23628
12099838	chr3:12099838:G:A	5.48661e-17	-4.33535e-10	-0.665784	4.43558e-05	-4.33535e-10	-0.323167
12099889	chr3:12099889:C:T	2.17941e-16	2.11544	-1.4019	0.000103623	1.60366	-1.07832
12099905	chr3:12099905:C:T	2.61795e-17	-4.33535e-10	-1.4057	1.55743e-05	-4.33535e-10	-1.36979
12100729	chr3:12100729:T:C	7.63186e-17	-4.33535e-10	-0.335763	7.32209e-05	-4.33535e-10	0.178069
12101839	chr3:12101839:T:G	2.62882e-17	-4.33535e-10	-1.40156	1.58245e-05	-4.33535e-10	-1.35385
12101855	chr3:12101855:A:C	3.87213e-17	0.387282	-1.40157	2.51201e-05	0.0391862	-0.930929
12102037	chr3:12102037:A:G	5.5246e-17	-4.33535e-10	-0.658883	4.54808e-05	-4.33535e-10	-0.298122
12102136	chr3:12102136:T:C	4.27693e-17	-0.914858	-3.92172e-10	1.68238e-05	-1.29262	-3.92172e-10
12102821	chr3:12102821:A:G	3.40573e-17	0.246755	-1.38939	1.80497e-06	-2.2232	-1.30166
12102941	chr3:12102941:T:G	4.35007e-17	0.359371	-1.25727	1.63284e-06	-2.2189	-1.4062
12103035	chr3:12103035:A:G	2.66034e-17	-4.33535e-10	-1.38964	1.76133e-05	-4.33535e-10	-1.24676
12103139	chr3:12103139:A:G	2.20729e-15	-4.33535e-10	3.02884	0.000418826	-4.33535e-10	1.92204
12103276	chr3:12103276:A:G	1.19922e-17	-2.18643	-3.92172e-10	6.60662e-06	-2.22734	-3.92172e-10
12103482	chr3:12103482:T:C	8.13362e-16	2.0305	-3.92172e-10	4.00946e-05	-0.42417	-3.92172e-10
12103739	chr3:12103739:T:C	1.52674e-16	1.60332	-1.24569	4.00769e-05	0.740634	-1.16525
12103744	chr3:12103744:T:G	1.95717e-17	-1.69659	-3.92172e-10	6.73934e-06	-2.20745	-3.92172e-10
12103849	chr3:12103849:A:G	2.60314e-17	-0.750693	-0.660681	5.58908e-06	-1.51282	-0.881777
12103857	chr3:12103857:C:T	3.87496e-18	-2.20256	-1.11358	0.000145209	2.13381	-1.27104
12104004	chr3:12104004:T:A	3.02206e-17	0.107676	-1.36983	1.90216e-06	-2.21352	-1.2589
12104104	chr3:12104104:C:A	5.77837e-17	0.631942	-1.24592	1.78336e-06	-2.23063	-1.30628
12104130	chr3:12104130:A:C	1.645e-16	-4.33535e-10	0.432228	4.10194e-05	-4.33535e-10	-0.401366
12104849	chr3:12104849:G:A	2.65642e-17	-4.33535e-10	-1.39111	1.75252e-05	-4.33535e-10	-1.25177
12104987	chr3:12104987:G:A	4.7966e-18	-1.87143	-1.23134	1.96096e-06	-2.14787	-1.29411
12105240	chr3:12105240:A:G	4.98871e-17	-4.33535e-10	-0.760917	2.17612e-05	-4.33535e-10	-1.03528
12105296	chr3:12105296:C:G	2.71771e-17	-0.0503181	-1.31798	2.08489e-06	-2.19338	-1.18731
12105736	chr3:12105736:C:G	5.40279e-17	-0.681179	-3.92172e-10	1.35116e-05	-1.51186	-3.92172e-10
12105903	chr3:12105903:T:C	2.8494e-17	-4.33535e-10	-1.32099	3.68041e-05	-4.33535e-10	-0.509802
12105976	chr3:12105976:A:G	5.56219e-17	0.589344	-1.24145	1.78736e-06	-2.23076	-1.30392
12106130	chr3:12106130:C:G	3.13793e-18	-2.17831	-1.34881	0.000171041	2.21779	-1.19129
12106371	chr3:12106371:A:G	1.16426e-16	-4.33535e-10	0.08658	0.000140819	-4.33535e-10	0.832067
12106763	chr3:12106763:T:C	2.88132e-17	0.0961582	-1.406	1.75911e-05	-0.282232	-0.965785
12106893	chr3:12106893:G:A	8.84051e-18	-1.1126	-1.37874	0.000237847	2.72166	-1.36545
12107251	chr3:12107251:C:T	4.37073e-17	0.301015	-1.19418	1.64554e-06	-2.21484	-1.40251
12107348	chr3:12107348:G:A	2.40489e-17	-0.841236	-0.649356	5.30089e-06	-1.57523	-0.872307
12107756	chr3:12107756:TA:T	4.12764e-17	-0.950389	-3.92172e-10	6.6134e-06	-2.22631	-3.92172e-10
12107780	chr3:12107780:A:G	4.29406e-16	1.39172	-3.92172e-10	3.10275e-05	-0.680539	-3.92172e-10
12107837	chr3:12107837:T:C	2.7061e-17	-4.33535e-10	-1.37259	1.80826e-05	-4.33535e-10	-1.22046
12108076	chr3:12108076:G:A	1.67069e-16	-4.33535e-10	0.447729	5.52628e-05	-4.33535e-10	-0.103312
12108514	chr3:12108514:G:T	7.86041e-18	-2.06694	-0.5419	1.84214e-06	-2.10899	-1.39549
12108694	chr3:12108694:G:A	3.90935e-18	-2.19506	-1.11225	0.000158945	2.22332	-1.27017
12108723	chr3:12108723:A:C	3.23774e-17	-4.33535e-10	-1.19322	1.52333e-05	-4.33535e-10	-1.39193
12109352	chr3:12109352:G:A	6.13464e-17	0.689884	-1.24403	1.78987e-06	-2.22973	-1.30354
12109647	chr3:12109647:T:C	3.25196e-17	-4.33535e-10	-1.18884	2.15812e-05	-4.33535e-10	-1.04359
12109706	chr3:12109706:A:G	2.93697e-18	-2.21222	-1.38108	0.000140596	2.08472	-1.25424
12109889	chr3:12109889:C:G	2.62354e-17	-4.33535e-10	-1.40357	1.57124e-05	-4.33535e-10	-1.36096
12110569	chr3:12110569:G:A	2.90804e-17	-4.33535e-10	-1.30062	1.57268e-05	-4.33535e-10	-1.36005
12110597	chr3:12110597:T:C	1.00814e-17	-1.94381	-0.41618	2.76305e-06	-2.22364	-0.875435
12111223	chr3:12111223:G:A	1.10656e-15	2.33833	-3.92172e-10	4.76891e-05	-0.250709	-3.92172e-10
12111320	chr3:12111320:A:G	5.54154e-17	0.607423	-1.26325	2.17578e-05	-0.120259	-0.91518
12111407	chr3:12111407:A:G	4.91621e-17	-4.33535e-10	-0.775557	5.11851e-05	-4.33535e-10	-0.179964
12111415	chr3:12111415:T:C	2.21278e-15	-4.33535e-10	3.03132	0.000419763	-4.33535e-10	1.92428
12111714	chr3:12111714:G:C	7.27489e-17	0.890963	-1.27463	1.75771e-06	-2.22282	-1.32858
12112265	chr3:12112265:G:C	4.90023e-17	-0.203995	-0.574817	0.00011889	2.06434	-1.40155
12112767	chr3:12112767:C:CA	1.48233e-17	-0.582063	-1.39241	0.00177428	4.398	-1.03227
12112878	chr3:12112878:G:A	4.33495e-17	-0.271752	-0.629632	0.000108084	1.96333	-1.39583
12112896	chr3:12112896:A:G	1.14877e-16	-4.33535e-10	0.0731837	0.000133924	-4.33535e-10	0.781861
12113201	chr3:12113201:A:C	2.65862e-17	-4.33535e-10	-1.39029	1.7578e-05	-4.33535e-10	-1.24877
12113377	chr3:12113377:A:AG	2.7298e-17	-0.659157	-0.704711	5.79495e-06	-1.44995	-0.908473
12113597	chr3:12113597:G:C	2.65998e-17	-4.33535e-10	-1.38978	1.76058e-05	-4.33535e-10	-1.24718
12113888	chr3:12113888:T:G	4.70098e-17	-4.33535e-10	-0.820323	2.07962e-05	-4.33535e-10	-1.08064
12114050	chr3:12114050:AG:A	5.532e-18	-2.15149	-0.808638	0.000294379	2.9495	-1.38004
12114150	chr3:12114150:G:A	5.69706e-18	-2.15545	-0.775278	0.00028639	2.91458	-1.37264
12114388	chr3:12114388:T:C	5.59891e-17	0.131626	-0.777149	2.3894e-06	-1.95279	-1.29158
12114537	chr3:12114537:CTA:C	2.58879e-17	-0.757513	-0.65939	5.57307e-06	-1.51672	-0.88075
12114539	chr3:12114539:A:G	6.67383e-18	-2.0873	-0.685183	0.00065955	3.73839	-1.36224
12114559	chr3:12114559:T:C	4.05699e-17	-0.967652	-3.92172e-10	6.59352e-06	-2.22932	-3.92172e-10
12114638	chr3:12114638:G:C	3.04594e-16	1.0483	-3.92172e-10	2.58552e-05	-0.862902	-3.92172e-10
12114793	chr3:12114793:C:G	4.97499e-18	-2.17865	-0.88761	0.000221532	2.67964	-1.39449
12114816	chr3:12114816:G:A	2.37033e-17	-1.07282	-0.432248	0.000398739	3.14818	-1.27528
12115035	chr3:12115035:C:A	2.64592e-17	-0.740698	-0.654378	5.66126e-06	-1.50513	-0.876634
12116035	chr3:12116035:T:A	4.67205e-17	-4.33535e-10	-0.826497	4.00857e-05	-4.33535e-10	-0.424392
12116614	chr3:12116614:G:A	3.83389e-17	-1.02421	-3.92172e-10	1.43865e-05	-1.44912	-3.92172e-10
12116754	chr3:12116754:A:AT	3.67493e-16	-4.33535e-10	1.23602	0.000528046	-4.33535e-10	2.15377
12117693	chr3:12117693:T:C	1.59826e-15	4.10149	-1.3955	7.62009e-06	-0.691648	-1.39298
12117794	chr3:12117794:G:A	6.80848e-18	-2.02549	-0.72702	2.18477e-06	-2.22983	-1.10407
12119003	chr3:12119003:C:T	4.76784e-18	-2.1692	-0.939585	0.000241405	2.77243	-1.40137
12119008	chr3:12119008:C:T	6.61751e-17	-4.33535e-10	-0.478376	2.6611e-05	-4.33535e-10	-0.834087
12119070	chr3:12119070:C:T	5.25385e-18	-2.1663	-0.845422	0.000253473	2.80825	-1.3884
12119117	chr3:12119117:C:T	5.30169e-18	-2.17131	-0.831347	0.000243258	2.76466	-1.38595
12119177	chr3:12119177:A:G	5.1203e-18	-2.15429	-0.883174	0.000281428	2.91914	-1.39467
12119236	chr3:12119236:A:G	6.78852e-17	0.208488	-0.661349	1.82815e-06	-2.22549	-1.28662
12119294	chr3:12119294:C:G	2.67018e-17	-4.33535e-10	-1.38595	1.54347e-05	-4.33535e-10	-1.37879
12119445	chr3:12119445:C:T	3.25063e-17	-4.33535e-10	-1.18924	2.14765e-05	-4.33535e-10	-1.04845
12119482	chr3:12119482:G:C	2.12615e-17	-2.17724	0.563459	0.000398385	2.75708	-0.88507
12119607	chr3:12119607:G:T	4.8939e-18	-2.14985	-0.932836	0.000286681	2.94352	-1.40056
12120651	chr3:12120651:C:T	2.62346e-17	-4.33535e-10	-1.4036	1.62977e-05	-4.33535e-10	-1.32439
12120780	chr3:12120780:A:G	9.84223e-18	-2.08805	-0.295948	3.58719e-06	-2.22006	-0.617984
12120948	chr3:12120948:G:A	3.77618e-17	-4.33535e-10	-1.03938	1.50231e-05	-4.33535e-10	-1.40582
12120998	chr3:12120998:A:G	6.88784e-17	-0.438337	-3.92172e-10	1.08488e-05	-1.73135	-3.92172e-10
12121238	chr3:12121238:T:A	5.71439e-17	-4.33535e-10	-0.625107	4.49376e-05	-4.33535e-10	-0.310137
12121842	chr3:12121842:C:T	2.28099e-15	-4.33535e-10	3.06169	0.000430394	-4.33535e-10	1.94929
12121935	chr3:12121935:C:T	1.70247e-16	-4.33535e-10	0.466574	6.17261e-05	-4.33535e-10	0.00729479
12121978	chr3:12121978:T:C	2.67575e-17	-4.33535e-10	-1.38387	1.78954e-05	-4.33535e-10	-1.23087
12122667	chr3:12122667:G:A	1.68215e-16	-4.33535e-10	0.454565	5.55794e-05	-4.33535e-10	-0.0975997
12122713	chr3:12122713:A:G	3.57063e-18	-2.17905	-1.21888	0.000250594	2.77584	-1.36742
12122749	chr3:12122749:A:G	2.71291e-17	-4.33535e-10	-1.37007	1.50142e-05	-4.33535e-10	-1.40641
12123212	chr3:12123212:T:A	4.51605e-17	0.262298	-1.12275	1.66753e-06	-2.21384	-1.39023
12123301	chr3:12123301:A:T	2.69603e-17	-4.33535e-10	-1.37631	1.77681e-05	-4.33535e-10	-1.23801
12124380	chr3:12124380:G:A	4.79989e-18	-2.16347	-0.938611	0.000261246	2.85088	-1.40083
12124812	chr3:12124812:T:C	3.26887e-18	-2.17181	-1.31443	0.000287836	2.84883	-1.30185
12124838	chr3:12124838:G:A	5.52282e-17	-0.038247	-0.620958	1.89177e-06	-2.20651	-1.27139
12125477	chr3:12125477:C:G	3.42959e-17	0.0647425	-1.2004	1.68501e-06	-2.1895	-1.40414
12125648	chr3:12125648:G:A	2.8832e-17	-0.717319	-0.591875	6.01705e-06	-1.4972	-0.823611
12125918	chr3:12125918:C:T	5.07312e-18	-2.19157	-0.855158	0.000213141	2.63671	-1.39017
12126022	chr3:12126022:A:G	2.68021e-17	-4.33535e-10	-1.3822	1.51171e-05	-4.33535e-10	-1.39959
12126216	chr3:12126216:G:T	4.36115e-18	-2.1446	-1.05334	0.000285451	2.94516	-1.40651
12126663	chr3:12126663:A:G	2.22604e-15	-4.33535e-10	3.0373	0.000421943	-4.33535e-10	1.92946
12126817	chr3:12126817:T:C	4.28462e-17	-0.913063	-3.92172e-10	0.000357392	1.76342	-3.92172e-10
12127156	chr3:12127156:G:A	4.03082e-17	-0.458439	-0.515684	7.67079e-05	1.62783	-1.40324
12127410	chr3:12127410:G:C	7.25549e-18	-2.09303	-0.595888	2.65556e-06	-2.22361	-0.915146
12127580	chr3:12127580:G:A	2.6718e-17	-4.33535e-10	-1.38534	1.75474e-05	-4.33535e-10	-1.2505
12127919	chr3:12127919:C:T	4.93219e-17	-0.772311	-3.92172e-10	7.61049e-06	-2.08588	-3.92172e-10
12128057	chr3:12128057:C:CA	6.52878e-17	0.0111539	-0.503028	1.97498e-06	-2.212	-1.22286
12128280	chr3:12128280:A:G	2.82364e-17	-4.33535e-10	-1.33007	1.50278e-05	-4.33535e-10	-1.40551
12128751	chr3:12128751:T:C	1.58815e-17	-0.499843	-1.40568	0.00288737	4.64919	-0.796501
12129007	chr3:12129007:A:G	2.96899e-17	-1.27987	-3.92172e-10	6.81051e-06	-2.19695	-3.92172e-10
12129044	chr3:12129044:C:T	5.45736e-17	-0.0939069	-0.577223	1.93663e-06	-2.20195	-1.25251
12129310	chr3:12129310:T:C	1.16213e-16	-4.33535e-10	0.0847423	0.000140486	-4.33535e-10	0.829693
12129475	chr3:12129475:A:C	2.97686e-17	-4.33535e-10	-1.27723	2.13273e-05	-4.33535e-10	-1.05542
12129939	chr3:12129939:A:T	4.25524e-17	-0.177073	-0.742871	0.000125554	2.09725	-1.37993
12130121	chr3:12130121:T:C	3.47469e-18	-2.17317	-1.25201	0.000270039	2.83372	-1.35056
12130279	chr3:12130279:C:T	2.63648e-17	-4.33535e-10	-1.39865	1.57737e-05	-4.33535e-10	-1.35707
12130310	chr3:12130310:G:A	8.12938e-17	-0.697924	0.425315	7.13403e-05	1.13614	-0.984089
12130457	chr3:12130457:G:A	2.61615e-17	-4.33535e-10	-1.40639	1.62496e-05	-4.33535e-10	-1.32734
12130510	chr3:12130510:A:G	5.03893e-18	-2.15875	-0.894739	0.0002715	2.88319	-1.39464
12130869	chr3:12130869:G:A	3.7184e-18	-2.14503	-1.21236	0.000335222	3.07143	-1.37205
12131046	chr3:12131046:C:T	2.89072e-17	-4.33535e-10	-1.30659	1.58468e-05	-4.33535e-10	-1.35245
12131244	chr3:12131244:C:T	4.83818e-18	-2.19644	-0.897698	0.000187871	2.5155	-1.39516
12131261	chr3:12131261:G:A	4.17443e-18	-2.20624	-1.03546	0.000147185	2.08979	-1.21351
12131515	chr3:12131515:T:C	2.22682e-17	-1.56752	-3.92172e-10	6.9834e-06	-2.17188	-3.92172e-10
12132155	chr3:12132155:T:C	1.97645e-17	-0.287294	-1.3995	0.00383063	5.05374	-0.918365
12132158	chr3:12132158:C:T	5.68808e-17	-0.162015	-0.467706	2.05357e-06	-2.19208	-1.20375
12132512	chr3:12132512:C:T	3.63359e-18	-2.19782	-1.18264	0.000147694	2.19711	-1.31738
12134093	chr3:12134093:ATGT:A	4.0946e-17	-4.33535e-10	-0.958425	3.1715e-05	-4.33535e-10	-0.658621
12134814	chr3:12134814:G:A	4.37878e-18	-2.15963	-1.03428	0.000265137	2.87138	-1.40654
12134894	chr3:12134894:T:C	2.64718e-17	-4.33535e-10	-1.3946	1.58361e-05	-4.33535e-10	-1.35312
12135444	chr3:12135444:A:G	3.45013e-17	-4.33535e-10	-1.12968	1.87067e-05	-4.33535e-10	-1.18653
12135475	chr3:12135475:C:T	4.66556e-18	-2.16428	-0.966189	0.000255144	2.82974	-1.40332
12135583	chr3:12135583:C:T	3.77372e-17	0.192966	-1.233	1.65599e-06	-2.20461	-1.40641
12135724	chr3:12135724:G:A	3.34797e-17	-4.33535e-10	-1.15974	1.82537e-05	-4.33535e-10	-1.21105
12136141	chr3:12136141:G:T	3.2531e-17	-0.53096	-0.657526	7.33473e-05	1.57206	-1.39226
12136161	chr3:12136161:A:G	1.01564e-16	0.548503	-0.598493	1.86359e-06	-2.22962	-1.26329
12136519	chr3:12136519:A:T	3.84685e-18	-2.203	-1.12043	0.000143483	2.12642	-1.27562
12137556	chr3:12137556:CAATA:C	2.64484e-17	-4.33535e-10	-1.39548	1.70348e-05	-4.33535e-10	-1.28015
12137794	chr3:12137794:C:T	3.24505e-17	-4.33535e-10	-1.19096	1.57001e-05	-4.33535e-10	-1.36175
12137804	chr3:12137804:A:G	5.03154e-16	1.55022	-3.92172e-10	3.50656e-05	-0.558191	-3.92172e-10
12138149	chr3:12138149:G:T	7.34001e-17	0.243328	-0.618082	1.85087e-06	-2.22735	-1.27241
12138584	chr3:12138584:G:A	7.81222e-17	-4.33535e-10	-0.312405	3.02524e-05	-4.33535e-10	-0.705837
12138927	chr3:12138927:G:A	4.48555e-17	-4.33535e-10	-0.867234	4.46251e-05	-4.33535e-10	-0.317115
12139010	chr3:12139010:C:T	2.86048e-17	-4.33535e-10	-1.31711	1.51536e-05	-4.33535e-10	-1.39717
12139250	chr3:12139250:C:T	3.68699e-17	-0.494916	-0.568369	7.42452e-05	1.59356	-1.4016
12139320	chr3:12139320:G:A	4.02897e-17	-0.399538	-0.575045	8.84044e-05	1.76766	-1.40115
12139360	chr3:12139360:A:C	2.68322e-17	-4.33535e-10	-1.38108	1.77474e-05	-4.33535e-10	-1.23917
12139633	chr3:12139633:T:C	3.52699e-17	-0.532737	-0.574912	6.93159e-06	-1.37029	-0.809036
12140098	chr3:12140098:A:G	4.89637e-18	-2.17366	-0.908529	0.000237116	2.75092	-1.39778
12140344	chr3:12140344:TG:T	2.47593e-17	-0.0551288	-1.40635	3.56127e-06	-1.45739	-1.3879
12140523	chr3:12140523:C:T	1.68215e-16	-4.33535e-10	0.454565	5.55794e-05	-4.33535e-10	-0.0975997
12140933	chr3:12140933:G:A	2.85391e-17	-4.33535e-10	-1.31941	1.51489e-05	-4.33535e-10	-1.39748
12141577	chr3:12141577:C:G	1.12408e-16	-4.33535e-10	0.0514515	0.000134868	-4.33535e-10	0.788886
12141583	chr3:12141583:C:G	5.35388e-18	-2.14424	-0.848621	0.000306739	2.99877	-1.38818
12141654	chr3:12141654:A:G	1.81265e-17	-0.367574	-1.40573	2.98391e-06	-1.64813	-1.37404
12142241	chr3:12142241:C:G	4.85137e-17	0.324487	-1.11332	1.66435e-06	-2.21859	-1.38738
12142838	chr3:12142838:A:G	5.3917e-18	-2.16047	-0.825344	0.00026829	2.86054	-1.38388
12143057	chr3:12143057:A:G	1.87679e-17	-0.468389	-1.27014	0.00165762	4.55069	-1.25297
12143303	chr3:12143303:T:A	4.9376e-17	-4.33535e-10	-0.771215	1.99767e-05	-4.33535e-10	-1.12085
12143504	chr3:12143504:T:G	2.64743e-17	-4.33535e-10	-1.39451	1.73804e-05	-4.33535e-10	-1.26007
12143513	chr3:12143513:T:C	5.70467e-17	-4.33535e-10	-0.62681	2.50077e-05	-4.33535e-10	-0.896227
12143660	chr3:12143660:A:G	4.07176e-17	0.383216	-1.34724	1.4279e-05	-0.438615	-1.01801
12144055	chr3:12144055:A:G	2.13521e-17	-1.60953	-3.92172e-10	6.91163e-06	-2.18221	-3.92172e-10
12144439	chr3:12144439:A:G	4.04715e-17	0.23351	-1.20359	1.65288e-06	-2.20833	-1.40457
12144641	chr3:12144641:G:A	3.80353e-17	-4.33535e-10	-1.03216	1.50274e-05	-4.33535e-10	-1.40554
12144783	chr3:12144783:G:A	5.34048e-18	-2.15956	-0.835802	0.000270794	2.87171	-1.38577
12144804	chr3:12144804:T:G	3.88588e-17	0.336457	-1.3472	1.37005e-05	-0.479394	-1.01859
12144899	chr3:12144899:T:C	5.41867e-17	-0.678244	-3.92172e-10	7.41869e-06	-2.11141	-3.92172e-10
12145015	chr3:12145015:A:G	1.75131e-17	-1.80773	-3.92172e-10	7.30706e-06	-2.12657	-3.92172e-10
12145068	chr3:12145068:G:A	5.67356e-18	-2.16054	-0.774319	0.000272478	2.86511	-1.37296
12145307	chr3:12145307:C:T	1.18551e-16	-4.33535e-10	0.104665	2.69683e-05	-4.33535e-10	-0.820748
12145308	chr3:12145308:G:A	5.51062e-18	-2.17078	-0.793225	0.000247582	2.77333	-1.37701
12145584	chr3:12145584:C:A	4.12097e-17	-4.33535e-10	-0.952006	3.43603e-05	-4.33535e-10	-0.578508
12146096	chr3:12146096:G:A	6.66077e-17	-4.33535e-10	-0.471859	6.1741e-05	-4.33535e-10	0.00753583
12146151	chr3:12146151:T:C	8.45266e-17	0.262856	-0.496469	1.95371e-06	-2.22726	-1.21842
12146464	chr3:12146464:A:G	2.88277e-17	-4.33535e-10	-1.30934	2.00731e-05	-4.33535e-10	-1.11603
12146743	chr3:12146743:T:C	4.61164e-17	0.460464	-1.29997	1.78173e-05	-0.280644	-0.954598
12146995	chr3:12146995:A:G	3.62803e-17	-0.436118	-0.643288	7.07203e-06	-1.288	-0.871268
12147066	chr3:12147066:C:A	3.51814e-17	-0.463565	-0.646597	6.91281e-06	-1.30796	-0.874074
12147130	chr3:12147130:A:C	4.38078e-17	0.263382	-1.15425	1.66255e-06	-2.21112	-1.39594
12147158	chr3:12147158:G:A	3.70803e-17	-0.416043	-0.641552	8.67436e-05	1.7414	-1.39386
12147806	chr3:12147806:G:A	2.62211e-17	-1.40412	-3.92172e-10	6.60767e-06	-2.22718	-3.92172e-10
12147970	chr3:12147970:C:T	2.62175e-17	-4.33535e-10	-1.40425	1.62274e-05	-4.33535e-10	-1.32871
12148010	chr3:12148010:T:A	1.23095e-17	-1.76776	-0.392554	2.93017e-06	-2.21928	-0.821075
12148140	chr3:12148140:GTTTTC:G	1.6617e-16	-4.33535e-10	0.442335	5.48438e-05	-4.33535e-10	-0.110923
12148318	chr3:12148318:G:A	2.84956e-17	-0.631755	-0.689173	5.92645e-06	-1.42473	-0.911254
12148400	chr3:12148400:A:C	2.96347e-17	-0.595739	-0.685994	6.09499e-06	-1.39937	-0.908575
12148884	chr3:12148884:C:T	1.2007e-12	10.595	-1.26731	0.000162681	2.28246	-1.30608
12149364	chr3:12149364:G:A	2.61843e-17	-4.33535e-10	-1.40552	1.62809e-05	-4.33535e-10	-1.32542
12149400	chr3:12149400:T:C	2.6464e-17	-4.33535e-10	-1.39489	1.73506e-05	-4.33535e-10	-1.26179
12149694	chr3:12149694:A:G	4.41305e-17	-4.33535e-10	-0.88353	3.26864e-05	-4.33535e-10	-0.628452
12149941	chr3:12149941:T:C	3.36736e-16	1.14862	-3.92172e-10	2.70694e-05	-0.817007	-3.92172e-10
12150255	chr3:12150255:C:T	3.20489e-17	-4.33535e-10	-1.20342	1.5248e-05	-4.33535e-10	-1.39096
12150396	chr3:12150396:T:C	4.19859e-18	-2.17179	-1.06414	0.000235266	2.75135	-1.40605
12150572	chr3:12150572:C:T	2.61579e-17	-4.33535e-10	-1.40653	1.67327e-05	-4.33535e-10	-1.29804
12150676	chr3:12150676:C:T	2.67762e-17	-4.33535e-10	-1.38317	1.52489e-05	-4.33535e-10	-1.39091
12150696	chr3:12150696:A:T	5.96298e-17	-4.33535e-10	-0.582525	2.43695e-05	-4.33535e-10	-0.922079
12150894	chr3:12150894:A:G	3.43195e-17	0.222148	-1.35711	1.21521e-05	-0.572233	-1.04568
12150940	chr3:12150940:T:A	3.60446e-17	0.1257	-1.21162	1.67256e-06	-2.19588	-1.40518
12151004	chr3:12151004:A:G	1.81631e-16	-4.33535e-10	0.5313	3.6754e-05	-4.33535e-10	-0.511164
12151025	chr3:12151025:G:C	4.61817e-17	-0.400757	-0.437339	8.36772e-05	1.71765	-1.4061
12151115	chr3:12151115:TCA:T	2.62205e-17	-4.33535e-10	-1.40414	1.63189e-05	-4.33535e-10	-1.32309
12151127	chr3:12151127:G:C	3.77971e-17	0.310264	-1.34871	1.3365e-05	-0.500246	-1.02253
12151722	chr3:12151722:T:C	4.13121e-17	-4.33535e-10	-0.949523	3.9837e-05	-4.33535e-10	-0.430616
12152289	chr3:12152289:A:G	3.90307e-17	-4.33535e-10	-1.00633	3.31022e-05	-4.33535e-10	-0.615811
12152577	chr3:12152577:C:T	2.64406e-17	-4.33535e-10	-1.39578	1.68716e-05	-4.33535e-10	-1.28978
12152585	chr3:12152585:T:C	4.87828e-18	-2.12993	-0.955959	2.18924e-06	-2.21904	-1.11282
12153084	chr3:12153084:T:C	4.28792e-18	-2.21557	-0.999309	0.000150735	2.30609	-1.40598
12153128	chr3:12153128:C:T	1.2316e-17	-0.831451	-1.32833	0.000931854	3.89428	-1.17251
12154122	chr3:12154122:A:G	4.70166e-18	-2.11368	-1.00908	1.84385e-06	-2.22926	-1.2743
12154160	chr3:12154160:G:A	7.18462e-17	-0.396152	-3.92172e-10	1.24961e-05	-1.58999	-3.92172e-10
12154174	chr3:12154174:A:G	7.99238e-17	0.314993	-0.604599	1.86462e-06	-2.22874	-1.26362
12154890	chr3:12154890:T:C	2.15554e-15	-4.33535e-10	3.00512	0.000411904	-4.33535e-10	1.90538
12155437	chr3:12155437:G:A	4.31685e-18	-2.19577	-1.01238	0.000198967	2.58389	-1.40616
12155463	chr3:12155463:C:T	2.96636e-17	-0.680738	-0.600021	6.11898e-06	-1.47512	-0.828893
12155706	chr3:12155706:G:A	3.27273e-17	-4.33535e-10	-1.18247	1.51739e-05	-4.33535e-10	-1.39583
12155799	chr3:12155799:G:A	4.2327e-18	-2.20087	-1.02697	0.000186398	2.51896	-1.40649
12155989	chr3:12155989:T:A	2.61814e-17	-4.33535e-10	-1.40563	1.56399e-05	-4.33535e-10	-1.36559
12155990	chr3:12155990:C:A	2.61845e-17	-4.33535e-10	-1.40551	1.56278e-05	-4.33535e-10	-1.36636
12155999	chr3:12155999:A:G	5.03359e-17	-0.751961	-3.92172e-10	1.27959e-05	-1.56629	-3.92172e-10
12156160	chr3:12156160:A:G	4.39649e-18	-2.20471	-0.985166	0.000178241	2.47265	-1.40493
12156281	chr3:12156281:G:A	3.13972e-17	-4.33535e-10	-1.22396	1.54936e-05	-4.33535e-10	-1.37499
12156497	chr3:12156497:C:T	2.52611e-17	-0.0830778	-1.35834	1.75472e-06	-2.18052	-1.37258
12157092	chr3:12157092:TAAAAC:T	4.12505e-18	-2.22767	-1.02593	1.88468e-05	0.22649	-1.40556
12157838	chr3:12157838:GT:G	3.29244e-17	-4.33535e-10	-1.17646	2.26415e-05	-4.33535e-10	-0.995625
12158097	chr3:12158097:C:CA	1.79341e-16	-4.33535e-10	0.518607	6.52416e-05	-4.33535e-10	0.0626854
12158119	chr3:12158119:C:T	2.6352e-17	-4.33535e-10	-1.39914	1.53497e-05	-4.33535e-10	-1.38432
12158381	chr3:12158381:A:G	3.01715e-17	-4.33535e-10	-1.26378	2.54039e-05	-4.33535e-10	-0.880508
12158458	chr3:12158458:C:T	4.77673e-17	-4.33535e-10	-0.804338	4.85157e-05	-4.33535e-10	-0.233524
12159008	chr3:12159008:G:A	7.8301e-17	-4.33535e-10	-0.310119	3.09204e-05	-4.33535e-10	-0.683996
12159406	chr3:12159406:C:T	1.11673e-16	1.41482	-1.36993	8.73648e-05	1.73061	-1.37593
12159611	chr3:12159611:A:G	4.1071e-18	-2.23028	-1.02768	9.5869e-05	1.64349	-1.19591
12160069	chr3:12160069:AAAAG:A	2.87598e-16	-4.33535e-10	0.990885	7.66411e-05	-4.33535e-10	0.223721
12160465	chr3:12160465:T:G	2.63643e-17	-4.33535e-10	-1.39867	1.6993e-05	-4.33535e-10	-1.28261
12161366	chr3:12161366:C:G	7.89375e-18	-2.1408	-0.463807	1.75329e-06	-2.23056	-1.32336
12162388	chr3:12162388:G:A	1.33413e-17	-1.36126	-0.718552	3.21426e-06	-1.58409	-1.36373
12162490	chr3:12162490:A:T	3.06954e-17	-4.33535e-10	-1.24657	1.53733e-05	-4.33535e-10	-1.38278
12162814	chr3:12162814:G:A	1.4183e-16	0.283951	-3.92172e-10	1.4118e-05	-1.46796	-3.92172e-10
12163190	chr3:12163190:C:T	4.9138e-17	-0.776047	-3.92172e-10	7.78267e-06	-2.06351	-3.92172e-10
12163789	chr3:12163789:C:T	4.34543e-17	-4.33535e-10	-0.898969	1.52465e-05	-4.33535e-10	-1.39106
12164351	chr3:12164351:C:G	4.02097e-17	-4.33535e-10	-0.976571	1.50954e-05	-4.33535e-10	-1.40102
12164551	chr3:12164551:A:AC	5.02213e-18	-2.21303	-0.843798	0.000181175	2.13659	-1.05254
12164925	chr3:12164925:G:T	6.95577e-17	0.188193	-0.616715	1.87081e-06	-2.22058	-1.26846
12165143	chr3:12165143:T:C	3.29547e-17	-4.33535e-10	-1.17555	1.50738e-05	-4.33535e-10	-1.40245
12165702	chr3:12165702:ACT:A	3.95333e-17	-4.33535e-10	-0.993537	1.50592e-05	-4.33535e-10	-1.40342
12165880	chr3:12165880:G:C	3.92343e-17	-4.33535e-10	-1.00113	1.50498e-05	-4.33535e-10	-1.40405
12165938	chr3:12165938:G:C	9.20687e-17	-4.33535e-10	-0.148145	2.2993e-05	-4.33535e-10	-0.980224
12165961	chr3:12165961:T:C	3.83069e-17	-1.02505	-3.92172e-10	1.0633e-05	-1.75145	-3.92172e-10
12166001	chr3:12166001:G:A	3.77847e-17	-4.33535e-10	-1.03878	1.50173e-05	-4.33535e-10	-1.40621
12166243	chr3:12166243:G:T	8.13156e-17	-0.272342	-3.92172e-10	1.32212e-05	-1.53359	-3.92172e-10
12166474	chr3:12166474:A:G	1.00162e-16	-4.33535e-10	-0.0638945	3.51889e-05	-4.33535e-10	-0.554682
12166549	chr3:12166549:G:A	1.06164e-16	0.600609	-0.606302	1.86098e-06	-2.23006	-1.26426
12166779	chr3:12166779:G:C	3.14663e-17	-4.33535e-10	-1.22176	1.51512e-05	-4.33535e-10	-1.39733
12166831	chr3:12166831:C:T	3.24016e-17	-4.33535e-10	-1.19247	1.52661e-05	-4.33535e-10	-1.38978
12167152	chr3:12167152:A:G	1.81497e-17	-1.77203	-3.92172e-10	7.20506e-06	-2.14063	-3.92172e-10
12167171	chr3:12167171:G:T	5.92512e-18	-1.54034	-1.35114	1.17913e-05	-0.247316	-1.40073
12167555	chr3:12167555:G:A	8.76572e-17	-4.33535e-10	-0.197246	4.28205e-05	-4.33535e-10	-0.358396
12167575	chr3:12167575:T:C	1.17871e-17	-2.20367	-3.92172e-10	1.15036e-05	-1.67275	-3.92172e-10
12167930	chr3:12167930:A:G	6.56935e-16	-4.33535e-10	1.8169	0.000146775	-4.33535e-10	0.873492
12167998	chr3:12167998:G:A	3.97939e-17	-4.33535e-10	-0.986965	1.50768e-05	-4.33535e-10	-1.40225
12168008	chr3:12168008:C:T	6.52056e-17	-0.5255	0.032366	2.20444e-06	-2.03871	-1.28622
12168103	chr3:12168103:C:T	3.88403e-17	-4.33535e-10	-1.01122	1.50385e-05	-4.33535e-10	-1.4048
12168121	chr3:12168121:G:A	2.25432e-17	-0.96472	-0.590524	7.25121e-06	-1.98236	-0.15188
12168253	chr3:12168253:A:G	4.15725e-17	-4.33535e-10	-0.943241	2.85983e-05	-4.33535e-10	-0.762064
12168632	chr3:12168632:C:T	5.94641e-17	-0.565179	-0.0201275	2.20266e-06	-2.02557	-1.30017
12168653	chr3:12168653:A:G	6.67278e-17	-0.524341	0.0542825	2.21498e-06	-2.04217	-1.278
12168817	chr3:12168817:G:T	4.4779e-16	-4.33535e-10	1.43364	0.000146494	-4.33535e-10	0.871576
12168818	chr3:12168818:G:A	2.96365e-17	-4.33535e-10	-1.28167	2.43201e-05	-4.33535e-10	-0.924106
12168855	chr3:12168855:AT:A	5.4288e-17	0.44216	-1.11854	1.51454e-05	-0.152255	-1.24546
12169284	chr3:12169284:A:T	7.52553e-17	-0.426284	0.0764909	2.16708e-06	-2.07049	-1.27154
12169547	chr3:12169547:C:T	2.79083e-17	-1.34176	-3.92172e-10	6.94829e-06	-2.17692	-3.92172e-10
12169548	chr3:12169548:T:C	6.48271e-17	-0.523317	0.0243613	2.19698e-06	-2.04173	-1.2866
12170494	chr3:12170494:G:A	2.61797e-17	-4.33535e-10	-1.4057	1.62315e-05	-4.33535e-10	-1.32846
12170495	chr3:12170495:C:A	2.61797e-17	-4.33535e-10	-1.4057	1.62315e-05	-4.33535e-10	-1.32846
12170610	chr3:12170610:T:TC	8.61757e-17	-4.33535e-10	-0.214292	4.15241e-05	-4.33535e-10	-0.389137
12171789	chr3:12171789:C:G	2.65806e-17	-4.33535e-10	-1.3905	1.71908e-05	-4.33535e-10	-1.27104
12172059	chr3:12172059:G:A	2.69328e-17	-4.33535e-10	-1.37734	1.51195e-05	-4.33535e-10	-1.39943
12172221	chr3:12172221:C:T	4.52824e-17	-4.33535e-10	-0.85776	1.53742e-05	-4.33535e-10	-1.38272
12172806	chr3:12172806:T:C	1.76737e-17	-1.73116	-0.0674401	5.13879e-06	-1.07209	-1.4065
12172816	chr3:12172816:T:C	2.71055e-17	-4.33535e-10	-1.37094	1.56363e-05	-4.33535e-10	-1.36581
12172857	chr3:12172857:G:C	3.05133e-17	-4.33535e-10	-1.25252	1.55745e-05	-4.33535e-10	-1.36978
12173143	chr3:12173143:C:T	4.05707e-17	-4.33535e-10	-0.967634	1.51092e-05	-4.33535e-10	-1.40011
12173407	chr3:12173407:A:G	2.43931e-17	-1.02846	-0.447914	4.14518e-05	1.0084	-1.39928
12173814	chr3:12173814:C:T	3.48783e-17	-4.33535e-10	-1.11881	1.51978e-05	-4.33535e-10	-1.39426
12173875	chr3:12173875:G:C	6.50712e-18	-1.43899	-1.3588	4.80907e-06	-1.41161	-1.1333
12174386	chr3:12174386:C:G	3.73942e-17	-4.33535e-10	-1.04916	1.69529e-05	-4.33535e-10	-1.28497
12174630	chr3:12174630:C:T	7.0089e-17	0.16225	-0.583164	1.89281e-06	-2.21603	-1.26132
12174642	chr3:12174642:C:T	3.68573e-17	-4.33535e-10	-1.06363	1.50123e-05	-4.33535e-10	-1.40654
12174858	chr3:12174858:C:T	3.9536e-17	-4.33535e-10	-0.993468	3.37493e-05	-4.33535e-10	-0.596452
12175017	chr3:12175017:AT:A	1.5586e-17	-0.593185	-1.33112	4.91089e-06	-1.17698	-1.34698
12175488	chr3:12175488:T:A	8.1989e-16	-4.33535e-10	2.03849	0.000188184	-4.33535e-10	1.12201
12175518	chr3:12175518:C:T	8.23799e-16	-4.33535e-10	2.04325	0.000188953	-4.33535e-10	1.12609
12175631	chr3:12175631:G:A	4.02282e-17	-4.33535e-10	-0.97611	1.50872e-05	-4.33535e-10	-1.40156
12175913	chr3:12175913:G:T	3.88381e-17	-4.33535e-10	-1.01128	1.50395e-05	-4.33535e-10	-1.40473
12176297	chr3:12176297:C:T	4.46554e-17	-0.871704	-3.92172e-10	1.16818e-05	-1.65738	-3.92172e-10
12177023	chr3:12177023:C:T	3.352e-17	-1.18791	0.0293755	3.11686e-05	0.676534	-1.35253
12177299	chr3:12177299:A:G	2.6849e-17	-4.33535e-10	-1.38045	1.58287e-05	-4.33535e-10	-1.35359
12177649	chr3:12177649:G:A	9.15832e-17	-4.33535e-10	-0.153432	2.27183e-05	-4.33535e-10	-0.992243
12177777	chr3:12177777:C:A	1.85249e-17	-1.15668	-0.594887	3.55696e-05	0.841298	-1.38522
12178408	chr3:12178408:C:T	3.52034e-17	-4.33535e-10	-1.10954	1.50345e-05	-4.33535e-10	-1.40507
12178868	chr3:12178868:G:C	3.86132e-17	-4.33535e-10	-1.01709	1.50393e-05	-4.33535e-10	-1.40474
12179270	chr3:12179270:AG:A	1.73382e-17	-0.446256	-1.37151	1.87193e-06	-2.12766	-1.36078
12179924	chr3:12179924:C:T	8.28551e-17	-0.253586	-3.92172e-10	1.68817e-05	-1.28918	-3.92172e-10
12180084	chr3:12180084:G:A	3.94996e-17	-4.33535e-10	-0.994389	1.50573e-05	-4.33535e-10	-1.40355
12180595	chr3:12180595:G:A	2.86468e-17	-4.33535e-10	-1.31564	2.26764e-05	-4.33535e-10	-0.994087
12181222	chr3:12181222:G:A	2.20873e-17	-1.04384	-0.531835	4.09178e-05	0.985894	-1.38974
12181293	chr3:12181293:C:T	3.22262e-17	-4.33535e-10	-1.1979	1.52406e-05	-4.33535e-10	-1.39145
12181330	chr3:12181330:C:T	1.40759e-17	-2.02621	-3.92172e-10	8.39596e-06	-1.98766	-3.92172e-10
12181556	chr3:12181556:G:A	3.7884e-17	-4.33535e-10	-1.03615	3.02177e-05	-4.33535e-10	-0.706985
12181573	chr3:12181573:A:G	6.50258e-16	-4.33535e-10	1.80669	0.000145758	-4.33535e-10	0.866536
12181832	chr3:12181832:C:T	6.87388e-16	-4.33535e-10	1.86222	0.000154709	-4.33535e-10	0.926137
12181852	chr3:12181852:G:A	6.39793e-16	-4.33535e-10	1.79046	0.000145793	-4.33535e-10	0.866778
12181913	chr3:12181913:T:C	5.58064e-17	-0.648791	-3.92172e-10	6.63138e-06	-2.2236	-3.92172e-10
12182146	chr3:12182146:C:T	8.93079e-17	0.405958	-0.584548	1.97194e-06	-2.22923	-1.20716
12182340	chr3:12182340:A:G	2.65668e-17	-4.33535e-10	-1.39102	1.50268e-05	-4.33535e-10	-1.40558
12182433	chr3:12182433:A:T	2.64601e-17	-4.33535e-10	-1.39504	1.56564e-05	-4.33535e-10	-1.36453
12183226	chr3:12183226:C:T	2.83243e-17	-4.33535e-10	-1.32696	1.60694e-05	-4.33535e-10	-1.3385
12184497	chr3:12184497:C:A	2.62566e-17	-4.33535e-10	-1.40276	1.69021e-05	-4.33535e-10	-1.28797
12184531	chr3:12184531:G:A	2.9049e-17	-4.33535e-10	-1.30169	1.50128e-05	-4.33535e-10	-1.40651
12185289	chr3:12185289:G:A	9.70048e-17	-0.0959187	-3.92172e-10	6.80294e-06	-2.19806	-3.92172e-10
12185430	chr3:12185430:G:T	2.64029e-17	-4.33535e-10	-1.39721	1.6784e-05	-4.33535e-10	-1.29499
12185610	chr3:12185610:T:G	2.61558e-16	-4.33535e-10	0.895975	6.50318e-05	-4.33535e-10	0.0594646
12185802	chr3:12185802:C:T	2.64347e-17	-4.33535e-10	-1.396	1.50351e-05	-4.33535e-10	-1.40503
12185807	chr3:12185807:G:T	2.06998e-17	-1.64056	-3.92172e-10	6.58436e-06	-2.23072	-3.92172e-10
12186077	chr3:12186077:G:A	1.26199e-17	-2.13541	-3.92172e-10	0.000187613	1.11897	-3.92172e-10
12186091	chr3:12186091:T:C	5.66365e-17	-0.0629844	-0.571042	1.94122e-06	-2.19022	-1.26187
12186176	chr3:12186176:A:G	2.93363e-17	-4.33535e-10	-1.29186	2.14012e-05	-4.33535e-10	-1.05196
12186319	chr3:12186319:G:A	1.07099e-17	-1.08565	-1.21387	1.89953e-06	-2.09903	-1.37478
12186446	chr3:12186446:G:A	5.27862e-17	-4.33535e-10	-0.704429	4.76402e-05	-4.33535e-10	-0.251735
12186675	chr3:12186675:A:G	6.2079e-17	-4.33535e-10	-0.542271	2.41356e-05	-4.33535e-10	-0.931724
12187058	chr3:12187058:A:T	2.61691e-17	-4.33535e-10	-1.4061	1.54292e-05	-4.33535e-10	-1.37915
12187111	chr3:12187111:C:T	2.47083e-16	-4.33535e-10	0.839044	6.23478e-05	-4.33535e-10	0.017317
12187146	chr3:12187146:C:G	2.6322e-17	-4.33535e-10	-1.40028	1.71302e-05	-4.33535e-10	-1.27457
12187515	chr3:12187515:A:G	2.61474e-17	-1.28253	-0.124404	2.79497e-05	0.38738	-1.17238
12187737	chr3:12187737:TG:T	5.97009e-17	-0.935519	0.354187	5.58421e-05	1.20371	-1.2966
12187927	chr3:12187927:T:A	1.02566e-16	-4.33535e-10	-0.04017	2.33342e-05	-4.33535e-10	-0.965492
12188878	chr3:12188878:G:A	1.88054e-17	-1.73654	-3.92172e-10	7.26685e-06	-2.13209	-3.92172e-10
12188887	chr3:12188887:C:T	4.76745e-17	-0.806283	-3.92172e-10	6.58675e-06	-2.23035	-3.92172e-10
12188938	chr3:12188938:A:G	8.18047e-18	-1.37789	-1.19104	1.42404e-05	-0.059404	-1.39992
12189105	chr3:12189105:T:C	2.63151e-17	-4.33535e-10	-1.40054	1.7118e-05	-4.33535e-10	-1.27528
12189204	chr3:12189204:T:C	1.70418e-16	0.553048	-0.0854728	2.76969e-05	-0.154864	-0.639226
12189417	chr3:12189417:A:C	3.15857e-17	-4.33535e-10	-1.21797	1.53785e-05	-4.33535e-10	-1.38244
12189439	chr3:12189439:CA:C	3.17489e-17	-4.33535e-10	-1.21282	1.57046e-05	-4.33535e-10	-1.36146
12189597	chr3:12189597:A:G	3.23357e-17	-4.33535e-10	-1.19451	1.52651e-05	-4.33535e-10	-1.38984
12189734	chr3:12189734:G:A	5.71662e-17	-0.157134	-0.467582	2.0574e-06	-2.17052	-1.22345
12190093	chr3:12190093:A:G	6.69176e-17	-4.33535e-10	-0.467217	2.54566e-05	-4.33535e-10	-0.878437
12190226	chr3:12190226:C:T	3.00758e-17	-4.33535e-10	-1.26696	1.54894e-05	-4.33535e-10	-1.37526
12190574	chr3:12190574:A:G	1.94933e-17	-0.330127	-1.37048	1.86623e-06	-2.13061	-1.36089
12190708	chr3:12190708:T:G	1.86523e-17	-0.360956	-1.38376	1.92048e-06	-2.12269	-1.34015
12191020	chr3:12191020:C:T	3.45737e-17	-4.33535e-10	-1.12759	1.85197e-05	-4.33535e-10	-1.19658
12191395	chr3:12191395:A:G	2.92734e-17	-4.33535e-10	-1.294	1.56647e-05	-4.33535e-10	-1.364
12191477	chr3:12191477:T:C	2.61714e-17	-4.33535e-10	-1.40601	1.61933e-05	-4.33535e-10	-1.33082
12191484	chr3:12191484:G:A	3.26262e-17	-4.33535e-10	-1.18556	1.52349e-05	-4.33535e-10	-1.39182
12191982	chr3:12191982:A:G	1.78721e-17	-1.19956	-0.587883	2.74144e-05	0.548404	-1.35275
12192179	chr3:12192179:G:A	3.13742e-17	-4.33535e-10	-1.22469	2.10386e-05	-4.33535e-10	-1.06905
12192292	chr3:12192292:C:A	2.98793e-17	-4.33535e-10	-1.27351	1.54855e-05	-4.33535e-10	-1.37551
12192806	chr3:12192806:G:A	1.18898e-17	-2.195	-3.92172e-10	1.50582e-05	-1.40349	-3.92172e-10
12192836	chr3:12192836:T:A	3.30448e-17	-4.33535e-10	-1.17281	1.60329e-05	-4.33535e-10	-1.34077
12192996	chr3:12192996:T:G	3.15856e-17	-4.33535e-10	-1.21798	1.53938e-05	-4.33535e-10	-1.38144
12193163	chr3:12193163:G:A	2.91574e-17	-4.33535e-10	-1.29797	1.5734e-05	-4.33535e-10	-1.35959
12193181	chr3:12193181:A:G	2.90774e-17	-4.33535e-10	-1.30072	1.57623e-05	-4.33535e-10	-1.35779
12193426	chr3:12193426:A:G	2.98561e-17	-4.33535e-10	-1.27429	1.54262e-05	-4.33535e-10	-1.37934
12193499	chr3:12193499:C:A	2.87169e-17	-4.33535e-10	-1.31319	1.5908e-05	-4.33535e-10	-1.34859
12194145	chr3:12194145:C:T	2.75037e-17	-4.33535e-10	-1.35636	1.73227e-05	-4.33535e-10	-1.2634
12194202	chr3:12194202:C:G	5.3253e-18	-1.97961	-1.0186	2.27849e-05	-0.0206419	-0.968673
12194223	chr3:12194223:G:A	0.000376325	30.2971	-1.40635	0.000149413	2.21322	-1.32192
12194370	chr3:12194370:A:G	2.61636e-17	-4.33535e-10	-1.40631	1.60539e-05	-4.33535e-10	-1.33946
12195019	chr3:12195019:T:A	2.55933e-16	-4.33535e-10	0.874235	6.3904e-05	-4.33535e-10	0.0419704
12195065	chr3:12195065:G:A	1.10653e-16	0.0357153	-3.92172e-10	2.03426e-05	-1.10269	-3.92172e-10
12195111	chr3:12195111:G:A	2.82623e-17	-4.33535e-10	-1.32915	1.69537e-05	-4.33535e-10	-1.28492
12195472	chr3:12195472:A:G	2.83993e-17	-4.33535e-10	-1.32432	1.68627e-05	-4.33535e-10	-1.29031
12195773	chr3:12195773:T:C	3.49668e-17	-4.33535e-10	-1.11628	1.87143e-05	-4.33535e-10	-1.18612
12196104	chr3:12196104:AATAGTTTCTCTCTGAAATAAATGT:A	3.23392e-17	-4.33535e-10	-1.1944	1.61577e-05	-4.33535e-10	-1.33302
12196410	chr3:12196410:A:G	2.87568e-17	-4.33535e-10	-1.3118	1.66255e-05	-4.33535e-10	-1.30447
12196577	chr3:12196577:G:A	2.16303e-17	-0.262342	-1.33424	1.77998e-06	-2.14963	-1.38918
12196685	chr3:12196685:C:T	2.73375e-17	-4.33535e-10	-1.36242	1.51793e-05	-4.33535e-10	-1.39548
12196729	chr3:12196729:G:C	3.52094e-18	-2.1855	-1.22645	0.000244471	2.38995	-1.00627
12196784	chr3:12196784:T:C	3.75578e-17	-4.33535e-10	-1.0448	2.74938e-05	-4.33535e-10	-0.801451
12197978	chr3:12197978:A:T	7.32049e-17	-4.33535e-10	-0.377418	2.7126e-05	-4.33535e-10	-0.814918
12198084	chr3:12198084:T:C	2.80167e-17	-4.33535e-10	-1.33788	1.71747e-05	-4.33535e-10	-1.27198
12198291	chr3:12198291:G:A	9.2322e-18	-1.05962	-1.38836	2.15169e-05	0.33928	-1.38585
12198321	chr3:12198321:C:T	2.61883e-17	-4.33535e-10	-1.40537	1.66237e-05	-4.33535e-10	-1.30458
12198431	chr3:12198431:G:T	4.07212e-06	25.6767	-1.31224	0.000151609	2.01533	-1.10944
12198505	chr3:12198505:C:CA	2.85575e-17	-4.33535e-10	-1.31876	1.67739e-05	-4.33535e-10	-1.29559
12198507	chr3:12198507:G:A	2.85171e-17	-4.33535e-10	-1.32017	1.68293e-05	-4.33535e-10	-1.29229
12198637	chr3:12198637:C:G	3.27003e-17	-4.33535e-10	-1.1833	1.52383e-05	-4.33535e-10	-1.3916
12199019	chr3:12199019:G:T	2.82325e-17	-4.33535e-10	-1.33021	1.70361e-05	-4.33535e-10	-1.28008
12199111	chr3:12199111:T:C	3.49561e-17	-1.11659	-3.92172e-10	1.33569e-05	-1.52338	-3.92172e-10
12199115	chr3:12199115:A:C	2.6244e-17	-4.33535e-10	-1.40324	1.68798e-05	-4.33535e-10	-1.28929
12199176	chr3:12199176:A:G	2.62792e-17	-4.33535e-10	-1.4019	1.54243e-05	-4.33535e-10	-1.37947
12199233	chr3:12199233:C:T	3.12281e-18	-2.19478	-1.33717	6.34635e-05	1.21465	-1.1796
12199448	chr3:12199448:T:C	3.2526e-17	-4.33535e-10	-1.18864	1.52585e-05	-4.33535e-10	-1.39027
12199950	chr3:12199950:A:G	2.66646e-17	-4.33535e-10	-1.38734	1.77814e-05	-4.33535e-10	-1.23726
12200172	chr3:12200172:A:G	2.61902e-17	-4.33535e-10	-1.40529	1.66352e-05	-4.33535e-10	-1.30389
12200240	chr3:12200240:A:G	2.14802e-17	-0.24067	-1.36288	1.82129e-06	-2.14771	-1.36816
12200266	chr3:12200266:A:G	6.88101e-16	0.370449	1.49281	7.20288e-05	-0.876372	1.03803
12200612	chr3:12200612:T:C	2.61735e-17	-4.33535e-10	-1.40593	1.59765e-05	-4.33535e-10	-1.34429
12200841	chr3:12200841:G:A	6.14594e-17	-4.33535e-10	-0.552302	4.60558e-05	-4.33535e-10	-0.285558
12200988	chr3:12200988:G:A	1.51699e-17	-1.24364	-0.707728	0.000377168	2.34219	-0.524908
12201452	chr3:12201452:C:G	5.2392e-17	-4.33535e-10	-0.711925	4.48874e-05	-4.33535e-10	-0.311255
12201765	chr3:12201765:T:G	5.20466e-17	-4.33535e-10	-0.718539	1.77381e-05	-4.33535e-10	-1.2397
12201879	chr3:12201879:T:C	3.3534e-17	-0.476276	-0.681845	2.18966e-06	-2.11679	-1.21488
12201963	chr3:12201963:C:T	1.02709e-16	-0.463024	0.424248	0.000103975	1.80117	-1.27243
12202407	chr3:12202407:A:G	1.99421e-17	-1.67785	-3.92172e-10	6.65605e-06	-2.21989	-3.92172e-10
12202516	chr3:12202516:A:G	4.96735e-17	-0.765209	-3.92172e-10	6.59264e-06	-2.22946	-3.92172e-10
12202710	chr3:12202710:AAC:A	2.73323e-17	-4.33535e-10	-1.36261	1.92323e-05	-4.33535e-10	-1.15882
12202913	chr3:12202913:A:T	2.70419e-17	-4.33535e-10	-1.37329	1.87232e-05	-4.33535e-10	-1.18565
12202970	chr3:12202970:A:G	2.67686e-17	-4.33535e-10	-1.38345	1.8213e-05	-4.33535e-10	-1.21327
12203090	chr3:12203090:C:T	2.67554e-17	-4.33535e-10	-1.38394	1.81867e-05	-4.33535e-10	-1.21472
12203894	chr3:12203894:TA:T	9.6347e-17	-0.451673	0.348949	0.000103476	1.81646	-1.29254
12203960	chr3:12203960:A:T	2.70701e-17	-4.33535e-10	-1.37225	1.87815e-05	-4.33535e-10	-1.18254
12204276	chr3:12204276:C:G	2.7357e-17	-4.33535e-10	-1.36171	1.9507e-05	-4.33535e-10	-1.14464
12204780	chr3:12204780:G:A	2.70777e-17	-4.33535e-10	-1.37197	1.8799e-05	-4.33535e-10	-1.18161
12205261	chr3:12205261:C:T	2.73331e-17	-4.33535e-10	-1.36258	1.92329e-05	-4.33535e-10	-1.15879
12205627	chr3:12205627:C:A	2.70701e-17	-4.33535e-10	-1.37225	1.87815e-05	-4.33535e-10	-1.18254
12205994	chr3:12205994:T:C	4.52127e-17	-0.859302	-3.92172e-10	6.7597e-06	-2.20443	-3.92172e-10
12206278	chr3:12206278:C:T	3.26569e-17	-4.33535e-10	-1.18462	1.52628e-05	-4.33535e-10	-1.38999
12206728	chr3:12206728:T:C	2.71119e-17	-4.33535e-10	-1.37071	1.88553e-05	-4.33535e-10	-1.17862
12206860	chr3:12206860:G:A	2.70653e-17	-4.33535e-10	-1.37243	1.87729e-05	-4.33535e-10	-1.183
12207025	chr3:12207025:C:T	3.00906e-17	-4.33535e-10	-1.26647	1.50689e-05	-4.33535e-10	-1.40278
12207370	chr3:12207370:C:T	2.70753e-17	-4.33535e-10	-1.37206	1.87903e-05	-4.33535e-10	-1.18207
12207534	chr3:12207534:A:G	3.10011e-18	-2.22106	-1.31818	0.000158066	2.08941	-1.1418
12208073	chr3:12208073:A:G	2.70494e-17	-4.33535e-10	-1.37301	1.87444e-05	-4.33535e-10	-1.18452
12208403	chr3:12208403:C:T	2.70915e-17	-4.33535e-10	-1.37146	1.88198e-05	-4.33535e-10	-1.1805
12208756	chr3:12208756:A:G	2.70642e-17	-4.33535e-10	-1.37247	1.87721e-05	-4.33535e-10	-1.18304
12209346	chr3:12209346:T:A	3.22614e-17	-1.41476	0.217955	0.000553994	2.10123	0.10051
12209457	chr3:12209457:C:T	2.70004e-17	-4.33535e-10	-1.37483	1.86565e-05	-4.33535e-10	-1.18921
12209600	chr3:12209600:A:G	2.70433e-17	-4.33535e-10	-1.37324	1.87334e-05	-4.33535e-10	-1.18511
12209640	chr3:12209640:T:A	2.69895e-17	-4.33535e-10	-1.37523	1.86376e-05	-4.33535e-10	-1.19023
12209651	chr3:12209651:G:C	2.71162e-17	-4.33535e-10	-1.37055	1.88629e-05	-4.33535e-10	-1.17821
12209657	chr3:12209657:A:C	2.71335e-17	-4.33535e-10	-1.36991	1.88931e-05	-4.33535e-10	-1.17662
12209717	chr3:12209717:C:T	2.71641e-17	-4.33535e-10	-1.36878	1.8946e-05	-4.33535e-10	-1.17382
12209850	chr3:12209850:T:C	2.64806e-17	-4.33535e-10	-1.39427	1.53518e-05	-4.33535e-10	-1.38418
12209924	chr3:12209924:G:A	7.983e-18	-1.37258	-1.22079	1.62134e-05	-0.0542571	-1.27532
12209984	chr3:12209984:A:G	2.70591e-17	-4.33535e-10	-1.37266	1.87611e-05	-4.33535e-10	-1.18363
12210177	chr3:12210177:C:T	1.52445e-16	-4.33535e-10	0.356126	0.000198929	-4.33535e-10	1.17754
12211164	chr3:12211164:A:C	2.70382e-17	-4.33535e-10	-1.37343	1.87261e-05	-4.33535e-10	-1.18549
12211273	chr3:12211273:G:C	2.70668e-17	-4.33535e-10	-1.37237	1.87762e-05	-4.33535e-10	-1.18282
12211307	chr3:12211307:G:C	2.7003e-17	-4.33535e-10	-1.37473	1.86613e-05	-4.33535e-10	-1.18896
12211518	chr3:12211518:G:A	6.92048e-17	-4.33535e-10	-0.43361	2.60734e-05	-4.33535e-10	-0.854496
12211601	chr3:12211601:T:C	2.70831e-17	-4.33535e-10	-1.37177	1.88049e-05	-4.33535e-10	-1.18129
12211807	chr3:12211807:C:T	7.95687e-17	-0.294059	-3.92172e-10	9.44194e-06	-1.87025	-3.92172e-10
12211945	chr3:12211945:T:C	3.89503e-17	-4.33535e-10	-1.00839	2.17853e-05	-4.33535e-10	-1.03417
12211998	chr3:12211998:C:CT	1.78658e-17	-0.4224	-1.36539	1.90441e-06	-2.10535	-1.36589
12212191	chr3:12212191:A:G	2.61906e-17	-4.33535e-10	-1.40528	1.61279e-05	-4.33535e-10	-1.33486
12212203	chr3:12212203:A:G	1.40005e-17	-1.09626	-0.935329	2.68439e-05	0.556815	-1.38219
12212468	chr3:12212468:CTT:C	2.70826e-17	-4.33535e-10	-1.37179	1.88034e-05	-4.33535e-10	-1.18137
12212484	chr3:12212484:C:A	2.70971e-17	-4.33535e-10	-1.37125	1.88287e-05	-4.33535e-10	-1.18003
12212630	chr3:12212630:T:C	1.59035e-17	-0.990601	-0.913537	3.17167e-05	0.717991	-1.37656
12212929	chr3:12212929:C:T	2.69601e-17	-4.33535e-10	-1.37632	1.8584e-05	-4.33535e-10	-1.19311
12213022	chr3:12213022:CAA:C	5.02567e-17	-0.753536	-3.92172e-10	1.24538e-05	-1.59339	-3.92172e-10
12213106	chr3:12213106:A:G	2.70732e-17	-4.33535e-10	-1.37213	1.87877e-05	-4.33535e-10	-1.18221
12213263	chr3:12213263:T:TA	2.70388e-17	-4.33535e-10	-1.37341	1.87264e-05	-4.33535e-10	-1.18548
12213328	chr3:12213328:A:G	3.56676e-16	-4.33535e-10	1.20615	8.24408e-05	-4.33535e-10	0.296668
12213371	chr3:12213371:T:G	2.69601e-17	-4.33535e-10	-1.37632	1.85674e-05	-4.33535e-10	-1.194
12213481	chr3:12213481:G:A	2.7055e-17	-4.33535e-10	-1.37281	1.87563e-05	-4.33535e-10	-1.18388
12213577	chr3:12213577:T:C	2.6992e-17	-4.33535e-10	-1.37514	1.86317e-05	-4.33535e-10	-1.19055
12213765	chr3:12213765:C:T	5.16063e-17	-0.727035	-3.92172e-10	1.26816e-05	-1.57526	-3.92172e-10
12213771	chr3:12213771:A:G	2.69779e-17	-4.33535e-10	-1.37566	1.8612e-05	-4.33535e-10	-1.19161
12213890	chr3:12213890:T:A	2.87049e-17	0.0924079	-1.40602	3.88932e-06	-1.38057	-1.37661
12214423	chr3:12214423:A:G	1.82969e-17	-0.398557	-1.36539	1.89267e-06	-2.11153	-1.36589
12214677	chr3:12214677:A:G	2.71525e-17	-4.33535e-10	-1.36921	1.89271e-05	-4.33535e-10	-1.17482
12214684	chr3:12214684:G:A	2.93492e-17	-4.33535e-10	-1.29141	1.54545e-05	-4.33535e-10	-1.37751
12214747	chr3:12214747:TA:T	4.75938e-17	-0.807977	-3.92172e-10	1.2003e-05	-1.63026	-3.92172e-10
12214878	chr3:12214878:A:G	2.75716e-17	-4.33535e-10	-1.35389	1.96259e-05	-4.33535e-10	-1.13856
12215373	chr3:12215373:T:C	2.78079e-17	-4.33535e-10	-1.34536	1.99965e-05	-4.33535e-10	-1.11986
12215501	chr3:12215501:A:G	2.73855e-17	-4.33535e-10	-1.36067	1.9336e-05	-4.33535e-10	-1.15344
12215788	chr3:12215788:T:C	4.61039e-17	-4.33535e-10	-0.839782	4.27208e-05	-4.33535e-10	-0.360726
12216170	chr3:12216170:A:G	4.68942e-18	-2.197	-0.928375	0.000278691	2.40496	-0.89027
12216197	chr3:12216197:A:T	1.21567e-16	-4.33535e-10	0.129787	2.99375e-05	-4.33535e-10	-0.7163
12216295	chr3:12216295:G:A	2.75689e-17	-4.33535e-10	-1.35399	1.96188e-05	-4.33535e-10	-1.13893
12216451	chr3:12216451:T:G	2.7592e-17	-4.33535e-10	-1.35315	1.96565e-05	-4.33535e-10	-1.137
12216534	chr3:12216534:A:G	6.18271e-17	-4.33535e-10	-0.546338	1.9964e-05	-4.33535e-10	-1.12148
12216633	chr3:12216633:T:C	5.1494e-17	-4.33535e-10	-0.729215	1.91922e-05	-4.33535e-10	-1.16091
12216822	chr3:12216822:G:T	2.73895e-17	-4.33535e-10	-1.36052	1.93308e-05	-4.33535e-10	-1.15371
12216853	chr3:12216853:A:G	5.07084e-17	-0.017913	-0.726675	1.96336e-06	-2.199	-1.24175
12216925	chr3:12216925:A:G	3.04679e-18	-2.15093	-1.40566	0.000463248	3.17033	-1.14748
12216951	chr3:12216951:C:T	3.04939e-18	-2.14946	-1.40628	0.000473116	3.17793	-1.134
12217088	chr3:12217088:T:C	2.71275e-17	-4.33535e-10	-1.37013	1.88801e-05	-4.33535e-10	-1.1773
12217117	chr3:12217117:A:T	3.63156e-15	-4.33535e-10	3.52674	0.000725777	-4.33535e-10	2.47183
12217206	chr3:12217206:A:G	1.17581e-16	-4.33535e-10	0.0964453	2.19794e-05	-4.33535e-10	-1.02531
12217364	chr3:12217364:T:G	2.77236e-17	-4.33535e-10	-1.3484	1.98465e-05	-4.33535e-10	-1.12738
12217967	chr3:12217967:A:G	1.15647e-17	-2.22272	-3.92172e-10	1.26458e-05	-1.57808	-3.92172e-10
12218045	chr3:12218045:T:G	1.62461e-12	10.8361	-1.20601	1.7387e-05	0.146743	-1.40643
12218116	chr3:12218116:C:T	3.20098e-17	0.0158834	-1.22052	1.72049e-06	-2.16659	-1.40621
12218313	chr3:12218313:A:G	3.16941e-17	0.105836	-1.32039	1.09815e-05	-0.784868	-0.934333
12218544	chr3:12218544:ATT:A	2.00233e-17	-1.67378	-3.92172e-10	4.80282e-05	-0.243624	-3.92172e-10
12218930	chr3:12218930:A:G	3.44145e-17	-4.33535e-10	-1.1322	1.72091e-05	-4.33535e-10	-1.26997
12219666	chr3:12219666:C:T	1.1007e-16	-4.33535e-10	0.0304328	0.000132962	-4.33535e-10	0.774654
12219923	chr3:12219923:A:AT	2.92024e-17	-4.33535e-10	-1.29643	2.19583e-05	-4.33535e-10	-1.02627
12220344	chr3:12220344:C:G	2.75175e-17	-4.33535e-10	-1.35586	1.95356e-05	-4.33535e-10	-1.14317
12220750	chr3:12220750:G:A	2.75681e-17	-4.33535e-10	-1.35402	1.96174e-05	-4.33535e-10	-1.139
12220814	chr3:12220814:G:C	2.75698e-17	-4.33535e-10	-1.35396	1.96215e-05	-4.33535e-10	-1.13879
12220853	chr3:12220853:A:T	7.15944e-17	-4.33535e-10	-0.399663	2.77929e-05	-4.33535e-10	-0.79063
12220927	chr3:12220927:C:G	7.5508e-17	-4.33535e-10	-0.346441	2.90344e-05	-4.33535e-10	-0.746929
12221124	chr3:12221124:A:G	2.89288e-17	-4.33535e-10	-1.30584	2.15706e-05	-4.33535e-10	-1.04408
12221460	chr3:12221460:G:A	3.38636e-17	-4.33535e-10	-1.14834	1.50801e-05	-4.33535e-10	-1.40204
12221461	chr3:12221461:G:A	5.66945e-08	21.2111	-1.12081	3.88509e-05	0.341688	-0.797369
12221538	chr3:12221538:C:T	3.00437e-18	-2.20865	-1.36196	6.51783e-05	1.4679	-1.40619
12221566	chr3:12221566:G:A	2.93333e-17	-4.33535e-10	-1.29196	2.21345e-05	-4.33535e-10	-1.01827
12221679	chr3:12221679:A:G	2.09551e-16	-4.33535e-10	0.674289	2.7881e-05	-4.33535e-10	-0.787466
12221806	chr3:12221806:C:T	2.88275e-17	-4.33535e-10	-1.30935	2.15153e-05	-4.33535e-10	-1.04665
12221931	chr3:12221931:AG:A	2.89533e-17	-4.33535e-10	-1.305	2.1709e-05	-4.33535e-10	-1.03769
12222733	chr3:12222733:G:A	2.89729e-17	-4.33535e-10	-1.30432	2.17374e-05	-4.33535e-10	-1.03638
12223064	chr3:12223064:A:G	2.89903e-17	-4.33535e-10	-1.30372	2.17614e-05	-4.33535e-10	-1.03527
12223079	chr3:12223079:TC:T	2.89383e-17	-4.33535e-10	-1.30551	2.16869e-05	-4.33535e-10	-1.0387
12223212	chr3:12223212:A:G	2.88898e-17	-4.33535e-10	-1.30719	2.15133e-05	-4.33535e-10	-1.04674
12223962	chr3:12223962:G:C	9.28801e-17	-0.13937	-3.92172e-10	1.99125e-05	-1.12406	-3.92172e-10
12224127	chr3:12224127:T:C	2.89903e-17	-4.33535e-10	-1.30372	2.17614e-05	-4.33535e-10	-1.03527
12224210	chr3:12224210:A:C	1.65499e-16	-4.33535e-10	0.438285	0.000172904	-4.33535e-10	1.03733
12224357	chr3:12224357:C:T	3.59248e-17	-4.33535e-10	-1.08925	1.72264e-05	-4.33535e-10	-1.26897
12224716	chr3:12224716:T:C	3.84718e-17	-4.33535e-10	-1.02075	1.50129e-05	-4.33535e-10	-1.4065
12224835	chr3:12224835:C:T	1.60131e-16	-0.28062	0.685935	2.73573e-06	-1.98522	-1.12379
12224904	chr3:12224904:A:T	1.41284e-16	-0.333855	0.613947	2.71723e-06	-1.96578	-1.15002
12225005	chr3:12225005:G:A	2.27117e-16	0.754786	-3.92172e-10	3.57206e-05	-0.539685	-3.92172e-10
12225304	chr3:12225304:A:G	0.000216376	29.0673	-0.729944	2.93951e-06	-1.63249	-1.40468
12225355	chr3:12225355:G:A	4.42585e-07	22.0373	0.107956	1.90007e-06	-2.20812	-1.2654
12225551	chr3:12225551:AAT:A	2.62258e-05	27.1561	-0.929047	2.96573e-06	-1.68759	-1.34069
12225584	chr3:12225584:G:T	2.2456e-16	0.743465	-3.92172e-10	3.54619e-05	-0.546954	-3.92172e-10
12225932	chr3:12225932:G:A	2.89993e-17	-4.33535e-10	-1.30341	2.17757e-05	-4.33535e-10	-1.03461
12226004	chr3:12226004:G:A	0.695676	33.6562	2.75682	2.15536e-06	-2.02257	-1.32488
12226119	chr3:12226119:A:G	1.26747e-17	-0.820617	-1.31046	1.78478e-06	-2.16494	-1.37118
12226148	chr3:12226148:A:G	0.112899	33.2222	1.37241	1.94761e-06	-2.04227	-1.40654
12226269	chr3:12226269:C:T	9.34032e-17	-4.33535e-10	-0.133754	0.00010953	-4.33535e-10	0.580786
12226527	chr3:12226527:T:C	0.0751706	31.8891	2.2988	1.86045e-06	-2.11967	-1.37493
12226615	chr3:12226615:C:G	5.65827e-17	-0.634976	-3.92172e-10	6.86013e-06	-2.18969	-3.92172e-10
12226744	chr3:12226744:A:G	0.0590961	31.6245	2.32274	1.84516e-06	-2.13051	-1.37234
12227104	chr3:12227104:G:A	0.0512061	31.5943	2.20961	1.82074e-06	-2.13449	-1.38168
12227147	chr3:12227147:C:T	3.30048e-16	1.12856	-3.92172e-10	2.5516e-05	-0.876104	-3.92172e-10
12227766	chr3:12227766:C:T	0.00417532	30.0661	1.23117	1.69703e-06	-2.18104	-1.40549
12228120	chr3:12228120:T:C	1.19694e-17	-2.18833	-3.92172e-10	0.000293398	1.56612	-3.92172e-10
12228654	chr3:12228654:CA:C	3.10436e-16	-4.33535e-10	1.0673	7.46689e-05	-4.33535e-10	0.197652
12228785	chr3:12228785:T:C	3.82618e-17	-4.33535e-10	-1.02623	1.6208e-05	-4.33535e-10	-1.3299
12228825	chr3:12228825:A:AG	2.89512e-17	-4.33535e-10	-1.30507	1.5078e-05	-4.33535e-10	-1.40217
12228839	chr3:12228839:G:A	9.56969e-17	-4.33535e-10	-0.109494	3.72757e-05	-4.33535e-10	-0.497069
12229161	chr3:12229161:A:G	1.2529e-16	-0.370604	0.530554	2.6957e-06	-1.95783	-1.16592
12229556	chr3:12229556:G:A	3.86038e-17	-4.33535e-10	-1.01733	1.5984e-05	-4.33535e-10	-1.34383
12229787	chr3:12229787:A:T	1.00082e-16	-0.0646945	-3.92172e-10	2.09691e-05	-1.07236	-3.92172e-10
12229881	chr3:12229881:C:T	3.91698e-06	25.3888	-1.0631	0.000124723	1.41591	-0.705222
12230120	chr3:12230120:G:A	3.54668e-17	-4.33535e-10	-1.10208	2.48905e-05	-4.33535e-10	-0.900924
12230467	chr3:12230467:G:A	2.88691e-17	-4.33535e-10	-1.30791	1.50961e-05	-4.33535e-10	-1.40098
12230699	chr3:12230699:G:A	0.000113028	29.0892	-1.40121	6.46182e-05	1.10814	-1.05506
12231183	chr3:12231183:G:A	1.01e-09	14.99	1.07256	1.79991e-06	-2.22038	-1.3073
12231344	chr3:12231344:C:T	4.32882e-17	-4.33535e-10	-0.9028	1.79034e-05	-4.33535e-10	-1.23042
12231349	chr3:12231349:AC:A	9.10669e-17	-0.159085	-3.92172e-10	1.26465e-05	-1.57803	-3.92172e-10
12231914	chr3:12231914:T:C	2.9079e-18	-2.2287	-1.37454	0.000114126	2.02843	-1.40654
12231935	chr3:12231935:A:G	9.01361e-17	-0.169359	-3.92172e-10	9.65092e-06	-1.84836	-3.92172e-10
12232047	chr3:12232047:A:G	8.69243e-17	-0.297632	0.09199	2.3557e-06	-2.01113	-1.24744
12232174	chr3:12232174:T:G	5.34264e-17	0.610214	-1.30259	4.57277e-06	-2.22223	-0.373065
12233176	chr3:12233176:T:C	3.86543e-17	-2.19105	1.17503	1.22452e-05	-0.737402	-0.872873
12233269	chr3:12233269:G:A	1.89705e-16	0.00513056	0.569661	3.4062e-06	-2.1375	-0.752311
12233339	chr3:12233339:G:A	1.69858e-17	-0.633506	-1.2048	2.29329e-05	0.411432	-1.39427
12233461	chr3:12233461:T:C	2.73405e-17	-0.0894526	-1.27286	6.00697e-06	-1.05124	-1.27125
12233472	chr3:12233472:A:G	2.7843e-17	-4.33535e-10	-1.3441	1.86921e-05	-4.33535e-10	-1.18731
12233494	chr3:12233494:G:A	2.7134e-17	-0.0984135	-1.27148	5.98715e-06	-1.05594	-1.26986
12233608	chr3:12233608:G:A	4.68997e-18	-2.22896	-0.896293	0.000318687	2.75547	-1.10667
12233820	chr3:12233820:C:T	2.77385e-17	-0.0167537	-1.3311	5.99522e-06	-0.99578	-1.32867
12233979	chr3:12233979:C:T	2.70063e-17	-4.33535e-10	-1.37461	1.81141e-05	-4.33535e-10	-1.21872
12234613	chr3:12234613:A:G	1.24245e-16	-4.33535e-10	0.151576	4.47666e-05	-4.33535e-10	-0.31395
12234987	chr3:12234987:G:A	2.81324e-17	-4.33535e-10	-1.33376	1.59791e-05	-4.33535e-10	-1.34413
12234993	chr3:12234993:G:T	2.96544e-17	-0.0194317	-1.26164	6.40916e-06	-0.99752	-1.26016
12236091	chr3:12236091:T:TA	2.46953e-11	13.7565	-1.40508	1.61077e-05	0.0467509	-1.38287
12236112	chr3:12236112:C:T	1.86143e-10	11.5843	2.78706	1.35336e-05	-2.18066	0.670424
12236156	chr3:12236156:C:A	2.71904e-17	-0.0938126	-1.274	5.98299e-06	-1.05412	-1.27237
12236157	chr3:12236157:T:C	2.95102e-17	-0.0102308	-1.27571	6.3538e-06	-0.992257	-1.2741
12237028	chr3:12237028:A:G	2.61299e-17	-0.184574	-1.22303	5.88644e-06	-1.12147	-1.22129
12237075	chr3:12237075:C:G	6.47054e-17	-4.33535e-10	-0.500835	2.77004e-05	-4.33535e-10	-0.793965
12237127	chr3:12237127:CT:C	1.21817e-16	-4.33535e-10	0.131842	4.67824e-05	-4.33535e-10	-0.269904
12237653	chr3:12237653:G:A	1.61656e-17	-1.88779	-3.92172e-10	7.76334e-06	-2.066	-3.92172e-10
12237810	chr3:12237810:G:A	2.70546e-17	-4.33535e-10	-1.37282	1.81586e-05	-4.33535e-10	-1.21627
12238157	chr3:12238157:G:A	5.17021e-18	-2.21308	-0.814682	0.000123405	1.75737	-1.05731
12238288	chr3:12238288:C:T	1.28193e-16	-4.33535e-10	0.182855	0.000176631	-4.33535e-10	1.05865
12238417	chr3:12238417:C:T	1.70223e-17	-0.650645	-1.18551	2.28516e-06	-1.98697	-1.30201
12238506	chr3:12238506:GT:G	2.89027e-17	-0.0175163	-1.28923	6.25568e-06	-0.993652	-1.28827
12238577	chr3:12238577:G:GT	6.48188e-11	11.4533	1.8631	6.54255e-06	-2.18703	-0.0500595
12239312	chr3:12239312:G:A	1.56995e-16	-4.33535e-10	0.385536	5.2487e-05	-4.33535e-10	-0.154847
12239563	chr3:12239563:C:T	8.95853e-12	11.1432	0.194251	6.55768e-06	-1.75264	-0.482139
12239603	chr3:12239603:C:T	3.74585e-12	11.7038	-1.23833	1.08082e-05	-0.652616	-1.08249
12239703	chr3:12239703:C:G	1.2077e-16	-4.33535e-10	0.123206	0.000149221	-4.33535e-10	0.890017
12240044	chr3:12240044:C:T	2.90333e-18	-2.22006	-1.38476	0.000128482	2.00249	-1.26211
12240164	chr3:12240164:G:T	6.4063e-11	13.7911	-0.486421	4.07021e-06	-1.87105	-0.840666
12240724	chr3:12240724:C:T	2.62273e-17	-4.33535e-10	-1.40388	1.6163e-05	-4.33535e-10	-1.33269
12240780	chr3:12240780:A:G	1.72265e-17	-0.579448	-1.24478	2.15236e-06	-2.0149	-1.33395
12241126	chr3:12241126:G:T	1.63332e-16	-4.33535e-10	0.425103	5.56524e-05	-4.33535e-10	-0.0962872
12241134	chr3:12241134:C:T	4.84418e-18	-2.21483	-0.878076	0.000158068	2.05923	-1.11162
12241242	chr3:12241242:G:A	1.56674e-17	-0.904178	-1.01492	4.13726e-06	-1.87728	-0.818102
12241584	chr3:12241584:G:C	4.21149e-18	-2.22104	-1.01183	0.000185398	1.99358	-0.886492
12241680	chr3:12241680:T:C	2.82053e-17	-4.33535e-10	-1.33117	1.62645e-05	-4.33535e-10	-1.32643
12242071	chr3:12242071:C:G	1.72619e-16	0.46709	0.013318	2.64203e-05	-0.555193	-0.286086
12242378	chr3:12242378:T:C	1.25405e-10	14.1262	-0.149791	4.02718e-05	0.0867783	-0.506538
12242385	chr3:12242385:C:T	1.57847e-16	-4.33535e-10	0.39095	5.52412e-05	-4.33535e-10	-0.103703
12242579	chr3:12242579:T:C	5.81573e-17	-4.33535e-10	-0.607527	2.54278e-05	-4.33535e-10	-0.87957
12243038	chr3:12243038:C:T	2.99613e-18	-2.21851	-1.35485	0.000130494	1.97038	-1.21446
12243514	chr3:12243514:T:A	1.92432e-16	-4.33535e-10	0.589061	6.26465e-05	-4.33535e-10	0.0220957
12243517	chr3:12243517:G:A	2.67137e-17	-4.33535e-10	-1.3855	1.75898e-05	-4.33535e-10	-1.24809
12243905	chr3:12243905:G:A	1.44795e-16	0.401637	-0.0969951	2.24736e-05	-0.600808	-0.402263
12244128	chr3:12244128:A:G	3.01082e-16	-4.33535e-10	1.0367	6.24859e-05	-4.33535e-10	0.0195293
12244234	chr3:12244234:G:T	2.94516e-11	13.4051	-0.877483	1.87339e-05	-0.026007	-1.15907
12244632	chr3:12244632:C:G	2.75976e-17	-4.33535e-10	-1.35295	1.89766e-05	-4.33535e-10	-1.17221
12245207	chr3:12245207:C:T	2.03213e-16	-4.33535e-10	0.643575	3.62429e-05	-4.33535e-10	-0.525167
12245220	chr3:12245220:G:A	2.15669e-10	14.9401	-0.421512	3.26497e-05	0.125655	-0.755229
12245421	chr3:12245421:GGT:G	9.4309e-12	11.7981	-0.40923	2.51554e-06	-2.19391	-0.999017
12245963	chr3:12245963:C:T	2.69063e-17	-4.33535e-10	-1.37832	1.75076e-05	-4.33535e-10	-1.25277
12246127	chr3:12246127:T:C	1.58212e-16	-4.33535e-10	0.393255	5.53495e-05	-4.33535e-10	-0.101743
12246336	chr3:12246336:G:A	8.60919e-17	-4.33535e-10	-0.215264	3.51654e-05	-4.33535e-10	-0.55535
12246580	chr3:12246580:A:G	2.6989e-17	-4.33535e-10	-1.37525	1.75029e-05	-4.33535e-10	-1.25304
12246589	chr3:12246589:C:T	4.05426e-17	-4.33535e-10	-0.968326	2.73896e-05	-4.33535e-10	-0.80525
12246673	chr3:12246673:G:T	4.54605e-16	-4.33535e-10	1.44875	8.70987e-05	-4.33535e-10	0.35163
12246679	chr3:12246679:C:T	2.68514e-17	-4.33535e-10	-1.38036	1.78308e-05	-4.33535e-10	-1.23448
12247495	chr3:12247495:T:C	2.7913e-17	-4.33535e-10	-1.34159	1.50836e-05	-4.33535e-10	-1.4018
12247642	chr3:12247642:C:T	7.97335e-13	10.3082	-1.38983	1.86564e-06	-2.09246	-1.39935
12247950	chr3:12247950:C:T	4.54782e-06	25.847	-1.372	2.44701e-05	0.403295	-1.32125
12248301	chr3:12248301:A:G	2.96135e-17	0.0861645	-1.36861	6.20153e-06	-0.92334	-1.36728
12248723	chr3:12248723:C:T	4.08854e-17	-4.33535e-10	-0.959906	2.57132e-05	-4.33535e-10	-0.868405
12248801	chr3:12248801:T:C	3.97592e-17	-4.33535e-10	-0.987838	2.49348e-05	-4.33535e-10	-0.899147
12249014	chr3:12249014:T:A	1.68337e-16	0.527333	-0.0720442	2.5503e-05	-0.514592	-0.362023
12249399	chr3:12249399:A:T	3.50424e-17	0.195177	-1.3093	7.18247e-06	-0.842814	-1.30095
12249543	chr3:12249543:C:A	2.61573e-17	-4.33535e-10	-1.40655	1.57694e-05	-4.33535e-10	-1.35734
12249918	chr3:12249918:C:T	5.08666e-17	-0.356822	-0.38465	3.95062e-06	-1.80739	-0.93415
12250003	chr3:12250003:C:A	1.68168e-16	0.519933	-0.0656517	2.54909e-05	-0.520872	-0.356218
12250892	chr3:12250892:C:T	5.60679e-17	-4.33535e-10	-0.644117	2.80968e-05	-4.33535e-10	-0.779756
12250958	chr3:12250958:A:AC	4.94274e-16	-4.33535e-10	1.53241	0.000114706	-4.33535e-10	0.62696
12251464	chr3:12251464:G:A	1.15162e-17	-2.22692	-3.92172e-10	0.000469802	2.0369	-3.92172e-10
12251550	chr3:12251550:C:T	4.07701e-15	3.64244	-3.92172e-10	7.39894e-05	0.18851	-3.92172e-10
12251563	chr3:12251563:T:A	1.3317e-16	-4.33535e-10	0.220945	0.000185161	-4.33535e-10	1.10581
12251846	chr3:12251846:T:C	1.61464e-16	-4.33535e-10	0.413604	5.28646e-05	-4.33535e-10	-0.147678
12251892	chr3:12251892:C:T	5.74301e-17	-4.33535e-10	-0.620111	4.03739e-05	-4.33535e-10	-0.417229
12252240	chr3:12252240:G:A	6.08679e-12	10.5735	0.377448	5.29631e-06	-2.12135	-0.327052
12252460	chr3:12252460:A:G	2.81081e-17	-4.33535e-10	-1.33462	1.8871e-05	-4.33535e-10	-1.17779
12252467	chr3:12252467:A:G	1.72214e-11	11.6873	0.303668	4.71007e-06	-2.16312	-0.402584
12252703	chr3:12252703:A:G	2.17181e-16	-4.33535e-10	0.710053	5.08437e-05	-4.33535e-10	-0.186656
12253108	chr3:12253108:C:T	1.0282e-16	-4.33535e-10	-0.0377026	4.8298e-05	-4.33535e-10	-0.238022
12253228	chr3:12253228:G:T	3.54092e-17	-0.664611	-0.439098	3.717e-06	-1.84833	-0.954162
12253264	chr3:12253264:G:C	5.33631e-17	-4.33535e-10	-0.693559	3.8309e-05	-4.33535e-10	-0.469727
12253369	chr3:12253369:G:A	4.50768e-17	-4.33535e-10	-0.862312	1.80251e-05	-4.33535e-10	-1.22364
12253383	chr3:12253383:C:T	1.93843e-16	-4.33535e-10	0.596369	6.55504e-05	-4.33535e-10	0.067407
12254051	chr3:12254051:A:G	1.78976e-16	-4.33535e-10	0.516574	6.13494e-05	-4.33535e-10	0.00117334
12254288	chr3:12254288:G:A	0.000318619	29.838	-1.11369	7.02457e-05	1.31118	-1.17459
12254847	chr3:12254847:G:A	2.27966e-16	0.650452	0.108065	3.32985e-05	-0.406133	-0.203766
12254970	chr3:12254970:G:A	1.08866e-09	17.2296	-1.09202	4.77315e-06	-1.38865	-1.16375
12255041	chr3:12255041:A:G	5.29429e-13	6.4425	2.06637	0.000178183	0.279027	0.788374
12255064	chr3:12255064:G:A	1.78674e-16	-4.33535e-10	0.514884	6.1264e-05	-4.33535e-10	-0.000219972
12255066	chr3:12255066:T:C	3.30247e-17	-4.33535e-10	-1.17342	2.2136e-05	-4.33535e-10	-1.01821
12255252	chr3:12255252:T:G	4.66785e-17	-0.0635269	-0.763868	3.5654e-06	-1.65699	-1.18714
12256001	chr3:12256001:C:T	2.67141e-17	-4.33535e-10	-1.38549	1.71011e-05	-4.33535e-10	-1.27627
12256287	chr3:12256287:A:G	6.77867e-17	0.00800986	-0.462324	1.21077e-05	-0.841806	-0.77976
12256444	chr3:12256444:C:T	3.27853e-13	9.35755	-1.32791	2.21029e-06	-1.9728	-1.34949
12256506	chr3:12256506:C:T	3.48046e-17	-1.12093	-3.92172e-10	7.20609e-06	-2.14049	-3.92172e-10
12256641	chr3:12256641:A:G	5.60287e-17	-4.33535e-10	-0.644815	1.96952e-05	-4.33535e-10	-1.13504
12256814	chr3:12256814:TG:T	1.36947e-06	24.6444	-1.3696	1.97174e-05	0.260933	-1.39484
12256817	chr3:12256817:T:G	2.67971e-17	-4.33535e-10	-1.38239	1.77432e-05	-4.33535e-10	-1.23941
12256840	chr3:12256840:C:T	1.76114e-16	-4.33535e-10	0.500454	6.05158e-05	-4.33535e-10	-0.0125078
12257068	chr3:12257068:G:A	3.87626e-17	0.283666	-1.29689	7.86667e-06	-0.766358	-1.28642
12257111	chr3:12257111:T:C	2.83316e-17	-1.3267	-3.92172e-10	6.67569e-06	-2.21694	-3.92172e-10
12257257	chr3:12257257:G:A	3.49023e-17	-0.641931	-0.476197	3.82781e-06	-1.80048	-0.972636
12257309	chr3:12257309:G:A	6.15546e-17	-4.33535e-10	-0.550755	2.65532e-05	-4.33535e-10	-0.83626
12257443	chr3:12257443:G:A	3.84033e-17	-4.33535e-10	-1.02254	1.8012e-05	-4.33535e-10	-1.22437
12257644	chr3:12257644:A:G	6.33768e-18	-2.19396	-0.630211	0.000132935	1.69354	-0.919097
12257846	chr3:12257846:G:T	2.53968e-16	2.04237	-1.17584	1.8077e-06	-2.12505	-1.39831
12257866	chr3:12257866:A:G	3.63525e-17	0.226384	-1.3038	7.4753e-06	-0.809797	-1.29401
12257980	chr3:12257980:G:A	3.50989e-17	-4.33535e-10	-1.11251	2.22834e-05	-4.33535e-10	-1.01157
12258161	chr3:12258161:G:A	3.6573e-17	0.234484	-1.30585	7.50212e-06	-0.803687	-1.29654
12258169	chr3:12258169:G:A	3.22603e-17	-4.33535e-10	-1.19684	1.55533e-05	-4.33535e-10	-1.37114
12258223	chr3:12258223:G:A	3.59452e-17	0.212782	-1.30147	7.42287e-06	-0.81995	-1.2909
12258446	chr3:12258446:G:C	3.66683e-17	0.234534	-1.3033	7.5223e-06	-0.803668	-1.29387
12258458	chr3:12258458:G:T	5.41486e-06	26.0489	-1.39942	1.66502e-05	0.10324	-1.40623
12258484	chr3:12258484:G:A	3.34135e-17	0.141581	-1.3033	7.00902e-06	-0.874342	-1.29387
12258559	chr3:12258559:G:A	4.05608e-17	0.335424	-1.3033	8.11305e-06	-0.728066	-1.29387
12258862	chr3:12258862:A:C	4.19305e-17	-4.33535e-10	-0.934666	2.96709e-05	-4.33535e-10	-0.725244
12259013	chr3:12259013:T:A	1.78633e-16	-4.33535e-10	0.514656	6.12476e-05	-4.33535e-10	-0.000486401
12259336	chr3:12259336:T:C	2.97981e-17	-4.33535e-10	-1.27624	2.14172e-05	-4.33535e-10	-1.05122
12259364	chr3:12259364:T:A	1.02576e-16	-4.33535e-10	-0.0400725	4.05704e-05	-4.33535e-10	-0.412373
12259402	chr3:12259402:G:A	8.45761e-17	-4.33535e-10	-0.233027	4.12392e-05	-4.33535e-10	-0.396024
12259467	chr3:12259467:A:C	6.50029e-18	-2.19603	-0.602807	0.000137118	1.69709	-0.891662
12259564	chr3:12259564:C:T	3.4918e-17	0.189765	-1.30744	7.28053e-06	-0.832036	-1.29817
12259617	chr3:12259617:A:G	3.40125e-17	0.178102	-1.32205	7.11156e-06	-0.840225	-1.31347
12259802	chr3:12259802:A:T	5.72557e-17	-4.33535e-10	-0.623153	2.17361e-05	-4.33535e-10	-1.03644
12259861	chr3:12259861:G:T	3.12647e-17	0.0926716	-1.32086	6.60741e-06	-0.915238	-1.31198
12259973	chr3:12259973:C:T	1.95549e-15	2.43536	0.472359	0.000266593	1.4357	0.0346078
12260072	chr3:12260072:T:C	1.26624e-16	0.170543	-3.92172e-10	2.54653e-05	-0.878096	-3.92172e-10
12260394	chr3:12260394:A:C	0.000697875	29.6129	-0.104485	0.000161391	1.4079	-0.439479
12260416	chr3:12260416:C:T	2.27992e-17	-1.54395	-3.92172e-10	6.8298e-06	-2.19412	-3.92172e-10
12260531	chr3:12260531:T:G	6.42258e-17	0.89684	-1.40511	8.10975e-06	-0.623967	-1.39838
12260534	chr3:12260534:T:C	9.92367e-16	3.59733	-1.36791	3.70982e-05	0.892636	-1.39448
12260709	chr3:12260709:C:T	6.05601e-16	2.89094	-1.15539	3.35614e-06	-1.54763	-1.35699
12260743	chr3:12260743:G:A	5.57447e-16	3.02872	-1.37604	2.26265e-05	0.402008	-1.3983
12260763	chr3:12260763:C:T	4.97903e-17	0.324099	-1.08696	8.08916e-06	-0.765059	-1.25983
12260803	chr3:12260803:C:T	3.3017e-17	-4.33535e-10	-1.17366	1.97209e-05	-4.33535e-10	-1.13374
12260963	chr3:12260963:C:T	5.12733e-16	2.75462	-1.18554	1.38596e-05	-0.200619	-1.28581
12261157	chr3:12261157:A:G	5.64299e-17	-4.33535e-10	-0.63768	3.54931e-05	-4.33535e-10	-0.546073
12261402	chr3:12261402:ATAGT:A	3.29114e-17	-4.33535e-10	-1.17686	1.9632e-05	-4.33535e-10	-1.13825
12261487	chr3:12261487:C:T	1.12504e-16	-4.33535e-10	0.0523079	4.41271e-05	-4.33535e-10	-0.328339
12261543	chr3:12261543:C:T	6.11436e-17	-4.33535e-10	-0.557454	4.46049e-05	-4.33535e-10	-0.317569
12261918	chr3:12261918:A:G	6.79825e-16	3.24727	-1.39611	2.50403e-05	0.511512	-1.40644
12261986	chr3:12261986:T:C	3.76778e-16	-4.33535e-10	1.26098	0.000143504	-4.33535e-10	0.850953
12262172	chr3:12262172:G:A	5.40287e-16	3.01784	-1.39642	2.21633e-05	0.389457	-1.40643
12262211	chr3:12262211:C:G	4.78858e-16	2.89747	-1.39675	2.03783e-05	0.305449	-1.40639
12262272	chr3:12262272:C:T	3.91052e-17	-4.33535e-10	-1.00442	1.72069e-05	-4.33535e-10	-1.2701
12262559	chr3:12262559:G:A	1.54962e-16	-4.33535e-10	0.372497	5.11881e-05	-4.33535e-10	-0.179904
12263004	chr3:12263004:G:A	3.28385e-16	2.05555	-0.932046	1.43404e-05	-0.38948	-1.06285
12263115	chr3:12263115:A:G	3.47804e-16	2.10921	-0.928252	1.48838e-05	-0.355331	-1.05981
12263383	chr3:12263383:AAC:A	2.61787e-17	-4.33535e-10	-1.40573	1.62956e-05	-4.33535e-10	-1.32452
12263560	chr3:12263560:G:A	1.58554e-16	1.79905	-1.40364	1.05543e-05	-0.363857	-1.39502
12263631	chr3:12263631:A:T	1.1908e-17	-2.19347	-3.92172e-10	9.04057e-06	-1.91369	-3.92172e-10
12263960	chr3:12263960:A:G	9.99255e-17	1.29461	-1.36087	7.48156e-06	-0.697401	-1.40557
12263964	chr3:12263964:A:G	5.46272e-17	-4.33535e-10	-0.670147	2.10669e-05	-4.33535e-10	-1.06771
12264088	chr3:12264088:T:C	8.04301e-17	1.11265	-1.39594	6.70175e-06	-0.806829	-1.40621
12264966	chr3:12264966:A:G	1.8668e-16	0.558716	-3.92172e-10	8.31317e-06	-1.99757	-3.92172e-10
12265279	chr3:12265279:G:A	8.19674e-18	-1.17009	-1.39685	1.92325e-06	-2.0553	-1.4061
12265600	chr3:12265600:A:G	1.13018e-16	-4.33535e-10	0.0568716	4.43841e-05	-4.33535e-10	-0.32253
12266833	chr3:12266833:G:A	1.14751e-17	-2.2305	-3.92172e-10	9.23461e-06	-1.89245	-3.92172e-10
12268910	chr3:12268910:G:T	1.13519e-17	-1.21688	-1.02442	2.26024e-05	-0.156022	-0.841334
12269266	chr3:12269266:A:G	3.64797e-16	-4.33535e-10	1.22866	5.23417e-05	-4.33535e-10	-0.157619
12269274	chr3:12269274:G:C	1.97032e-17	-1.65146	-0.0384449	3.59265e-06	-2.19204	-0.644484
12270718	chr3:12270718:C:T	6.29553e-17	-0.528255	-3.92172e-10	9.08054e-06	-1.90928	-3.92172e-10
12271769	chr3:12271769:G:A	3.75257e-17	-4.33535e-10	-1.04565	1.87261e-05	-4.33535e-10	-1.18549
12271791	chr3:12271791:G:A	7.36953e-17	-4.33535e-10	-0.370741	3.84032e-05	-4.33535e-10	-0.467271
12272118	chr3:12272118:G:T	9.46534e-17	-4.33535e-10	-0.120458	7.24784e-05	-4.33535e-10	0.167876
12272347	chr3:12272347:T:C	9.60175e-13	9.1903	-0.0861052	4.88091e-06	-2.23072	-0.299359
12272462	chr3:12272462:T:C	8.53078e-17	-4.33535e-10	-0.224414	4.3828e-05	-4.33535e-10	-0.335138
12272490	chr3:12272490:T:C	7.97538e-17	-4.33535e-10	-0.291736	3.34177e-05	-4.33535e-10	-0.606325
12272520	chr3:12272520:C:A	6.40595e-18	-1.71083	-1.10262	1.85082e-06	-2.20634	-1.29344
12272798	chr3:12272798:G:A	2.61729e-17	-4.33535e-10	-1.40595	1.5877e-05	-4.33535e-10	-1.35054
12273013	chr3:12273013:C:G	1.5172e-14	1.1854	3.77112	0.000101202	-2.18969	2.69139
12273347	chr3:12273347:G:A	1.90294e-17	-1.51467	-0.210027	3.27563e-06	-2.1538	-0.775096
12273573	chr3:12273573:G:A	2.82089e-17	-4.33535e-10	-1.33104	1.61591e-05	-4.33535e-10	-1.33293
12273798	chr3:12273798:G:A	6.85088e-18	-1.54675	-1.19956	1.74053e-06	-2.16333	-1.39789
12274264	chr3:12274264:A:G	6.75043e-17	-0.458488	-3.92172e-10	9.42158e-06	-1.87241	-3.92172e-10
12274329	chr3:12274329:A:G	2.65522e-17	-4.33535e-10	-1.39157	1.67324e-05	-4.33535e-10	-1.29806
12274552	chr3:12274552:G:A	4.22469e-17	-4.33535e-10	-0.927149	2.8836e-05	-4.33535e-10	-0.753786
12274827	chr3:12274827:G:A	2.86705e-17	0.0243606	-1.33917	1.72237e-06	-2.17674	-1.39497
12274853	chr3:12274853:C:T	1.8282e-17	-1.76476	-3.92172e-10	6.74436e-06	-2.2067	-3.92172e-10
12275042	chr3:12275042:A:T	3.43914e-16	-4.33535e-10	1.16971	5.27829e-05	-4.33535e-10	-0.149224
12275043	chr3:12275043:T:A	3.53512e-16	-4.33535e-10	1.19724	5.37786e-05	-4.33535e-10	-0.130536
12275114	chr3:12275114:A:G	3.00187e-16	-4.33535e-10	1.03373	4.82087e-05	-4.33535e-10	-0.239872
12275271	chr3:12275271:T:C	3.63812e-16	-4.33535e-10	1.22596	5.492e-05	-4.33535e-10	-0.109533
12275733	chr3:12275733:G:C	4.77979e-17	-1.35851	0.554813	3.75014e-05	-0.872358	0.381326
12275811	chr3:12275811:C:A	5.14224e-17	-1.45476	0.724159	3.85762e-05	-1.00619	0.543413
12275942	chr3:12275942:G:A	3.03505e-17	-4.33535e-10	-1.25787	1.60307e-05	-4.33535e-10	-1.3409
12276164	chr3:12276164:GAA:G	3.27811e-16	-4.33535e-10	1.12176	6.02843e-05	-4.33535e-10	-0.0163407
12276240	chr3:12276240:GAAGGGAGGAAGGA:G	4.81346e-11	13.0188	-3.92172e-10	2.31412e-05	-0.973795	-3.92172e-10
12276352	chr3:12276352:T:C	5.28419e-17	-4.33535e-10	-0.703376	2.02957e-05	-4.33535e-10	-1.105
12276685	chr3:12276685:A:G	2.63832e-17	-4.33535e-10	-1.39795	1.61895e-05	-4.33535e-10	-1.33105
12277559	chr3:12277559:A:G	5.27443e-16	2.97979	-1.38243	2.48559e-06	-1.83267	-1.37223
12277767	chr3:12277767:G:A	4.5051e-17	0.380079	-1.24296	1.63519e-06	-2.21927	-1.40438
12278217	chr3:12278217:A:G	7.17274e-17	0.26286	-0.660667	2.01136e-06	-2.20919	-1.20741
12278240	chr3:12278240:A:T	7.12644e-17	0.273016	-0.677298	1.9923e-06	-2.21018	-1.21594
12278330	chr3:12278330:A:T	1.17444e-17	-2.20731	-3.92172e-10	0.000105936	0.547422	-3.92172e-10
12278715	chr3:12278715:C:T	1.03191e-16	-4.33535e-10	-0.0341014	4.48689e-05	-4.33535e-10	-0.311666
12279832	chr3:12279832:C:T	3.41576e-17	-1.13969	-3.92172e-10	6.71219e-06	-2.21149	-3.92172e-10
12280292	chr3:12280292:T:C	3.90855e-16	-4.33535e-10	1.29766	5.97863e-05	-4.33535e-10	-0.0246345
12280669	chr3:12280669:G:C	6.88152e-17	0.50087	-0.940125	0.000244399	2.51215	-1.12876
12281910	chr3:12281910:C:T	4.04498e-17	-0.970618	-3.92172e-10	7.96296e-06	-2.04061	-3.92172e-10
12281914	chr3:12281914:G:A	1.00367e-14	5.909	-1.36567	3.5686e-06	-1.45229	-1.39095
12282731	chr3:12282731:C:T	1.78757e-17	-0.544793	-1.24244	4.3e-06	-1.97014	-0.686659
12283124	chr3:12283124:G:A	2.77816e-17	-4.33535e-10	-1.34631	1.85631e-05	-4.33535e-10	-1.19424
12283369	chr3:12283369:A:T	2.70701e-17	-4.33535e-10	-1.37225	1.7201e-05	-4.33535e-10	-1.27044
12283962	chr3:12283962:A:G	4.52528e-18	-2.18284	-0.978159	2.0396e-06	-2.0962	-1.30646
12284939	chr3:12284939:C:A	2.00935e-17	-1.67028	-3.92172e-10	9.87072e-06	-1.82584	-3.92172e-10
12285326	chr3:12285326:A:T	4.78883e-17	-4.33535e-10	-0.801809	2.71373e-05	-4.33535e-10	-0.814504
12285902	chr3:12285902:ACT:A	4.57889e-17	-4.33535e-10	-0.846638	1.63491e-05	-4.33535e-10	-1.32124
12286025	chr3:12286025:G:T	2.95708e-17	-4.33535e-10	-1.28389	1.60041e-05	-4.33535e-10	-1.34257
12286130	chr3:12286130:A:G	2.94995e-17	-4.33535e-10	-1.28631	1.59782e-05	-4.33535e-10	-1.34419
12286252	chr3:12286252:T:C	2.00858e-17	-0.294664	-1.376	1.85401e-06	-2.2285	-1.26956
12286639	chr3:12286639:A:G	4.31486e-18	-2.1762	-1.03241	2.04709e-06	-2.07866	-1.32033
12287696	chr3:12287696:G:C	5.48793e-18	-1.5849	-1.38322	1.84217e-06	-2.15523	-1.34924
12287953	chr3:12287953:C:T	1.08611e-17	-0.879143	-1.40635	2.77622e-06	-1.87572	-1.2186
12287984	chr3:12287984:G:A	2.68469e-17	-4.33535e-10	-1.38053	1.50431e-05	-4.33535e-10	-1.40449
12288063	chr3:12288063:G:C	2.90341e-14	4.49955	1.106	1.57044e-05	-1.33055	-0.0309193
12288217	chr3:12288217:A:C	1.20354e-16	0.119759	-3.92172e-10	1.67233e-05	-1.29861	-3.92172e-10
12288259	chr3:12288259:C:T	3.08612e-17	-4.33535e-10	-1.24118	1.58968e-05	-4.33535e-10	-1.34929
12288381	chr3:12288381:G:C	1.13952e-16	-4.33535e-10	0.0651013	4.76301e-05	-4.33535e-10	-0.251946
12288644	chr3:12288644:T:G	4.52041e-17	-4.33535e-10	-0.859492	2.70907e-05	-4.33535e-10	-0.816222
12288912	chr3:12288912:G:A	1.49663e-17	-1.96488	-3.92172e-10	1.05578e-05	-1.75854	-3.92172e-10
12289691	chr3:12289691:T:C	3.48423e-17	-4.33535e-10	-1.11985	1.97762e-05	-4.33535e-10	-1.13093
12290037	chr3:12290037:T:C	3.05866e-17	-4.33535e-10	-1.25012	1.68417e-05	-4.33535e-10	-1.29155
12290265	chr3:12290265:C:T	1.17115e-16	-4.33535e-10	0.092474	4.88122e-05	-4.33535e-10	-0.227432
12290337	chr3:12290337:C:T	2.50442e-06	23.8784	-4.88854e-05	0.000156728	1.32794	-0.388842
12291028	chr3:12291028:G:T	4.28478e-16	-4.33535e-10	1.38956	0.00071952	-4.33535e-10	2.46317
12291327	chr3:12291327:T:C	8.5014e-17	-4.33535e-10	-0.227864	5.79139e-05	-4.33535e-10	-0.0564539
12292150	chr3:12292150:A:AT	2.68193e-17	-4.33535e-10	-1.38156	1.50435e-05	-4.33535e-10	-1.40447
12292833	chr3:12292833:T:C	4.78536e-17	0.569502	-1.37203	0.001526	4.55363	-1.33863
12292853	chr3:12292853:T:C	4.74095e-17	0.590265	-1.40212	0.00149677	4.6021	-1.40645
12292917	chr3:12292917:T:C	1.82364e-14	6.47602	-1.33553	4.48849e-06	-1.20741	-1.40648
12293056	chr3:12293056:C:T	1.65372e-11	12.3351	-0.384701	5.57089e-05	0.439724	-0.534996
12293082	chr3:12293082:T:C	2.66973e-17	-4.33535e-10	-1.38612	1.66383e-05	-4.33535e-10	-1.3037
12293492	chr3:12293492:G:A	8.15568e-14	7.43714	-0.798761	0.0538851	7.35755	-0.578348
12293582	chr3:12293582:G:A	1.00963e-13	7.67098	-0.819158	0.0646915	7.56426	-0.602286
12293699	chr3:12293699:T:C	2.18546e-17	-0.194321	-1.39195	1.77898e-06	-2.23075	-1.30862
12293713	chr3:12293713:A:G	1.01686e-13	7.68035	-0.821382	0.0654778	7.5796	-0.605548
12293974	chr3:12293974:G:T	2.73889e-17	-4.33535e-10	-1.36054	1.77611e-05	-4.33535e-10	-1.2384
12294833	chr3:12294833:C:A	2.54294e-17	-0.913422	-0.521352	0.000126875	1.37799	-0.650205
12294900	chr3:12294900:A:G	3.54514e-17	0.295496	-1.39801	0.00927778	6.09966	-1.07969
12295058	chr3:12295058:G:A	2.76332e-17	-4.33535e-10	-1.35166	1.81495e-05	-4.33535e-10	-1.21677
12295266	chr3:12295266:G:A	2.76165e-17	-4.33535e-10	-1.35227	1.81295e-05	-4.33535e-10	-1.21787
12295637	chr3:12295637:C:T	2.38131e-17	-0.951755	-0.548687	0.000115603	1.31586	-0.681111
12295664	chr3:12295664:C:G	3.68713e-17	0.330972	-1.39422	0.0110056	6.19786	-1.00711
12295862	chr3:12295862:C:T	2.61635e-17	-4.33535e-10	-1.40632	1.86231e-05	-4.33535e-10	-1.19101
12296177	chr3:12296177:G:A	3.37609e-17	-4.33535e-10	-1.15138	1.68613e-05	-4.33535e-10	-1.29039
12296376	chr3:12296376:T:C	1.85522e-15	4.00638	-1.1513	3.30757e-06	-1.5345	-1.3847
12296616	chr3:12296616:A:G	4.00662e-17	0.403707	-1.38385	0.0128404	6.31792	-0.972981
12296714	chr3:12296714:T:G	3.77619e-17	0.346889	-1.38627	0.0103487	6.16663	-1.03742
12296942	chr3:12296942:C:A	3.85697e-17	0.352157	-1.37037	0.012686	6.23494	-0.902098
12296951	chr3:12296951:C:A	3.63624e-06	25.647	-1.3957	8.03124e-05	1.625	-1.35448
12297205	chr3:12297205:G:A	3.0494e-17	-4.33535e-10	-1.25315	1.68512e-05	-4.33535e-10	-1.29099
12297350	chr3:12297350:A:G	3.29247e-17	0.217668	-1.39412	0.00788279	5.93079	-1.07377
12297398	chr3:12297398:T:C	1.17042e-16	-4.33535e-10	0.0918491	3.30463e-05	-4.33535e-10	-0.617501
12297759	chr3:12297759:A:G	3.02468e-17	-4.33535e-10	-1.26129	2.28692e-05	-4.33535e-10	-0.985622
12297939	chr3:12297939:A:G	7.13515e-17	-0.403061	-3.92172e-10	1.32492e-05	-1.53147	-3.92172e-10
12298768	chr3:12298768:C:A	5.99259e-17	0.821936	-1.39951	0.0179219	7.01413	-1.33576
12298878	chr3:12298878:C:T	1.36666e-16	-4.33535e-10	0.246862	9.78051e-05	-4.33535e-10	0.467565
12299033	chr3:12299033:G:A	5.13788e-17	0.66253	-1.39398	0.017457	6.70575	-1.05366
12299426	chr3:12299426:T:C	9.9571e-18	-0.966775	-1.40562	1.8866e-06	-2.08308	-1.39756
12299907	chr3:12299907:C:T	3.42589e-17	0.263767	-1.4005	0.00790116	5.97313	-1.11378
12300202	chr3:12300202:CAG:C	3.67434e-17	-1.06672	-3.92172e-10	8.31293e-06	-1.9976	-3.92172e-10
12300331	chr3:12300331:A:G	3.20489e-17	0.192821	-1.39624	0.0073417	5.87355	-1.08763
12300497	chr3:12300497:G:A	4.49231e-17	0.527627	-1.39336	0.0138446	6.47526	-1.05503
12300538	chr3:12300538:C:T	4.06986e-17	-4.33535e-10	-0.964485	2.34773e-05	-4.33535e-10	-0.959378
12300802	chr3:12300802:C:T	2.76332e-17	-4.33535e-10	-1.35166	1.81495e-05	-4.33535e-10	-1.21677
12301090	chr3:12301090:T:G	6.95058e-17	-4.33535e-10	-0.429269	1.70057e-05	-4.33535e-10	-1.28186
12302092	chr3:12302092:G:A	3.31093e-17	0.235007	-1.40587	0.00898567	6.14116	-1.15319
12302727	chr3:12302727:C:T	3.75582e-17	-4.33535e-10	-1.04479	2.75637e-05	-4.33535e-10	-0.798911
12302942	chr3:12302942:A:G	1.31318e-06	24.635	-1.40221	5.83262e-05	1.19805	-1.24741
12303137	chr3:12303137:A:G	2.9254e-17	0.111465	-1.40613	0.00649542	5.87404	-1.2106
12303231	chr3:12303231:C:G	6.3284e-17	0.740674	-1.26372	3.54609e-05	0.731618	-1.2786
12303297	chr3:12303297:A:G	8.42319e-17	-4.33535e-10	-0.237106	2.81244e-05	-4.33535e-10	-0.778773
12303358	chr3:12303358:G:A	5.19197e-18	-2.19468	-0.828885	2.95349e-06	-2.07657	-0.95585
12304581	chr3:12304581:T:A	2.65681e-17	-4.33535e-10	-1.39097	1.50995e-05	-4.33535e-10	-1.40075
12305199	chr3:12305199:A:G	2.59393e-17	-0.181622	-1.2333	0.00696585	5.3882	-0.654841
12305350	chr3:12305350:G:A	2.73378e-17	-0.280618	-1.08179	0.00749775	5.17675	-0.369805
12305412	chr3:12305412:C:T	8.91657e-18	-2.1001	-0.382665	4.72476e-06	-1.83566	-0.726932
12305463	chr3:12305463:G:A	5.38353e-17	0.0197655	-0.704516	0.0120249	5.57696	-0.297643
12306162	chr3:12306162:A:G	2.65926e-17	-4.33535e-10	-1.39005	1.67357e-05	-4.33535e-10	-1.29787
12306208	chr3:12306208:A:G	7.48989e-17	-4.33535e-10	-0.35454	3.48582e-05	-4.33535e-10	-0.564123
12306238	chr3:12306238:T:C	1.81916e-17	-0.462411	-1.30731	0.00412112	4.93219	-0.723726
12306316	chr3:12306316:G:A	2.01786e-17	-0.41141	-1.25465	0.00529894	5.03958	-0.57973
12307010	chr3:12307010:A:C	2.66333e-17	-4.33535e-10	-1.38852	1.69357e-05	-4.33535e-10	-1.28599
12307030	chr3:12307030:A:G	1.48711e-17	-1.74558	-0.225684	3.59768e-05	0.138377	-0.670915
12307082	chr3:12307082:T:A	1.71501e-17	-0.561575	-1.2671	0.00690442	5.30979	-0.585283
12307296	chr3:12307296:A:G	3.55863e-17	-4.33535e-10	-1.09872	1.94741e-05	-4.33535e-10	-1.14632
12307336	chr3:12307336:G:A	1.95173e-17	-0.391604	-1.30777	0.00484982	5.08269	-0.71141
12307505	chr3:12307505:TAG:T	2.02435e-17	-0.359413	-1.30343	0.00520905	5.14223	-0.69949
12307692	chr3:12307692:A:G	5.71819e-17	-4.33535e-10	-0.624443	2.45395e-05	-4.33535e-10	-0.915126
12307991	chr3:12307991:G:A	2.28796e-17	-0.251907	-1.28853	0.00659605	5.34001	-0.661198
12308425	chr3:12308425:T:C	1.71353e-17	-0.470594	-1.35895	0.00351542	4.90719	-0.857692
12308703	chr3:12308703:A:G	9.79871e-18	-2.15714	-0.231289	4.80491e-06	-1.93338	-0.612398
12308982	chr3:12308982:A:G	2.65953e-17	-4.33535e-10	-1.38995	1.674e-05	-4.33535e-10	-1.29761
12309181	chr3:12309181:A:G	2.9199e-17	-4.33535e-10	-1.29655	2.1832e-05	-4.33535e-10	-1.03204
12309241	chr3:12309241:C:A	5.27842e-17	-0.00514888	-0.699318	0.0114513	5.51798	-0.287535
12309282	chr3:12309282:A:G	4.99984e-17	-0.0466202	-0.712069	0.0120632	5.48346	-0.200955
12309523	chr3:12309523:A:G	2.71731e-17	-4.33535e-10	-1.36845	1.75639e-05	-4.33535e-10	-1.24957
12309696	chr3:12309696:T:C	4.89181e-17	-0.0593857	-0.721146	0.011679	5.46331	-0.213177
12309724	chr3:12309724:A:G	9.12473e-18	-1.36021	-1.09948	3.34405e-06	-1.87494	-1.03329
12309807	chr3:12309807:A:C	1.87921e-17	-1.68523	-0.0520129	4.79784e-05	0.274318	-0.518978
12309899	chr3:12309899:T:A	1.3644e-14	-4.33535e-10	4.85038	0.0023138	-4.33535e-10	3.63123
12310022	chr3:12310022:T:G	6.62989e-17	0.622248	-1.09875	3.20376e-05	0.555867	-1.20437
12310041	chr3:12310041:G:A	2.65814e-17	-4.33535e-10	-1.39047	1.67179e-05	-4.33535e-10	-1.29893
12310056	chr3:12310056:C:T	2.26759e-17	-1.70832	0.158944	5.44516e-05	0.227152	-0.345251
12310075	chr3:12310075:A:G	5.61495e-17	0.0149993	-0.657661	0.014559	5.6032	-0.132651
12310247	chr3:12310247:A:G	4.8372e-17	-0.106291	-0.685467	0.011184	5.37213	-0.165305
12310875	chr3:12310875:T:C	6.23678e-17	0.163538	-0.701169	0.0138791	5.63708	-0.214353
12311024	chr3:12311024:A:G	2.94914e-17	-4.33535e-10	-1.28658	1.53453e-05	-4.33535e-10	-1.3846
12311189	chr3:12311189:G:C	5.85572e-17	0.0612862	-0.661961	0.0157659	5.68609	-0.135897
12311346	chr3:12311346:C:T	2.22536e-17	-1.67343	0.105257	5.6141e-05	0.30068	-0.388226
12311472	chr3:12311472:C:G	5.94026e-17	0.0561758	-0.642518	0.0160907	5.68159	-0.111
12311776	chr3:12311776:A:G	1.20724e-16	-4.33535e-10	0.122828	7.23389e-05	-4.33535e-10	0.16595
12311827	chr3:12311827:T:C	5.95957e-17	0.0458856	-0.628981	0.0160955	5.66408	-0.0931966
12312743	chr3:12312743:TTAAG:T	6.42119e-17	0.104246	-0.612738	0.0182357	5.76634	-0.0706117
12312835	chr3:12312835:A:G	2.68175e-17	-4.33535e-10	-1.38162	1.70944e-05	-4.33535e-10	-1.27666
12312912	chr3:12312912:T:G	1.77423e-17	-1.74863	-0.0461001	4.20625e-05	0.137309	-0.513563
12313474	chr3:12313474:G:A	2.64982e-17	-4.33535e-10	-1.3936	1.65632e-05	-4.33535e-10	-1.30823
12314145	chr3:12314145:C:T	3.45409e-17	-4.33535e-10	-1.12854	1.77356e-05	-4.33535e-10	-1.23984
12314649	chr3:12314649:C:G	3.02208e-17	-4.33535e-10	-1.26215	2.15463e-05	-4.33535e-10	-1.04521
12314659	chr3:12314659:G:A	5.41356e-17	-0.0504609	-0.628727	0.0136219	5.48568	-0.0816586
12315126	chr3:12315126:A:T	5.63325e-17	-0.0343819	-0.605027	0.0144546	5.51405	-0.0506922
12315475	chr3:12315475:T:C	1.58444e-17	-0.501511	-1.40635	1.68728e-06	-2.21393	-1.37837
12315686	chr3:12315686:A:G	3.95389e-17	-4.33535e-10	-0.993393	1.97604e-05	-4.33535e-10	-1.13173
12316015	chr3:12316015:T:C	2.77252e-17	-4.33535e-10	-1.34834	1.56305e-05	-4.33535e-10	-1.36619
12316178	chr3:12316178:G:A	2.68129e-17	-4.33535e-10	-1.3818	1.71133e-05	-4.33535e-10	-1.27556
12316333	chr3:12316333:A:G	2.88122e-17	-4.33535e-10	-1.30988	2.1207e-05	-4.33535e-10	-1.06108
12316415	chr3:12316415:G:T	3.05811e-17	-1.2503	-3.92172e-10	0.0016853	3.31429	-3.92172e-10
12316458	chr3:12316458:A:G	2.69504e-17	-4.33535e-10	-1.37668	1.84596e-05	-4.33535e-10	-1.19983
12316993	chr3:12316993:G:A	5.40448e-17	0.18969	-0.870555	0.0110232	5.93264	-0.740295
12317557	chr3:12317557:A:G	2.92455e-17	-4.33535e-10	-1.29495	1.88827e-05	-4.33535e-10	-1.17717
12318178	chr3:12318178:T:G	3.87247e-17	-1.0142	-3.92172e-10	7.32868e-06	-2.12362	-3.92172e-10
12318715	chr3:12318715:T:C	5.26609e-17	0.242012	-0.948818	0.0110875	6.02869	-0.830528
12318995	chr3:12318995:C:T	2.88835e-17	-1.30741	-3.92172e-10	9.37769e-06	-1.87708	-3.92172e-10
12319047	chr3:12319047:A:G	8.4025e-17	-0.239566	-3.92172e-10	1.11214e-05	-1.70654	-3.92172e-10
12319385	chr3:12319385:TG:T	1.88999e-16	0.586229	-0.0151658	8.18778e-05	0.524412	-0.234596
12319796	chr3:12319796:T:C	4.52631e-17	-0.103083	-0.755104	0.010335	5.38303	-0.255147
12319886	chr3:12319886:T:C	4.41693e-17	-0.11255	-0.7701	0.00995242	5.36565	-0.275495
12320372	chr3:12320372:T:G	3.74147e-17	-4.33535e-10	-1.04862	1.53158e-05	-4.33535e-10	-1.38653
12320417	chr3:12320417:T:TA	2.68175e-17	-4.33535e-10	-1.38162	1.70944e-05	-4.33535e-10	-1.27666
12320430	chr3:12320430:T:C	4.20424e-17	0.195337	-1.12734	0.00830385	5.94192	-1.03286
12321792	chr3:12321792:A:G	1.14135e-16	-4.33535e-10	0.0667059	2.23382e-05	-4.33535e-10	-1.00911
12321859	chr3:12321859:A:G	1.13627e-16	-4.33535e-10	0.0622397	2.22874e-05	-4.33535e-10	-1.01139
12322914	chr3:12322914:A:G	3.78923e-17	-0.318253	-0.717678	0.00687324	4.9266	-0.206623
12323060	chr3:12323060:C:T	2.72567e-17	-4.33535e-10	-1.36538	1.64244e-05	-4.33535e-10	-1.31664
12323204	chr3:12323204:A:G	5.12253e-17	-0.108775	-0.625671	0.0107995	5.36456	-0.192719
12323321	chr3:12323321:T:A	6.93178e-17	-4.33535e-10	-0.431978	3.25587e-05	-4.33535e-10	-0.632366
12323809	chr3:12323809:G:T	1.80306e-16	0.521805	0.00216854	7.82497e-05	0.463931	-0.219438
12324087	chr3:12324087:T:A	8.97237e-16	-4.33535e-10	2.12864	9.61831e-05	-4.33535e-10	0.450842
12324140	chr3:12324140:G:A	3.24882e-17	-4.33535e-10	-1.1898	1.56283e-05	-4.33535e-10	-1.36633
12324209	chr3:12324209:G:A	3.16673e-17	-4.33535e-10	-1.2154	1.54641e-05	-4.33535e-10	-1.37689
12324661	chr3:12324661:ATCTTT:A	2.62627e-17	-4.33535e-10	-1.40253	1.61013e-05	-4.33535e-10	-1.33651
12324705	chr3:12324705:G:A	3.23308e-17	-1.19466	-3.92172e-10	0.000856668	2.63764	-3.92172e-10
12324978	chr3:12324978:TAAATGCCACCAATAAAGAGGCTTTGTGAGCGAGCG:T	2.5316e-17	-1.43924	-3.92172e-10	7.16089e-06	-2.14678	-3.92172e-10
12325564	chr3:12325564:G:A	3.71091e-17	0.0590525	-1.11587	0.00828305	5.63631	-0.729751
12326206	chr3:12326206:C:T	8.91217e-17	-4.33535e-10	-0.180676	8.59973e-05	-4.33535e-10	0.338904
12327480	chr3:12327480:C:G	3.07856e-17	-4.33535e-10	-1.24363	2.21732e-05	-4.33535e-10	-1.01653
12327543	chr3:12327543:G:A	8.48782e-17	-4.33535e-10	-0.229462	7.2172e-05	-4.33535e-10	0.163641
12327902	chr3:12327902:C:T	2.03077e-16	0.651727	-0.00882123	8.81141e-05	0.59257	-0.229349
12328300	chr3:12328300:C:T	2.65425e-17	-4.33535e-10	-1.39193	1.79241e-05	-4.33535e-10	-1.22927
12328584	chr3:12328584:A:G	4.81978e-17	0.0381071	-0.833473	0.0119976	5.63985	-0.362802
12329238	chr3:12329238:A:G	4.93371e-07	23.5813	-1.32745	5.7372e-05	1.0065	-1.07236
12329399	chr3:12329399:A:G	9.10788e-17	-0.158955	-3.92172e-10	8.80605e-06	-1.93997	-3.92172e-10
12329583	chr3:12329583:G:C	4.49453e-17	0.196607	-1.06184	0.00886131	5.93469	-0.960656
12329878	chr3:12329878:G:A	1.59215e-17	-1.90301	-3.92172e-10	7.08868e-06	-2.15691	-3.92172e-10
12330129	chr3:12330129:A:G	4.41055e-17	-0.120398	-0.763698	0.00981537	5.34417	-0.267875
12330575	chr3:12330575:A:G	4.36388e-17	-0.11305	-0.781682	0.00967152	5.35425	-0.292717
12330706	chr3:12330706:T:A	4.69121e-18	-1.78205	-1.34294	1.51326e-05	-0.0533459	-1.34521
12331383	chr3:12331383:G:A	4.37126e-17	-0.124617	-0.768425	0.00969189	5.33761	-0.273973
12331517	chr3:12331517:AGAGTTTAAACAGGG:A	3.31694e-17	-4.33535e-10	-1.16905	2.28808e-05	-4.33535e-10	-0.985112
12331595	chr3:12331595:G:A	1.3286e-17	-2.08397	-3.92172e-10	9.36227e-06	-1.87872	-3.92172e-10
12331825	chr3:12331825:T:G	1.38888e-17	-0.633593	-1.406	1.70542e-06	-2.20002	-1.38158
12331987	chr3:12331987:G:A	2.28302e-17	-1.5426	-3.92172e-10	6.79318e-06	-2.19949	-3.92172e-10
12332279	chr3:12332279:T:A	4.43444e-17	-0.067035	-0.811658	0.0102066	5.44825	-0.332878
12332406	chr3:12332406:A:G	8.14498e-17	-0.270693	-3.92172e-10	8.48095e-06	-1.97759	-3.92172e-10
12332684	chr3:12332684:A:G	2.65214e-17	-4.33535e-10	-1.39273	1.66298e-05	-4.33535e-10	-1.30422
12332833	chr3:12332833:C:G	2.63525e-17	-1.39912	-3.92172e-10	1.01799e-05	-1.795	-3.92172e-10
12332977	chr3:12332977:G:T	2.67102e-17	-4.33535e-10	-1.38564	1.69322e-05	-4.33535e-10	-1.2862
12333602	chr3:12333602:G:A	7.66545e-16	1.97121	-3.92172e-10	3.5773e-05	-0.538219	-3.92172e-10
12333892	chr3:12333892:T:C	3.79897e-17	0.0775655	-1.11093	0.00650355	5.70946	-1.04477
12334068	chr3:12334068:T:G	1.02847e-16	-4.33535e-10	-0.0374331	0.000101515	-4.33535e-10	0.504798
12334245	chr3:12334245:C:T	2.8558e-17	-0.510282	-0.808461	0.00439378	4.60027	-0.327736
12334457	chr3:12334457:C:T	1.39516e-16	0.392534	-0.125035	6.10189e-05	0.333039	-0.337267
12334679	chr3:12334679:G:C	3.53888e-17	-4.33535e-10	-1.10428	2.69459e-05	-4.33535e-10	-0.821581
12334915	chr3:12334915:A:G	2.70175e-17	-0.0518269	-1.32237	0.00472593	5.73939	-1.39399
12334928	chr3:12334928:A:G	2.73321e-17	-1.36262	-3.92172e-10	9.92613e-06	-1.82024	-3.92172e-10
12335122	chr3:12335122:A:G	4.2127e-17	-4.33535e-10	-0.929991	2.02681e-05	-4.33535e-10	-1.10636
12335178	chr3:12335178:G:C	1.19393e-16	0.111738	-3.92172e-10	1.7081e-05	-1.27745	-3.92172e-10
12335246	chr3:12335246:G:C	3.50063e-17	-0.270573	-0.844577	0.00663472	5.06053	-0.375869
12335280	chr3:12335280:G:A	8.70043e-17	-4.33535e-10	-0.204722	3.98869e-05	-4.33535e-10	-0.429363
12335795	chr3:12335795:C:G	3.47691e-17	-0.275237	-0.846713	0.00651003	5.04585	-0.380163
12336294	chr3:12336294:G:C	2.65031e-17	-4.33535e-10	-1.39342	1.50566e-05	-4.33535e-10	-1.4036
12337400	chr3:12337400:T:C	2.81667e-17	-4.33535e-10	-1.33254	2.03753e-05	-4.33535e-10	-1.10109
12337424	chr3:12337424:A:G	3.6078e-17	-0.251776	-0.833219	0.0069571	5.0937	-0.361598
12337656	chr3:12337656:T:C	1.93619e-17	-1.76823	0.0608576	4.35288e-05	0.087257	-0.429245
12338175	chr3:12338175:T:C	1.02543e-16	-4.33535e-10	-0.0403936	0.000101268	-4.33535e-10	0.502363
12338409	chr3:12338409:G:T	4.47788e-17	0.134446	-1.00339	0.00830968	5.81137	-0.901603
12338640	chr3:12338640:T:C	1.36802e-16	-4.33535e-10	0.247855	2.46367e-05	-4.33535e-10	-0.911175
12338839	chr3:12338839:A:G	7.98105e-18	-2.13313	-0.460483	4.17688e-06	-1.88887	-0.796976
12338854	chr3:12338854:T:C	2.64838e-17	-4.33535e-10	-1.39415	1.65591e-05	-4.33535e-10	-1.30847
12338899	chr3:12338899:G:A	5.42616e-17	-4.33535e-10	-0.676862	4.16783e-05	-4.33535e-10	-0.385432
12339666	chr3:12339666:T:C	3.39536e-17	-0.301791	-0.843895	0.00518213	4.9441	-0.506537
12339829	chr3:12339829:C:A	3.48361e-17	-4.33535e-10	-1.12002	2.7161e-05	-4.33535e-10	-0.813631
12339911	chr3:12339911:G:A	3.92411e-17	0.0199198	-1.02087	0.0065878	5.59788	-0.92032
12340710	chr3:12340710:G:A	3.07195e-17	-4.33535e-10	-1.24578	1.66039e-05	-4.33535e-10	-1.30577
12341540	chr3:12341540:G:T	1.66063e-15	-2.19802	4.94229	8.55477e-05	-2.10875	2.44241
12341766	chr3:12341766:G:A	6.70076e-17	-0.0892261	-0.376647	4.73251e-05	-0.0363011	-0.22207
12342165	chr3:12342165:A:G	9.75705e-17	-2.13544	2.04534	6.62873e-06	-2.16106	-0.0629374
12342215	chr3:12342215:G:A	8.02983e-17	0.115739	-0.40067	5.65567e-05	0.168914	-0.249082
12342271	chr3:12342271:G:GAC	4.34983e-17	-4.33535e-10	-0.897957	2.99828e-05	-4.33535e-10	-0.714787
12342767	chr3:12342767:C:T	3.27374e-18	-2.22307	-1.26167	2.80993e-05	0.601836	-1.3815
12342792	chr3:12342792:G:T	3.74818e-17	-4.33535e-10	-1.04682	1.84915e-05	-4.33535e-10	-1.1981
12342899	chr3:12342899:A:G	3.90413e-17	-4.33535e-10	-1.00606	1.91024e-05	-4.33535e-10	-1.1656
12343371	chr3:12343371:C:G	6.4547e-17	-4.33535e-10	-0.503285	2.70656e-05	-4.33535e-10	-0.817148
12343970	chr3:12343970:C:T	7.70577e-15	5.56872	-1.28968	5.71516e-06	-0.966051	-1.40624
12344329	chr3:12344329:A:G	6.83805e-17	-0.0380703	-0.407521	5.12081e-05	0.0348946	-0.214409
12344838	chr3:12344838:C:T	1.0819e-16	-0.0962081	0.109421	4.51092e-05	-0.177408	-0.128918
12344982	chr3:12344982:C:T	1.51279e-17	-0.662288	-1.29185	1.73885e-06	-2.20848	-1.35371
12346009	chr3:12346009:C:T	1.3128e-16	-4.33535e-10	0.206656	0.000127887	-4.33535e-10	0.735734
12346495	chr3:12346495:G:A	1.70993e-16	-4.33535e-10	0.470946	0.000109748	-4.33535e-10	0.582777
12346577	chr3:12346577:G:T	1.49709e-16	-4.33535e-10	0.338011	6.62047e-05	-4.33535e-10	0.07734
12346910	chr3:12346910:G:A	8.41205e-17	0.0656072	-0.304036	6.20073e-05	0.115875	-0.104034
12347064	chr3:12347064:A:C	3.63054e-09	18.4014	-1.05942	1.99094e-05	-0.321925	-0.802294
12347339	chr3:12347339:A:C	6.69874e-16	-4.33535e-10	1.83641	5.70161e-05	-4.33535e-10	-0.0720787
12347406	chr3:12347406:C:T	1.42978e-16	-4.33535e-10	0.29201	0.000140905	-4.33535e-10	0.832673
12347409	chr3:12347409:CTTG:C	1.21452e-16	-0.0238537	0.152693	5.00356e-05	-0.107804	-0.0948729
12347814	chr3:12347814:A:G	8.91445e-17	0.156694	-0.337115	6.58665e-05	0.211337	-0.139118
12347930	chr3:12347930:A:G	4.16529e-17	-4.33535e-10	-0.941309	2.01065e-05	-4.33535e-10	-1.11437
12348240	chr3:12348240:A:G	2.74293e-17	-4.33535e-10	-1.35907	1.70229e-05	-4.33535e-10	-1.28085
12348636	chr3:12348636:A:G	2.98639e-18	-2.22585	-1.35076	2.58635e-05	0.54362	-1.4062
12348985	chr3:12348985:T:C	8.32135e-17	0.0619637	-0.311234	6.30319e-05	0.137199	-0.10897
12349705	chr3:12349705:T:A	5.64224e-16	1.66477	-3.92172e-10	2.93143e-05	-0.737338	-3.92172e-10
12349708	chr3:12349708:C:T	2.53242e-16	0.358812	0.504853	7.69016e-05	1.10995	-0.882833
12350084	chr3:12350084:G:A	9.34605e-17	0.182184	-0.315325	6.94818e-05	0.237707	-0.112053
12350310	chr3:12350310:T:G	3.4277e-17	-4.33535e-10	-1.13621	2.0975e-05	-4.33535e-10	-1.07208
12350314	chr3:12350314:G:A	9.18771e-17	0.236021	-0.386248	6.72969e-05	0.28329	-0.189589
12350773	chr3:12350773:C:T	1.06112e-16	0.409487	-0.415673	7.82366e-05	0.468146	-0.22382
12350797	chr3:12350797:A:G	1.78045e-08	20.1075	-1.17549	2.88816e-05	0.178742	-0.930948
12351150	chr3:12351150:G:A	2.66228e-17	-4.33535e-10	-1.38891	1.68133e-05	-4.33535e-10	-1.29324
12351311	chr3:12351311:A:G	2.91635e-17	-4.33535e-10	-1.29776	2.04369e-05	-4.33535e-10	-1.09807
12352183	chr3:12352183:A:G	9.65383e-17	0.188974	-0.289714	7.1483e-05	0.242091	-0.0880437
12353102	chr3:12353102:G:A	1.37368e-16	-2.23019	2.48217	1.60001e-05	-1.89175	0.548927
12353341	chr3:12353341:C:T	1.227e-16	0.1401	-0.00103605	4.62407e-05	0.8379	-1.11945
12353506	chr3:12353506:T:A	8.09719e-17	-0.276578	-3.92172e-10	8.47952e-06	-1.97776	-3.92172e-10
12353549	chr3:12353549:A:G	4.88733e-16	-4.33535e-10	1.52114	0.000153363	-4.33535e-10	0.917395
12354372	chr3:12354372:A:G	3.50638e-17	-4.33535e-10	-1.11351	2.66706e-05	-4.33535e-10	-0.831849
12354459	chr3:12354459:G:A	2.06047e-17	-2.18169	0.53653	0.000749549	3.57263	-1.06857
12354473	chr3:12354473:CA:C	8.8036e-08	21.8264	-1.29612	4.00468e-05	0.687253	-1.11262
12354669	chr3:12354669:C:G	3.25898e-17	-4.33535e-10	-1.18668	1.88499e-05	-4.33535e-10	-1.1789
12355089	chr3:12355089:G:A	1.36424e-12	8.79399	0.661435	5.14545e-06	-1.2015	-1.2758
12355233	chr3:12355233:T:C	4.97785e-17	-0.763097	-3.92172e-10	7.96647e-06	-2.04017	-3.92172e-10
12355280	chr3:12355280:C:T	3.21902e-18	-2.22968	-1.27192	2.2728e-05	0.393531	-1.38535
12355346	chr3:12355346:A:G	8.97328e-17	0.142236	-0.316079	6.62386e-05	0.193138	-0.115286
12355414	chr3:12355414:G:A	7.55161e-17	0.250818	-0.597152	4.04791e-05	0.198531	-0.613157
12355456	chr3:12355456:G:A	1.45744e-16	0.225549	0.0856235	5.25927e-05	0.925581	-1.07841
12355893	chr3:12355893:A:G	5.25391e-09	18.8871	-1.17557	2.14265e-05	-0.0900194	-0.960764
12355946	chr3:12355946:G:A	6.32049e-17	-4.33535e-10	-0.524297	3.2787e-05	-4.33535e-10	-0.625379
12356116	chr3:12356116:G:A	1.1473e-17	-2.23069	-3.92172e-10	1.15722e-05	-1.66681	-3.92172e-10
12356377	chr3:12356377:C:T	9.09932e-17	-4.33535e-10	-0.159895	0.000104747	-4.33535e-10	0.536136
12356908	chr3:12356908:C:T	3.77375e-17	-4.33535e-10	-1.04002	2.59837e-05	-4.33535e-10	-0.857942
12357137	chr3:12357137:C:T	7.74751e-17	-2.19156	1.87083	6.61893e-06	-2.09253	-0.132952
12357908	chr3:12357908:C:T	6.7729e-18	-1.6221	-1.13565	3.94031e-05	0.924939	-1.36651
12358043	chr3:12358043:A:G	2.74508e-16	-2.22787	3.17217	2.58829e-05	-1.84141	0.97958
12358967	chr3:12358967:C:G	4.23064e-17	-4.33535e-10	-0.925741	2.03728e-05	-4.33535e-10	-1.10121
12359464	chr3:12359464:A:G	1.59154e-16	-2.21755	2.61674	1.9739e-05	-1.77956	0.64674
12359862	chr3:12359862:C:T	1.38049e-16	-2.21894	2.47587	1.71211e-05	-1.78668	0.511573
12360461	chr3:12360461:C:G	2.55228e-16	-4.33535e-10	0.871479	0.000364694	-4.33535e-10	1.78365
12360508	chr3:12360508:A:G	3.53267e-17	-2.22969	1.12365	5.06502e-06	-1.92953	-0.563526
12361041	chr3:12361041:A:G	3.3106e-17	-4.33535e-10	-1.17097	2.67655e-05	-4.33535e-10	-0.828296
12361083	chr3:12361083:T:C	1.1477e-16	-4.33535e-10	0.0722506	8.1147e-05	-4.33535e-10	0.28085
12361102	chr3:12361102:A:G	3.96821e-12	11.7529	-1.2298	5.21171e-06	-1.36799	-1.09651
12361620	chr3:12361620:G:T	5.33555e-11	14.2587	-1.13691	4.14626e-06	-1.75051	-0.942699
12361796	chr3:12361796:T:G	2.92943e-17	-4.33535e-10	-1.29329	1.96107e-05	-4.33535e-10	-1.13934
12362232	chr3:12362232:G:A	5.54067e-17	-4.33535e-10	-0.65598	2.40013e-05	-4.33535e-10	-0.937303
12362332	chr3:12362332:G:A	2.86995e-11	13.5451	-1.04343	4.23755e-06	-1.85069	-0.820735
12362363	chr3:12362363:C:T	3.06136e-17	-4.33535e-10	-1.24924	2.10229e-05	-4.33535e-10	-1.0698
12362894	chr3:12362894:G:A	4.46513e-17	-4.33535e-10	-0.871797	2.60308e-05	-4.33535e-10	-0.856131
12362918	chr3:12362918:T:G	7.45686e-17	-4.33535e-10	-0.35896	3.37978e-05	-4.33535e-10	-0.595015
12362927	chr3:12362927:A:T	7.50028e-17	-4.33535e-10	-0.353154	3.39758e-05	-4.33535e-10	-0.589763
12362949	chr3:12362949:T:A	5.01196e-17	-4.33535e-10	-0.756267	2.11184e-05	-4.33535e-10	-1.06527
12362991	chr3:12362991:T:C	2.61369e-12	11.4143	-1.30874	4.21742e-06	-1.46822	-1.20797
12362997	chr3:12362997:G:A	3.1805e-17	-4.33535e-10	-1.21106	2.21917e-05	-4.33535e-10	-1.01569
12363497	chr3:12363497:G:GT	3.41599e-12	11.7519	-1.3786	4.14013e-06	-1.38153	-1.31315
12363536	chr3:12363536:T:C	7.40423e-17	-4.33535e-10	-0.366044	3.0691e-05	-4.33535e-10	-0.691443
12363981	chr3:12363981:G:A	3.39717e-17	-1.14515	-3.92172e-10	8.32762e-06	-1.99583	-3.92172e-10
12364030	chr3:12364030:TA:T	1.24677e-12	10.7266	-1.36122	3.3891e-06	-1.61195	-1.2829
12364225	chr3:12364225:C:T	4.67261e-17	-4.33535e-10	-0.826377	2.71452e-05	-4.33535e-10	-0.814211
12364507	chr3:12364507:A:G	1.26213e-17	-2.1353	-3.92172e-10	6.76432e-06	-2.20375	-3.92172e-10
12364779	chr3:12364779:C:T	4.38911e-17	-4.33535e-10	-0.888968	3.86727e-05	-4.33535e-10	-0.460278
12364940	chr3:12364940:C:T	5.32654e-17	-4.33535e-10	-0.695393	3.47366e-05	-4.33535e-10	-0.567619
12365162	chr3:12365162:C:G	2.67455e-17	-4.33535e-10	-1.38431	1.56321e-05	-4.33535e-10	-1.36608
12365500	chr3:12365500:A:G	3.30121e-17	-4.33535e-10	-1.17381	2.33972e-05	-4.33535e-10	-0.962796
12365510	chr3:12365510:A:T	4.66119e-17	-4.33535e-10	-0.828823	2.70767e-05	-4.33535e-10	-0.816737
12365867	chr3:12365867:A:G	5.19818e-17	-2.22465	1.50486	5.79165e-06	-1.97197	-0.387028
12366561	chr3:12366561:T:C	7.95454e-17	-0.294351	-3.92172e-10	8.50154e-06	-1.97516	-3.92172e-10
12366590	chr3:12366590:T:A	3.07285e-17	-4.33535e-10	-1.24549	2.11298e-05	-4.33535e-10	-1.06473
12366779	chr3:12366779:A:G	4.05638e-11	14.1664	-1.3187	2.77398e-06	-1.78165	-1.31348
12366836	chr3:12366836:G:C	5.24312e-17	-0.711177	-3.92172e-10	0.000480997	2.06045	-3.92172e-10
12367020	chr3:12367020:G:A	7.37621e-17	-4.33535e-10	-0.369834	3.06643e-05	-4.33535e-10	-0.692313
12367167	chr3:12367167:T:C	2.62107e-17	-4.33535e-10	-1.40451	1.59776e-05	-4.33535e-10	-1.34423
12367322	chr3:12367322:C:T	3.47652e-17	-4.33535e-10	-1.12206	1.91785e-05	-4.33535e-10	-1.16162
12367451	chr3:12367451:G:T	3.59293e-17	-4.33535e-10	-1.08913	2.95969e-05	-4.33535e-10	-0.727743
12368017	chr3:12368017:G:A	4.25908e-17	-4.33535e-10	-0.919042	3.00358e-05	-4.33535e-10	-0.713021
12368029	chr3:12368029:A:G	6.41082e-17	-0.510107	-3.92172e-10	7.89763e-06	-2.04885	-3.92172e-10
12368189	chr3:12368189:TG:T	3.13405e-17	-4.33535e-10	-1.22577	2.16917e-05	-4.33535e-10	-1.03848
12368190	chr3:12368190:G:T	2.9877e-17	-4.33535e-10	-1.27359	1.9776e-05	-4.33535e-10	-1.13094
12368439	chr3:12368439:C:T	1.6029e-17	-1.89628	-3.92172e-10	6.58431e-06	-2.23072	-3.92172e-10
12368473	chr3:12368473:C:T	8.03653e-17	-1.13913	0.855038	1.97235e-05	-2.0028	0.869203
12368829	chr3:12368829:G:A	3.95788e-17	-0.992386	-3.92172e-10	1.90786e-05	-1.16684	-3.92172e-10
12368850	chr3:12368850:C:T	3.04631e-18	-2.23076	-1.32599	1.84615e-06	-2.20683	-1.29548
12368944	chr3:12368944:A:G	5.45703e-17	-4.33535e-10	-0.67119	2.54365e-05	-4.33535e-10	-0.879228
12369312	chr3:12369312:T:C	3.41542e-17	-4.33535e-10	-1.13979	1.62926e-05	-4.33535e-10	-1.3247
12369449	chr3:12369449:G:A	8.27608e-17	-0.161628	-0.0930969	1.0707e-05	-2.00037	0.255854
12369590	chr3:12369590:A:C	6.30947e-17	-0.526042	-3.92172e-10	6.99363e-06	-2.17041	-3.92172e-10
12370086	chr3:12370086:G:A	4.78453e-17	-4.33535e-10	-0.802707	4.32864e-05	-4.33535e-10	-0.347573
12370228	chr3:12370228:T:G	3.03623e-17	-4.33535e-10	-1.25748	2.07874e-05	-4.33535e-10	-1.08106
12370393	chr3:12370393:C:T	3.06105e-18	-2.23072	-1.3212	1.85271e-06	-2.20888	-1.28988
12370616	chr3:12370616:G:A	2.41149e-12	10.9415	-0.916424	6.42259e-06	-1.57445	-0.681143
12371139	chr3:12371139:T:C	3.58743e-17	-4.33535e-10	-1.09066	2.77316e-05	-4.33535e-10	-0.792841
12371477	chr3:12371477:A:T	2.68155e-17	-4.33535e-10	-1.3817	1.52781e-05	-4.33535e-10	-1.38899
12371738	chr3:12371738:C:T	3.54949e-17	-4.33535e-10	-1.10129	2.92131e-05	-4.33535e-10	-0.740796
12371840	chr3:12371840:T:G	1.45735e-17	-1.16376	-0.827714	7.26597e-06	-1.17979	-0.952416
12371982	chr3:12371982:G:A	3.7631e-17	-4.33535e-10	-1.04285	2.57324e-05	-4.33535e-10	-0.867659
12372227	chr3:12372227:A:G	4.18324e-16	-4.33535e-10	1.36558	0.00028651	-4.33535e-10	1.54236
12372521	chr3:12372521:C:T	1.54149e-16	-4.33535e-10	0.367238	0.000199622	-4.33535e-10	1.18102
12372693	chr3:12372693:G:A	2.83093e-17	-4.33535e-10	-1.32749	1.76789e-05	-4.33535e-10	-1.24304
12372791	chr3:12372791:C:T	4.23355e-17	-4.33535e-10	-0.925053	2.03204e-05	-4.33535e-10	-1.10379
12372795	chr3:12372795:A:G	7.14248e-17	-4.33535e-10	-0.402034	2.38949e-05	-4.33535e-10	-0.941746
12372921	chr3:12372921:T:C	2.95773e-18	-2.22943	-1.35682	1.77449e-06	-2.21879	-1.32311
12373271	chr3:12373271:G:A	1.4805e-17	-1.97572	-3.92172e-10	2.691e-05	-0.822914	-3.92172e-10
12374554	chr3:12374554:G:A	1.56889e-16	-2.14259	2.52745	9.51072e-06	-2.15106	0.288066
12374558	chr3:12374558:C:T	1.55884e-17	-1.92415	-3.92172e-10	6.63943e-06	-2.22239	-3.92172e-10
12374570	chr3:12374570:G:T	3.41241e-17	-4.33535e-10	-1.14068	2.75288e-05	-4.33535e-10	-0.80018
12374683	chr3:12374683:A:G	1.73068e-16	-4.33535e-10	0.483008	0.000234175	-4.33535e-10	1.34066
12374720	chr3:12374720:A:G	2.87277e-17	-4.33535e-10	-1.31282	1.50396e-05	-4.33535e-10	-1.40473
12374722	chr3:12374722:A:G	1.19766e-17	-2.18772	-3.92172e-10	2.35453e-05	-0.956485	-3.92172e-10
12376011	chr3:12376011:G:A	1.61482e-17	-1.88887	-3.92172e-10	3.30025e-05	-0.618828	-3.92172e-10
12376674	chr3:12376674:G:A	1.54385e-17	-1.93382	-3.92172e-10	6.59575e-06	-2.22899	-3.92172e-10
12376686	chr3:12376686:G:A	7.31017e-17	-4.33535e-10	-0.378828	3.30922e-05	-4.33535e-10	-0.616113
12377097	chr3:12377097:C:T	3.22838e-17	-1.19611	-3.92172e-10	6.5848e-06	-2.23065	-3.92172e-10
12377113	chr3:12377113:C:T	1.69207e-11	10.9104	1.06298	2.55838e-06	-2.2123	-0.963736
12377260	chr3:12377260:T:C	1.29938e-16	-4.33535e-10	0.19638	0.000156227	-4.33535e-10	0.935897
12377450	chr3:12377450:A:G	3.07931e-17	-1.24339	-3.92172e-10	6.72858e-06	-2.20905	-3.92172e-10
12377867	chr3:12377867:C:T	1.11794e-15	3.7543	-1.40574	4.49685e-06	-1.20987	-1.40216
12377976	chr3:12377976:T:C	1.93166e-11	12.9041	-0.798273	5.18507e-06	-1.94756	-0.522066
12378202	chr3:12378202:C:T	6.66695e-17	-4.33535e-10	-0.470932	2.80191e-05	-4.33535e-10	-0.782524
12378667	chr3:12378667:G:C	5.50576e-17	-4.33535e-10	-0.662299	3.22908e-05	-4.33535e-10	-0.640631
12378798	chr3:12378798:A:G	8.677e-17	-2.22443	2.01701	9.0573e-06	-1.76353	-0.148312
12379076	chr3:12379076:A:G	3.3531e-11	13.9544	-1.29709	3.33349e-06	-1.82044	-1.09095
12379202	chr3:12379202:A:G	5.34372e-17	-4.33535e-10	-0.692173	2.57438e-05	-4.33535e-10	-0.867218
12379568	chr3:12379568:T:C	1.29547e-17	-2.10922	-3.92172e-10	1.27024e-05	-1.57362	-3.92172e-10
12379590	chr3:12379590:C:T	3.05674e-18	-2.23068	-1.32265	1.85624e-06	-2.204	-1.29286
12380697	chr3:12380697:A:G	3.71275e-17	-4.33535e-10	-1.05632	1.90673e-05	-4.33535e-10	-1.16744
12381614	chr3:12381614:G:C	2.87984e-17	-4.33535e-10	-1.31036	1.84125e-05	-4.33535e-10	-1.20238
12381740	chr3:12381740:AT:A	1.32202e-12	10.4978	-1.0738	2.54371e-06	-2.19356	-0.988225
12381767	chr3:12381767:T:C	3.01964e-18	-2.22926	-1.33628	1.85704e-06	-2.18787	-1.30856
12382300	chr3:12382300:G:A	4.94887e-17	-4.33535e-10	-0.768936	2.41132e-05	-4.33535e-10	-0.932652
12383294	chr3:12383294:T:C	1.77448e-11	12.8858	-0.864871	4.83509e-06	-1.93395	-0.605563
12383786	chr3:12383786:G:A	3.22157e-17	-4.33535e-10	-1.19823	1.78779e-05	-4.33535e-10	-1.23184
12384342	chr3:12384342:T:C	3.57667e-17	-4.33535e-10	-1.09366	1.84325e-05	-4.33535e-10	-1.2013
12384430	chr3:12384430:C:T	9.52352e-17	-0.11433	-3.92172e-10	1.58517e-05	-1.35214	-3.92172e-10
12384772	chr3:12384772:C:G	1.31387e-16	-4.33535e-10	0.207467	0.000157926	-4.33535e-10	0.946718
12385193	chr3:12385193:G:A	3.5166e-17	-4.33535e-10	-1.1106	1.81955e-05	-4.33535e-10	-1.21424
12385303	chr3:12385303:G:A	1.16194e-17	-2.21801	-3.92172e-10	1.09845e-05	-1.71892	-3.92172e-10
12385361	chr3:12385361:T:G	1.14493e-16	-4.33535e-10	0.0698309	8.06312e-05	-4.33535e-10	0.274474
12385379	chr3:12385379:A:T	1.67379e-17	-1.853	-3.92172e-10	6.5895e-06	-2.22993	-3.92172e-10
12386567	chr3:12386567:A:C	3.56092e-17	-4.33535e-10	-1.09807	1.83671e-05	-4.33535e-10	-1.20485
12386790	chr3:12386790:C:T	3.56384e-17	-4.33535e-10	-1.09726	1.83792e-05	-4.33535e-10	-1.20419
12386836	chr3:12386836:A:T	2.76557e-17	-4.33535e-10	-1.35085	1.50218e-05	-4.33535e-10	-1.40591
12386987	chr3:12386987:G:C	1.36569e-17	-2.05644	-3.92172e-10	6.71448e-06	-2.21114	-3.92172e-10
12387666	chr3:12387666:T:C	4.35699e-11	11.5447	1.3745	3.08007e-06	-2.16888	-0.821579
12387969	chr3:12387969:G:A	3.71359e-11	13.7566	-0.997142	4.62223e-06	-1.79097	-0.793565
12388246	chr3:12388246:G:A	2.64265e-17	-4.33535e-10	-1.39631	1.50986e-05	-4.33535e-10	-1.40081
12388311	chr3:12388311:A:G	3.56567e-17	-4.33535e-10	-1.09674	1.83869e-05	-4.33535e-10	-1.20378
12388576	chr3:12388576:T:C	4.36076e-11	14.1607	-1.24064	3.96946e-06	-1.72602	-1.01077
12388706	chr3:12388706:C:T	3.32982e-17	-4.33535e-10	-1.16518	1.84286e-05	-4.33535e-10	-1.20151
12388717	chr3:12388717:A:G	7.5726e-17	-2.1898	1.84624	6.71155e-06	-2.08972	-0.121865
12390051	chr3:12390051:A:T	3.86744e-17	-4.33535e-10	-1.0155	1.96842e-05	-4.33535e-10	-1.13559
12390069	chr3:12390069:G:A	2.36977e-11	13.6051	-1.29485	3.3507e-06	-1.81005	-1.09619
12390296	chr3:12390296:T:C	8.99631e-17	-2.2103	2.03903	7.9503e-06	-2.04162	-0.000579216
12390545	chr3:12390545:TATAATACC:T	2.97743e-18	-2.22036	-1.35926	1.86561e-06	-2.15565	-1.33618
12390614	chr3:12390614:T:G	3.45684e-17	-4.33535e-10	-1.12774	1.79541e-05	-4.33535e-10	-1.2276
12390792	chr3:12390792:C:T	6.82392e-17	-4.33535e-10	-0.44766	2.85686e-05	-4.33535e-10	-0.763103
12391278	chr3:12391278:T:C	8.32279e-17	-2.20737	1.95827	7.504e-06	-2.05087	-0.0491055
12391926	chr3:12391926:T:C	6.48076e-17	-4.33535e-10	-0.499256	2.74179e-05	-4.33535e-10	-0.804215
12392571	chr3:12392571:G:C	4.44639e-17	-4.33535e-10	-0.876001	3.89641e-05	-4.33535e-10	-0.45277
12392592	chr3:12392592:C:A	3.2591e-17	-4.33535e-10	-1.18664	1.70823e-05	-4.33535e-10	-1.27737
12392773	chr3:12392773:A:T	3.0139e-17	-4.33535e-10	-1.26486	1.51753e-05	-4.33535e-10	-1.39574
12393109	chr3:12393109:G:A	2.02439e-11	11.0202	1.13251	2.63201e-06	-2.21527	-0.932393
12393402	chr3:12393402:C:T	8.63098e-17	-1.19461	0.981877	2.31025e-05	-1.97871	1.00324
12393459	chr3:12393459:A:T	1.60152e-17	-1.89714	-3.92172e-10	1.64598e-05	-1.31449	-3.92172e-10
12396161	chr3:12396161:G:A	5.96825e-12	11.6715	-0.74022	4.70654e-06	-2.11379	-0.452667
12396176	chr3:12396176:C:A	6.01803e-15	2.75456	1.27728	6.75091e-06	-1.60041	-0.60532
12396332	chr3:12396332:A:G	3.33261e-17	-4.33535e-10	-1.16434	1.84434e-05	-4.33535e-10	-1.20071
12396479	chr3:12396479:A:G	6.49693e-11	14.3165	-0.997762	1.41494e-05	-0.801452	-0.664289
12396523	chr3:12396523:G:A	4.63588e-11	11.7273	1.25396	2.74889e-06	-2.19648	-0.907732
12396592	chr3:12396592:A:G	4.14376e-17	-4.33535e-10	-0.946492	2.0507e-05	-4.33535e-10	-1.09465
12396618	chr3:12396618:C:T	3.09058e-17	-4.33535e-10	-1.23974	1.64007e-05	-4.33535e-10	-1.31809
12396637	chr3:12396637:G:A	3.78716e-17	-1.03648	-3.92172e-10	7.94729e-06	-2.04258	-3.92172e-10
12396953	chr3:12396953:C:CTGGAGT	4.26481e-17	0.461107	-1.3788	2.06946e-06	-2.05357	-1.33456
12397276	chr3:12397276:G:A	4.8803e-17	-4.33535e-10	-0.782888	2.0763e-05	-4.33535e-10	-1.08224
12397556	chr3:12397556:G:A	2.23044e-16	-4.33535e-10	0.736688	9.50551e-05	-4.33535e-10	0.439045
12397579	chr3:12397579:T:G	7.42011e-17	-4.33535e-10	-0.3639	2.6078e-05	-4.33535e-10	-0.854319
12397815	chr3:12397815:A:G	6.34972e-17	-4.33535e-10	-0.519684	2.69342e-05	-4.33535e-10	-0.822015
12397888	chr3:12397888:C:T	5.1944e-11	13.7306	-0.635629	7.21958e-06	-1.82639	-0.312226
12398188	chr3:12398188:A:T	6.10669e-17	-4.33535e-10	-0.558709	2.59693e-05	-4.33535e-10	-0.858495
12398706	chr3:12398706:A:G	2.22743e-17	-1.56725	-3.92172e-10	9.49063e-06	-1.86511	-3.92172e-10
12398906	chr3:12398906:C:T	4.98055e-17	-4.33535e-10	-0.762553	1.7001e-05	-4.33535e-10	-1.28214
12399683	chr3:12399683:G:C	4.10104e-17	-4.33535e-10	-0.956853	1.81835e-05	-4.33535e-10	-1.2149
12400008	chr3:12400008:G:A	3.79861e-12	11.3319	-0.852421	3.91707e-06	-2.16304	-0.587026
12400054	chr3:12400054:G:T	1.13539e-16	-2.19836	2.25982	8.87338e-06	-2.07216	0.139808
12400476	chr3:12400476:C:T	4.02006e-17	-4.33535e-10	-0.976798	3.40261e-05	-4.33535e-10	-0.588284
12401334	chr3:12401334:T:G	9.0544e-13	10.1757	-1.1302	2.34395e-06	-2.21887	-1.0447
12401727	chr3:12401727:CT:C	5.75875e-17	-4.33535e-10	-0.617373	3.77083e-05	-4.33535e-10	-0.485533
12401794	chr3:12401794:A:G	3.35322e-17	-1.15817	-3.92172e-10	8.33664e-06	-1.99475	-3.92172e-10
12402158	chr3:12402158:C:T	3.20936e-11	11.3544	1.25906	2.72024e-06	-2.20937	-0.905326
12402964	chr3:12402964:A:G	5.35855e-11	14.1925	-1.06642	4.22058e-06	-1.80161	-0.873831
12402998	chr3:12402998:A:G	1.39071e-17	-2.03828	-3.92172e-10	6.94601e-06	-2.17724	-3.92172e-10
12403203	chr3:12403203:G:A	3.12096e-18	-2.2263	-1.30623	1.94254e-06	-2.22985	-1.22156
12404331	chr3:12404331:C:T	4.89465e-17	-4.33535e-10	-0.779952	2.3793e-05	-4.33535e-10	-0.946021
12404505	chr3:12404505:A:G	3.20113e-11	11.2003	1.41066	2.89771e-06	-2.21409	-0.8374
12404969	chr3:12404969:G:A	4.81492e-17	-4.33535e-10	-0.796374	2.34707e-05	-4.33535e-10	-0.959659
12404993	chr3:12404993:A:G	2.82385e-11	11.0112	1.47434	2.98224e-06	-2.21908	-0.803655
12406295	chr3:12406295:A:C	7.57884e-17	-4.33535e-10	-0.342735	3.1186e-05	-4.33535e-10	-0.675444
12406465	chr3:12406465:G:A	1.35212e-15	-4.33535e-10	2.53875	9.64002e-05	-4.33535e-10	0.453097
12406999	chr3:12406999:T:C	2.11631e-16	-1.97666	2.66083	3.81108e-05	-1.10337	0.628456
12407194	chr3:12407194:C:T	5.0853e-17	-4.33535e-10	-0.741741	2.43354e-05	-4.33535e-10	-0.923478
12407441	chr3:12407441:A:G	4.11908e-11	14.0998	-1.23678	3.60422e-06	-1.82625	-1.00706
12407527	chr3:12407527:T:C	7.59133e-17	-4.33535e-10	-0.341087	3.12296e-05	-4.33535e-10	-0.674045
12408029	chr3:12408029:G:T	1.75317e-12	10.9543	-1.24809	2.51514e-06	-2.17228	-1.0208
12408152	chr3:12408152:C:A	5.15389e-17	-2.22177	1.49343	7.23071e-06	-1.76859	-0.368488
12408184	chr3:12408184:G:C	2.02206e-12	11.1118	-1.26285	2.47813e-06	-2.16302	-1.04489
12408294	chr3:12408294:C:A	8.34648e-17	-1.05184	0.805589	1.82883e-05	-2.04175	0.832599
12408736	chr3:12408736:A:G	3.18718e-18	-2.20775	-1.30379	2.02674e-06	-2.13798	-1.271
12409339	chr3:12409339:C:T	3.08209e-17	-1.24249	-3.92172e-10	6.59078e-06	-2.22974	-3.92172e-10
12409618	chr3:12409618:AGTGGCTATGGCTGT:A	2.01855e-11	13.5012	-1.35146	2.75093e-06	-1.91582	-1.18765
12410889	chr3:12410889:T:A	3.85562e-17	-4.33535e-10	-1.01856	3.2013e-05	-4.33535e-10	-0.649269
12411827	chr3:12411827:A:T	4.09692e-17	-4.33535e-10	-0.95786	2.81844e-05	-4.33535e-10	-0.776644
12412336	chr3:12412336:T:C	3.32249e-17	-4.33535e-10	-1.16738	1.65103e-05	-4.33535e-10	-1.31143
12412928	chr3:12412928:C:T	1.35968e-15	-4.33535e-10	2.54433	0.000118151	-4.33535e-10	0.65655
12413500	chr3:12413500:C:T	6.67763e-13	9.70829	-0.967284	3.43153e-06	-2.1423	-0.740101
12413535	chr3:12413535:A:G	1.00036e-11	12.2156	-0.767859	5.30766e-06	-2.02438	-0.421879
12413681	chr3:12413681:G:A	5.34117e-13	9.54938	-1.03169	3.1347e-06	-2.15267	-0.820212
12414191	chr3:12414191:G:C	2.20824e-16	-4.33535e-10	0.726686	0.000307411	-4.33535e-10	1.61277
12414456	chr3:12414456:A:G	2.10419e-16	-4.33535e-10	0.678421	0.000295069	-4.33535e-10	1.5718
12415190	chr3:12415190:C:T	4.01663e-16	-0.896811	2.22174	7.70097e-05	-2.10864	2.33716
12415566	chr3:12415566:CA:C	4.99162e-17	-4.33535e-10	-0.760334	2.39866e-05	-4.33535e-10	-0.937915
12415942	chr3:12415942:A:G	3.21145e-16	2.02225	-0.921036	2.76893e-06	-1.7399	-1.35705
12415944	chr3:12415944:A:T	1.2651e-12	10.217	-0.836995	4.2901e-06	-2.09175	-0.567353
12416417	chr3:12416417:G:GACTC	1.03582e-12	10.165	-0.984934	3.40965e-06	-2.14206	-0.746736
12416423	chr3:12416423:C:T	3.65236e-16	2.20255	-0.972685	2.56012e-06	-1.80314	-1.37222
12419625	chr3:12419625:C:T	4.86563e-16	-4.33535e-10	1.51669	5.15329e-05	-4.33535e-10	-0.173192
12419773	chr3:12419773:T:C	5.17273e-17	-4.33535e-10	-0.724693	2.21666e-05	-4.33535e-10	-1.01683
12420116	chr3:12420116:G:A	7.63985e-14	7.96825	-1.39521	2.36843e-06	-1.90036	-1.35282
12420141	chr3:12420141:C:T	3.95841e-17	-4.33535e-10	-0.992251	1.89101e-05	-4.33535e-10	-1.17572
12420525	chr3:12420525:G:A	4.38175e-13	9.60361	-1.28391	4.03289e-06	-1.61985	-1.10108
12421163	chr3:12421163:C:A	2.61688e-17	-4.33535e-10	-1.40611	1.52396e-05	-4.33535e-10	-1.39151
12421965	chr3:12421965:TC:T	1.94241e-11	12.5625	-0.451158	2.07616e-06	-2.08614	-1.29875
12422072	chr3:12422072:T:A	3.58672e-17	-1.09086	-3.92172e-10	7.9051e-06	-2.0479	-3.92172e-10
12422327	chr3:12422327:A:T	5.94758e-18	-1.54584	-1.34185	2.25877e-06	-2.02038	-1.28021
12422617	chr3:12422617:T:A	6.10145e-17	-4.33535e-10	-0.559567	2.8709e-05	-4.33535e-10	-0.758199
12422759	chr3:12422759:G:A	6.58766e-17	-4.33535e-10	-0.482897	2.9578e-05	-4.33535e-10	-0.728382
12422863	chr3:12422863:C:T	7.18289e-18	-1.47584	-1.22313	2.70237e-06	-1.98539	-1.1359
12423365	chr3:12423365:G:A	7.77049e-17	-4.33535e-10	-0.317761	3.57671e-05	-4.33535e-10	-0.538382
12423485	chr3:12423485:G:A	2.08651e-17	-1.6326	-3.92172e-10	6.63448e-06	-2.22313	-3.92172e-10
12423506	chr3:12423506:A:G	6.12467e-17	-4.33535e-10	-0.555769	2.8818e-05	-4.33535e-10	-0.754412
12423603	chr3:12423603:C:G	5.91029e-18	-1.56115	-1.33284	2.1522e-06	-2.08291	-1.26601
12423725	chr3:12423725:G:A	3.25954e-17	-4.33535e-10	-1.18651	1.64503e-05	-4.33535e-10	-1.31507
12424457	chr3:12424457:G:A	1.61088e-17	-1.89131	-3.92172e-10	6.58406e-06	-2.23076	-3.92172e-10
12424715	chr3:12424715:G:A	4.23067e-11	11.9937	0.896059	2.58983e-06	-2.14968	-1.01414
12424934	chr3:12424934:A:G	3.02583e-13	8.77746	-0.828026	3.8457e-06	-2.20729	-0.561163
12424991	chr3:12424991:A:G	2.43064e-13	8.50769	-0.777292	3.85131e-06	-2.21967	-0.547332
12425284	chr3:12425284:G:A	6.70307e-17	-4.33535e-10	-0.465529	3.16984e-05	-4.33535e-10	-0.659146
12425545	chr3:12425545:C:T	3.25592e-14	6.49021	-0.770081	4.00593e-06	-2.2301	-0.497536
12426044	chr3:12426044:T:C	7.78294e-17	-0.316161	-3.92172e-10	1.03429e-05	-1.77912	-3.92172e-10
12426093	chr3:12426093:C:T	2.74568e-17	-4.33535e-10	-1.35807	1.506e-05	-4.33535e-10	-1.40337
12426114	chr3:12426114:A:G	7.64613e-16	-2.23062	4.19931	8.90392e-05	-2.00517	2.37884
12426964	chr3:12426964:C:T	9.44285e-18	-1.87349	-0.551932	2.97377e-06	-2.13777	-0.887814
12427090	chr3:12427090:C:G	1.067e-17	-1.83224	-0.471006	3.23182e-06	-2.1171	-0.825263
12427836	chr3:12427836:G:A	2.64758e-17	-4.33535e-10	-1.39445	1.59993e-05	-4.33535e-10	-1.34287
12427950	chr3:12427950:G:A	3.41616e-17	-4.33535e-10	-1.13958	1.65883e-05	-4.33535e-10	-1.30672
12428168	chr3:12428168:G:A	3.29453e-17	-4.33535e-10	-1.17583	1.62373e-05	-4.33535e-10	-1.3281
12428498	chr3:12428498:G:A	6.03877e-17	-0.569894	-3.92172e-10	9.25449e-06	-1.8903	-3.92172e-10
12428544	chr3:12428544:G:A	4.54611e-17	-4.33535e-10	-0.853823	4.02114e-05	-4.33535e-10	-0.42126
12428740	chr3:12428740:A:C	9.90463e-15	5.81877	-1.28869	2.61473e-06	-2.21876	-0.935487
12428815	chr3:12428815:A:G	2.88048e-17	-4.33535e-10	-1.31014	1.51736e-05	-4.33535e-10	-1.39585
12429164	chr3:12429164:G:A	2.62958e-17	-4.33535e-10	-1.40127	1.5721e-05	-4.33535e-10	-1.36042
12429863	chr3:12429863:A:G	7.34806e-18	-1.4602	-1.21604	2.90629e-06	-1.9425	-1.10603
12429970	chr3:12429970:C:G	2.84007e-17	-4.33535e-10	-1.32427	1.62209e-05	-4.33535e-10	-1.32911
12430249	chr3:12430249:T:C	2.09946e-17	-1.62641	-3.92172e-10	6.76679e-06	-2.20338	-3.92172e-10
12430363	chr3:12430363:G:A	3.95583e-18	-2.00447	-1.29102	1.84741e-06	-2.18241	-1.31922
12430364	chr3:12430364:A:G	1.76772e-16	0.504183	-3.92172e-10	2.75166e-05	-0.800621	-3.92172e-10
12430372	chr3:12430372:C:T	2.95128e-17	0.0670454	-1.3529	1.82167e-06	-2.16395	-1.35171
12430520	chr3:12430520:C:T	1.39104e-17	-1.5912	-0.44684	4.31956e-06	-1.89105	-0.761207
12430596	chr3:12430596:G:A	2.63333e-17	-4.33535e-10	-1.39985	1.5014e-05	-4.33535e-10	-1.40643
12431318	chr3:12431318:A:C	3.89468e-17	-4.33535e-10	-1.00848	1.97428e-05	-4.33535e-10	-1.13262
12431667	chr3:12431667:T:C	1.42594e-17	-1.39338	-0.619879	4.34539e-06	-1.94245	-0.703848
12431813	chr3:12431813:G:A	7.79564e-17	-4.33535e-10	-0.31453	4.06288e-05	-4.33535e-10	-0.410933
12431875	chr3:12431875:G:A	1.36726e-17	-1.43242	-0.622864	4.24173e-06	-1.96196	-0.708476
12431965	chr3:12431965:T:C	5.39039e-15	-4.33535e-10	3.92169	0.00106037	-4.33535e-10	2.85097
12431974	chr3:12431974:T:C	2.69618e-17	-4.33535e-10	-1.37626	1.64748e-05	-4.33535e-10	-1.31358
12432298	chr3:12432298:A:G	4.36408e-17	-4.33535e-10	-0.894686	1.90441e-05	-4.33535e-10	-1.16866
12432518	chr3:12432518:A:G	2.65695e-17	-4.33535e-10	-1.39091	1.61179e-05	-4.33535e-10	-1.33548
12432653	chr3:12432653:G:A	2.9781e-17	-4.33535e-10	-1.27681	1.61612e-05	-4.33535e-10	-1.3328
12433417	chr3:12433417:C:G	2.42065e-17	-1.3736	-0.110459	7.06224e-06	-1.92704	-0.233605
12433487	chr3:12433487:G:A	1.75455e-17	-1.39475	-0.41113	5.2317e-06	-1.93849	-0.522184
12433490	chr3:12433490:G:A	2.63777e-17	-4.33535e-10	-1.39816	1.50675e-05	-4.33535e-10	-1.40287
12433653	chr3:12433653:C:T	4.30187e-17	-0.909045	-3.92172e-10	1.00685e-05	-1.806	-3.92172e-10
12433663	chr3:12433663:A:C	1.95007e-17	-1.38074	-0.319486	5.55479e-06	-1.9746	-0.426153
12433998	chr3:12433998:A:G	2.79912e-16	-4.33535e-10	0.963794	7.50237e-05	-4.33535e-10	0.202393
12434058	chr3:12434058:C:T	1.1784e-17	-1.08258	-1.12136	8.25827e-06	-0.870939	-1.13326
12434428	chr3:12434428:C:T	3.04859e-17	-4.33535e-10	-1.25342	1.64785e-05	-4.33535e-10	-1.31336
12435056	chr3:12435056:G:A	1.16992e-17	-2.21116	-3.92172e-10	6.8506e-06	-2.19107	-3.92172e-10
12435150	chr3:12435150:A:G	4.24579e-17	-0.922167	-3.92172e-10	9.97248e-06	-1.81558	-3.92172e-10
12435512	chr3:12435512:C:T	3.7e-17	-4.33535e-10	-1.05976	2.12353e-05	-4.33535e-10	-1.05975
12436243	chr3:12436243:G:A	1.20958e-16	-4.33535e-10	0.124768	2.97623e-05	-4.33535e-10	-0.72217
12436341	chr3:12436341:T:C	1.32621e-16	-4.33535e-10	0.216813	6.37021e-05	-4.33535e-10	0.038806
12436572	chr3:12436572:G:A	2.61707e-17	-4.33535e-10	-1.40604	1.50485e-05	-4.33535e-10	-1.40413
12436682	chr3:12436682:A:T	8.40001e-17	-4.33535e-10	-0.239862	3.29825e-05	-4.33535e-10	-0.619435
12436871	chr3:12436871:C:T	3.17282e-17	-4.33535e-10	-1.21347	1.51324e-05	-4.33535e-10	-1.39857
12437318	chr3:12437318:G:A	3.64243e-17	-2.08633	1.01089	2.12803e-05	-2.13985	1.08222
12437362	chr3:12437362:C:T	1.70556e-17	-1.8342	-3.92172e-10	2.37694e-05	-0.947014	-3.92172e-10
12437595	chr3:12437595:A:G	1.24883e-16	-4.33535e-10	0.156695	2.85678e-05	-4.33535e-10	-0.763133
12438676	chr3:12438676:A:G	8.61752e-17	-0.214297	-3.92172e-10	9.36776e-06	-1.87814	-3.92172e-10
12439330	chr3:12439330:A:G	1.1324e-16	-4.33535e-10	0.0588336	2.86361e-05	-4.33535e-10	-0.760743
12439675	chr3:12439675:T:C	1.29872e-17	-2.10671	-3.92172e-10	6.58611e-06	-2.23045	-3.92172e-10
12439704	chr3:12439704:C:A	2.93156e-18	-2.213	-1.38215	1.44181e-05	-0.288356	-1.15857
12439926	chr3:12439926:T:C	2.6458e-17	-4.33535e-10	-1.39512	1.50402e-05	-4.33535e-10	-1.40469
12440477	chr3:12440477:T:C	1.16741e-16	-4.33535e-10	0.0892784	2.91321e-05	-4.33535e-10	-0.743571
12440525	chr3:12440525:A:G	1.17152e-16	-4.33535e-10	0.092794	2.92116e-05	-4.33535e-10	-0.740846
12440962	chr3:12440962:A:G	1.98279e-16	-4.33535e-10	0.618997	4.65416e-05	-4.33535e-10	-0.275066
12441445	chr3:12441445:C:A	2.61747e-17	-4.33535e-10	-1.40588	1.58795e-05	-4.33535e-10	-1.35039
12441605	chr3:12441605:A:G	6.52139e-17	-0.17405	-0.318956	3.00787e-06	-2.2186	-0.795577
12441686	chr3:12441686:A:G	8.5175e-17	-0.225972	-3.92172e-10	1.73142e-05	-1.26388	-3.92172e-10
12441878	chr3:12441878:G:A	2.8837e-17	-4.33535e-10	-1.30902	1.55512e-05	-4.33535e-10	-1.37127
12442132	chr3:12442132:G:A	1.40301e-16	-4.33535e-10	0.273108	3.30583e-05	-4.33535e-10	-0.617138
12442183	chr3:12442183:A:G	1.37297e-16	-4.33535e-10	0.25147	3.38239e-05	-4.33535e-10	-0.594243
12442213	chr3:12442213:G:A	1.41954e-16	-4.33535e-10	0.284827	3.33237e-05	-4.33535e-10	-0.609143
12442313	chr3:12442313:A:C	1.09632e-16	-4.33535e-10	0.0264461	2.71851e-05	-4.33535e-10	-0.812743
12442315	chr3:12442315:A:G	1.02456e-16	-4.33535e-10	-0.0412439	2.60701e-05	-4.33535e-10	-0.854622
12442914	chr3:12442914:A:G	9.90402e-17	-4.33535e-10	-0.0751539	2.55532e-05	-4.33535e-10	-0.874651
12443163	chr3:12443163:T:C	2.65421e-17	-4.33535e-10	-1.39195	1.50218e-05	-4.33535e-10	-1.40591
12443168	chr3:12443168:C:G	4.37378e-17	-4.33535e-10	-0.892466	2.35725e-05	-4.33535e-10	-0.955329
12443350	chr3:12443350:A:G	1.42295e-16	0.48137	-0.194147	2.85387e-06	-2.14173	-0.925006
12443473	chr3:12443473:G:A	2.62047e-17	-4.33535e-10	-1.40474	1.51702e-05	-4.33535e-10	-1.39608
12443486	chr3:12443486:A:G	1.90516e-17	-2.10222	0.37869	1.086e-05	-2.157	0.426666
12443693	chr3:12443693:A:G	3.9637e-18	-2.08184	-1.21166	4.31393e-06	-1.30419	-1.34937
12443729	chr3:12443729:G:T	2.62085e-17	-4.33535e-10	-1.4046	1.51657e-05	-4.33535e-10	-1.39638
12443787	chr3:12443787:C:T	2.6197e-17	-4.33535e-10	-1.40504	1.51812e-05	-4.33535e-10	-1.39535
12443866	chr3:12443866:C:G	2.62087e-17	-4.33535e-10	-1.40459	1.51664e-05	-4.33535e-10	-1.39633
12443871	chr3:12443871:T:G	2.62194e-17	-4.33535e-10	-1.40418	1.51512e-05	-4.33535e-10	-1.39733
12443938	chr3:12443938:T:C	3.93684e-18	-2.06497	-1.23534	4.42331e-06	-1.26602	-1.36251
12444345	chr3:12444345:A:G	2.99874e-17	-1.2699	-3.92172e-10	1.18625e-05	-1.64203	-3.92172e-10
12444523	chr3:12444523:G:A	2.66548e-17	-4.33535e-10	-1.38771	1.62332e-05	-4.33535e-10	-1.32835
12444750	chr3:12444750:A:G	7.56935e-18	-2.1214	-0.525175	3.24834e-06	-2.10004	-0.837224
12445482	chr3:12445482:C:T	1.33154e-17	-2.08176	-3.92172e-10	1.86492e-05	-1.18961	-3.92172e-10
12445484	chr3:12445484:G:A	3.24649e-17	-4.33535e-10	-1.19052	1.63779e-05	-4.33535e-10	-1.31948
12445548	chr3:12445548:C:T	3.89841e-18	-1.93036	-1.37975	5.71004e-06	-1.11046	-1.26273
12445597	chr3:12445597:C:A	3.56437e-18	-2.22203	-1.17767	1.81258e-06	-2.21224	-1.30842
12445612	chr3:12445612:C:T	3.13984e-17	-4.33535e-10	-1.22392	1.56021e-05	-4.33535e-10	-1.368
12446012	chr3:12446012:T:C	7.85541e-18	-1.94948	-0.659998	3.66457e-06	-2.22511	-0.591592
12446048	chr3:12446048:G:C	4.90014e-18	-1.80049	-1.28093	1.41533e-05	-0.421576	-1.04389
12446128	chr3:12446128:GATTA:G	2.85795e-17	-4.33535e-10	-1.31799	1.5387e-05	-4.33535e-10	-1.38189
12446136	chr3:12446136:T:C	2.73828e-17	-4.33535e-10	-1.36076	1.50706e-05	-4.33535e-10	-1.40266
12446151	chr3:12446151:G:T	3.70351e-18	-2.20879	-1.15261	3.10357e-06	-1.60733	-1.37553
12446243	chr3:12446243:G:A	2.89031e-18	-2.20299	-1.40633	3.06218e-06	-1.65345	-1.34284
12446307	chr3:12446307:T:G	2.98812e-18	-2.1701	-1.40594	2.71636e-06	-1.76835	-1.34777
12446328	chr3:12446328:T:C	2.98922e-18	-2.17087	-1.4048	2.69987e-06	-1.76644	-1.35577
12446528	chr3:12446528:T:C	7.05754e-18	-1.39258	-1.324	7.61175e-06	-0.860417	-1.2253
12446785	chr3:12446785:G:A	2.13886e-17	-1.17994	-0.427884	4.83196e-06	-2.21523	-0.324932
12446923	chr3:12446923:A:T	3.75781e-18	-2.04544	-1.30141	2.34721e-06	-2.17748	-1.0847
12447237	chr3:12447237:AAGAG:A	2.63918e-17	-0.466728	-0.930897	2.89702e-06	-1.81968	-1.23205
12447425	chr3:12447425:G:A	3.41532e-17	-4.33535e-10	-1.13982	1.53603e-05	-4.33535e-10	-1.38363
12447513	chr3:12447513:C:T	2.0699e-17	-0.251202	-1.38939	2.6514e-06	-1.75018	-1.39014
12447516	chr3:12447516:T:C	3.2494e-17	-4.33535e-10	-1.18962	1.56206e-05	-4.33535e-10	-1.36682
12447576	chr3:12447576:G:A	3.24407e-17	-4.33535e-10	-1.19127	1.52898e-05	-4.33535e-10	-1.38822
12447617	chr3:12447617:G:T	1.40049e-16	-4.33535e-10	0.271316	4.06562e-05	-4.33535e-10	-0.410261
12447821	chr3:12447821:C:T	1.07415e-16	-4.33535e-10	0.00601664	3.35195e-05	-4.33535e-10	-0.603284
12448169	chr3:12448169:C:T	4.33235e-17	-4.33535e-10	-0.901984	2.74497e-05	-4.33535e-10	-0.803057
12448778	chr3:12448778:GAAGGGAA:G	1.46577e-17	-1.75542	-0.230298	5.92625e-06	-2.22954	-0.106482
12448879	chr3:12448879:T:C	2.94219e-17	-4.33535e-10	-1.28894	1.9402e-05	-4.33535e-10	-1.15004
12449047	chr3:12449047:C:T	2.72651e-17	-4.33535e-10	-1.36507	1.50666e-05	-4.33535e-10	-1.40293
12449452	chr3:12449452:C:T	1.42997e-17	-0.670631	-1.33981	1.79319e-06	-2.15344	-1.37798
12449487	chr3:12449487:A:G	4.63899e-18	-2.05983	-1.07635	7.18696e-06	-1.2514	-0.891748
12449624	chr3:12449624:A:G	2.76759e-17	-4.33535e-10	-1.35012	1.51431e-05	-4.33535e-10	-1.39787
12449645	chr3:12449645:A:G	1.55094e-16	-4.33535e-10	0.373351	6.66222e-05	-4.33535e-10	0.0836261
12449797	chr3:12449797:G:A	3.3219e-17	-4.33535e-10	-1.16756	2.00739e-05	-4.33535e-10	-1.11599
12449802	chr3:12449802:T:C	2.74932e-17	-4.33535e-10	-1.35674	1.51059e-05	-4.33535e-10	-1.40033
12449865	chr3:12449865:C:T	3.59459e-17	-4.33535e-10	-1.08866	1.56758e-05	-4.33535e-10	-1.3633
12449877	chr3:12449877:A:G	3.77049e-17	-1.04089	-3.92172e-10	1.50774e-05	-1.40222	-3.92172e-10
12450563	chr3:12450563:G:A	3.69239e-18	-1.96156	-1.40285	1.88388e-06	-2.0964	-1.38568
12450784	chr3:12450784:G:T	3.29807e-17	-4.33535e-10	-1.17476	1.6351e-05	-4.33535e-10	-1.32112
12451332	chr3:12451332:G:A	3.28869e-17	-1.1776	-3.92172e-10	1.02369e-05	-1.78941	-3.92172e-10
12451351	chr3:12451351:A:C	2.63178e-17	-4.33535e-10	-1.40043	1.53036e-05	-4.33535e-10	-1.38733
12451377	chr3:12451377:A:T	2.70135e-17	-4.33535e-10	-1.37434	1.50488e-05	-4.33535e-10	-1.40411
12451450	chr3:12451450:C:T	2.83753e-18	-2.22928	-1.39846	3.41164e-06	-1.4892	-1.39901
12451578	chr3:12451578:T:C	3.12278e-18	-2.22907	-1.30288	3.4708e-06	-1.48429	-1.38674
12451580	chr3:12451580:G:A	1.38599e-17	-0.643911	-1.39777	1.72147e-06	-2.17667	-1.39556
12451683	chr3:12451683:G:A	1.3626e-17	-2.0587	-3.92172e-10	8.10477e-06	-2.02296	-3.92172e-10
12451848	chr3:12451848:C:T	4.98457e-18	-1.67739	-1.38695	1.68189e-06	-2.20329	-1.39221
12452160	chr3:12452160:A:T	1.30461e-16	0.200394	-3.92172e-10	1.61556e-05	-1.33314	-3.92172e-10
12452364	chr3:12452364:G:C	1.69477e-17	-0.474295	-1.36625	2.38134e-06	-1.87447	-1.37328
12452492	chr3:12452492:T:C	1.55618e-16	-4.33535e-10	0.376722	5.41995e-05	-4.33535e-10	-0.12274
12452779	chr3:12452779:C:T	2.10986e-17	-1.92754	0.306068	1.0016e-05	-2.22719	0.415962
12453295	chr3:12453295:C:A	1.03847e-17	-1.38545	-0.944899	2.19386e-06	-2.19749	-1.13225
12453395	chr3:12453395:A:G	4.47718e-18	-2.22981	-0.941874	2.71745e-06	-2.08118	-1.03454
12454141	chr3:12454141:GCTGCTAT:G	1.29851e-17	-2.10688	-3.92172e-10	1.14834e-05	-1.67451	-3.92172e-10
12454498	chr3:12454498:C:G	1.82811e-16	-4.33535e-10	0.537772	7.78277e-05	-4.33535e-10	0.239085
12454680	chr3:12454680:A:C	4.85537e-17	-4.33535e-10	-0.78801	1.91297e-05	-4.33535e-10	-1.16417
12454790	chr3:12454790:T:C	2.92342e-17	-4.33535e-10	-1.29534	1.56697e-05	-4.33535e-10	-1.36369
12454889	chr3:12454889:C:T	3.99478e-17	-4.33535e-10	-0.983106	2.6199e-05	-4.33535e-10	-0.849691
12454962	chr3:12454962:G:A	1.4361e-17	-0.609288	-1.39687	1.83807e-06	-2.1827	-1.32399
12455058	chr3:12455058:G:A	1.29617e-17	-2.10868	-3.92172e-10	6.93721e-06	-2.17851	-3.92172e-10
12455225	chr3:12455225:C:T	2.64951e-17	-4.33535e-10	-1.39372	1.54791e-05	-4.33535e-10	-1.37592
12455388	chr3:12455388:T:C	3.06726e-18	-2.23031	-1.31959	3.90081e-06	-1.35868	-1.39555
12455401	chr3:12455401:A:G	2.69699e-17	-4.33535e-10	-1.37596	1.61384e-05	-4.33535e-10	-1.33421
12455850	chr3:12455850:G:A	1.60831e-16	-4.33535e-10	0.409673	4.53362e-05	-4.33535e-10	-0.301307
12456095	chr3:12456095:C:T	3.19933e-18	-2.18261	-1.32512	6.24955e-06	-1.25237	-1.03053
12456224	chr3:12456224:G:A	1.40179e-16	-4.33535e-10	0.272239	4.07178e-05	-4.33535e-10	-0.408747
12456246	chr3:12456246:C:T	1.78046e-16	-4.33535e-10	0.511362	4.83317e-05	-4.33535e-10	-0.237325
12456851	chr3:12456851:G:T	1.1549e-17	-0.821781	-1.4023	2.04963e-06	-2.11835	-1.2794
12456902	chr3:12456902:G:A	1.07583e-17	-0.891219	-1.40378	2.10662e-06	-2.09978	-1.27055
12456917	chr3:12456917:TC:T	1.14902e-17	-0.829047	-1.40014	2.03393e-06	-2.11552	-1.28993
12457121	chr3:12457121:A:G	2.63678e-17	-4.33535e-10	-1.39854	1.53484e-05	-4.33535e-10	-1.3844
12457124	chr3:12457124:G:C	6.13833e-17	-4.33535e-10	-0.553542	2.76993e-05	-4.33535e-10	-0.794006
12457127	chr3:12457127:C:T	2.63265e-17	-4.33535e-10	-1.4001	1.51282e-05	-4.33535e-10	-1.39885
12457494	chr3:12457494:C:G	4.43635e-17	-4.33535e-10	-0.878262	1.80882e-05	-4.33535e-10	-1.22015
12458566	chr3:12458566:T:C	6.3169e-18	-1.58753	-1.23992	2.13278e-06	-2.20854	-1.14944
12458577	chr3:12458577:T:G	3.42603e-17	-4.33535e-10	-1.13669	1.56936e-05	-4.33535e-10	-1.36216
12458723	chr3:12458723:T:C	3.13106e-18	-2.21186	-1.31745	4.53388e-06	-1.21452	-1.38931
12458767	chr3:12458767:T:G	4.14791e-18	-1.8796	-1.36848	3.34757e-06	-1.58316	-1.32402
12458801	chr3:12458801:T:C	2.00885e-17	-1.67053	-3.92172e-10	8.35032e-06	-1.99311	-3.92172e-10
12458881	chr3:12458881:C:T	3.14909e-17	-4.33535e-10	-1.22098	1.63016e-05	-4.33535e-10	-1.32415
12459128	chr3:12459128:T:C	3.08598e-18	-2.21345	-1.33036	4.72897e-06	-1.25867	-1.30304
12459152	chr3:12459152:T:G	3.68595e-18	-1.96045	-1.4057	3.01839e-06	-1.63221	-1.37848
12459291	chr3:12459291:T:C	3.94541e-17	-4.33535e-10	-0.99554	1.67957e-05	-4.33535e-10	-1.29429
12459594	chr3:12459594:A:G	9.90496e-18	-1.23542	-1.14223	1.83956e-06	-2.21167	-1.29422
12459698	chr3:12459698:A:G	9.19968e-17	0.981136	-1.13006	2.5791e-06	-2.13768	-1.03029
12460408	chr3:12460408:C:T	2.93541e-17	-4.33535e-10	-1.29125	1.55757e-05	-4.33535e-10	-1.3697
12460444	chr3:12460444:G:A	7.53451e-18	-1.31436	-1.33683	1.72446e-06	-2.22609	-1.3444
12460708	chr3:12460708:A:G	2.19922e-16	-4.33535e-10	0.722592	0.000163987	-4.33535e-10	0.984378
12461456	chr3:12461456:G:T	5.14121e-18	-2.23033	-0.803065	3.72067e-06	-1.9939	-0.807607
12461703	chr3:12461703:G:A	3.11382e-17	-1.23224	-3.92172e-10	8.85251e-06	-1.93471	-3.92172e-10
12462140	chr3:12462140:G:A	2.07298e-17	-1.39648	-0.242625	4.06783e-06	-2.15788	-0.554422
12462394	chr3:12462394:C:T	5.91645e-18	-1.53248	-1.36046	2.11197e-06	-2.03724	-1.33055
12462796	chr3:12462796:C:A	1.31776e-17	-1.91816	-0.174004	1.10335e-05	-1.34988	-0.364596
12462905	chr3:12462905:G:A	4.0812e-17	-4.33535e-10	-0.961704	3.28894e-05	-4.33535e-10	-0.622262
12462990	chr3:12462990:C:CA	9.11602e-17	-4.33535e-10	-0.158061	3.22876e-05	-4.33535e-10	-0.64073
12463325	chr3:12463325:C:T	1.0866e-17	-1.58394	-0.701106	3.75759e-06	-2.17504	-0.616589
12463661	chr3:12463661:G:C	3.20129e-18	-2.1006	-1.40653	4.08775e-06	-1.30375	-1.40366
12464620	chr3:12464620:G:C	5.75291e-17	-4.33535e-10	-0.618388	2.62841e-05	-4.33535e-10	-0.846448
12464623	chr3:12464623:C:T	4.1594e-18	-1.8955	-1.34981	1.82143e-06	-2.16077	-1.35502
12464693	chr3:12464693:C:T	5.8683e-17	-4.33535e-10	-0.598529	2.67283e-05	-4.33535e-10	-0.829688
12464837	chr3:12464837:A:G	5.8683e-17	-4.33535e-10	-0.598529	2.67283e-05	-4.33535e-10	-0.829688
12464880	chr3:12464880:T:G	6.13559e-17	-4.33535e-10	-0.553988	2.77545e-05	-4.33535e-10	-0.792014
12465176	chr3:12465176:G:C	6.3166e-18	-2.00303	-0.824472	4.5224e-06	-1.55118	-1.05519
12465620	chr3:12465620:A:G	1.15756e-17	-1.10249	-1.11929	2.00439e-06	-2.23032	-1.18975
12465630	chr3:12465630:G:T	2.3026e-15	-4.33535e-10	3.07112	0.00178837	-4.33535e-10	3.37365
12465902	chr3:12465902:T:C	4.48481e-18	-2.07292	-1.09707	4.33888e-06	-1.47695	-1.17085
12465912	chr3:12465912:T:C	5.38241e-17	-0.684959	-3.92172e-10	8.7565e-06	-1.94562	-3.92172e-10
12465993	chr3:12465993:T:C	2.61627e-17	-4.33535e-10	-1.40635	1.54133e-05	-4.33535e-10	-1.38018
12466598	chr3:12466598:T:C	9.36057e-17	-4.33535e-10	-0.131589	3.13696e-05	-4.33535e-10	-0.669572
12466628	chr3:12466628:G:A	9.10043e-17	0.541187	-0.70096	2.24202e-05	-0.0196676	-0.985784
12466662	chr3:12466662:G:A	3.45769e-18	-2.15321	-1.27687	3.04158e-06	-1.76714	-1.2359
12466668	chr3:12466668:C:T	3.11113e-18	-2.17004	-1.36566	2.19193e-06	-2.09852	-1.23211
12466670	chr3:12466670:A:G	3.4425e-18	-2.04213	-1.39235	3.93707e-06	-1.55133	-1.19365
12466700	chr3:12466700:T:C	4.94988e-17	-4.33535e-10	-0.768731	3.39912e-05	-4.33535e-10	-0.58931
12466782	chr3:12466782:C:T	5.12738e-17	-0.7335	-3.92172e-10	8.64641e-06	-1.95827	-3.92172e-10
12466965	chr3:12466965:A:G	6.25803e-17	-4.33535e-10	-0.534229	2.20993e-05	-4.33535e-10	-1.01987
12467022	chr3:12467022:A:C	3.00097e-18	-2.17621	-1.39554	2.78008e-06	-1.73972	-1.35322
12467099	chr3:12467099:A:G	4.08815e-17	-1.94395	0.983947	1.10813e-05	-2.09682	0.386673
12467122	chr3:12467122:C:T	2.3511e-16	-4.33535e-10	0.789373	8.37826e-05	-4.33535e-10	0.312813
12468004	chr3:12468004:A:G	4.47725e-17	-4.33535e-10	-0.869086	3.12802e-05	-4.33535e-10	-0.672425
12468288	chr3:12468288:T:C	3.1851e-17	-4.33535e-10	-1.20961	1.75744e-05	-4.33535e-10	-1.24897
12468990	chr3:12468990:T:G	2.97222e-18	-2.17565	-1.40572	2.66515e-06	-1.73074	-1.40442
12469282	chr3:12469282:C:T	3.44054e-18	-2.17758	-1.25747	1.82437e-06	-2.10766	-1.40651
12469374	chr3:12469374:A:G	2.71688e-17	-4.33535e-10	-1.36861	1.55913e-05	-4.33535e-10	-1.3687
12469425	chr3:12469425:C:T	2.62535e-17	-4.33535e-10	-1.40288	1.50137e-05	-4.33535e-10	-1.40645
12469529	chr3:12469529:A:G	6.36193e-17	-4.33535e-10	-0.517763	2.47617e-05	-4.33535e-10	-0.906115
12469798	chr3:12469798:G:A	2.99613e-17	-4.33535e-10	-1.27077	1.69488e-05	-4.33535e-10	-1.28522
12469979	chr3:12469979:G:A	7.39245e-17	-4.33535e-10	-0.367635	3.25957e-05	-4.33535e-10	-0.631232
12470013	chr3:12470013:A:G	2.88524e-18	-2.20599	-1.40508	2.64385e-06	-1.81841	-1.32476
12470027	chr3:12470027:G:A	8.42748e-17	-4.33535e-10	-0.236597	3.64053e-05	-4.33535e-10	-0.520698
12470046	chr3:12470046:G:A	3.54487e-17	-4.33535e-10	-1.10259	2.63276e-05	-4.33535e-10	-0.844793
12470153	chr3:12470153:G:A	3.84708e-18	-2.13985	-1.18351	3.39392e-06	-2.12403	-0.769396
12470196	chr3:12470196:C:T	3.47064e-18	-2.13057	-1.29577	4.00525e-06	-1.48567	-1.24214
12470206	chr3:12470206:T:G	2.698e-17	-4.33535e-10	-1.37558	1.54988e-05	-4.33535e-10	-1.37465
12470662	chr3:12470662:G:A	7.26528e-17	-4.33535e-10	-0.384988	3.20919e-05	-4.33535e-10	-0.646808
12470777	chr3:12470777:C:T	7.98542e-18	-1.19793	-1.39513	1.63205e-06	-2.22372	-1.40186
12471024	chr3:12471024:G:C	3.49629e-17	-4.33535e-10	-1.11639	2.17164e-05	-4.33535e-10	-1.03734
12471028	chr3:12471028:G:C	8.92964e-17	-4.33535e-10	-0.178718	5.41875e-05	-4.33535e-10	-0.122962
12471547	chr3:12471547:C:T	6.03594e-17	-4.33535e-10	-0.570362	2.73701e-05	-4.33535e-10	-0.805961
12471688	chr3:12471688:G:A	3.25162e-17	-4.33535e-10	-1.18894	1.59776e-05	-4.33535e-10	-1.34423
12471747	chr3:12471747:A:G	3.77007e-17	-1.92577	0.884769	8.8427e-06	-2.22067	0.284847
12472031	chr3:12472031:C:T	6.50687e-17	-4.33535e-10	-0.495235	2.52945e-05	-4.33535e-10	-0.884824
12472032	chr3:12472032:G:A	7.72275e-18	-1.25191	-1.3746	1.65188e-06	-2.22498	-1.38851
12472625	chr3:12472625:A:G	2.93968e-18	-2.22417	-1.36821	2.34091e-06	-2.05061	-1.21426
12472658	chr3:12472658:A:G	3.57086e-18	-2.06397	-1.3339	3.44386e-06	-1.47614	-1.40268
12472996	chr3:12472996:C:T	7.98248e-17	-4.33535e-10	-0.290845	3.47182e-05	-4.33535e-10	-0.568148
12473032	chr3:12473032:G:A	1.70621e-17	-1.83382	-3.92172e-10	6.58488e-06	-2.23064	-3.92172e-10
12473070	chr3:12473070:G:A	2.92298e-18	-2.22756	-1.37052	2.37677e-06	-1.91173	-1.33794
12473659	chr3:12473659:A:G	7.84451e-17	-4.33535e-10	-0.308281	3.42156e-05	-4.33535e-10	-0.58273
12473880	chr3:12473880:C:T	7.42481e-17	-4.33535e-10	-0.363268	3.26197e-05	-4.33535e-10	-0.630495
12474103	chr3:12474103:T:C	3.03344e-18	-2.20007	-1.36091	7.10741e-06	-0.754716	-1.39956
12474153	chr3:12474153:G:C	3.40694e-17	-4.33535e-10	-1.14228	1.64071e-05	-4.33535e-10	-1.3177
12474854	chr3:12474854:G:A	2.01048e-17	-1.41419	-0.255534	5.91191e-06	-1.75046	-0.587979
12474991	chr3:12474991:G:C	6.43446e-17	0.55226	-1.05869	1.57689e-05	-0.176562	-1.18081
12475002	chr3:12475002:T:C	3.89565e-18	-2.05499	-1.25583	3.50458e-06	-1.45849	-1.40285
12475108	chr3:12475108:G:A	6.50122e-17	-4.33535e-10	-0.496104	3.60441e-05	-4.33535e-10	-0.530667
12475136	chr3:12475136:T:G	2.68884e-17	-4.33535e-10	-1.37899	1.68917e-05	-4.33535e-10	-1.28859
12475166	chr3:12475166:C:G	6.619e-17	-4.33535e-10	-0.47815	2.95538e-05	-4.33535e-10	-0.729201
12475320	chr3:12475320:A:G	3.35242e-17	-4.33535e-10	-1.15841	1.88367e-05	-4.33535e-10	-1.17961
12475436	chr3:12475436:G:A	2.53925e-16	0.694722	0.171635	5.15687e-05	-0.079799	-0.0926977
12475604	chr3:12475604:G:A	3.91016e-18	-2.04682	-1.26028	3.56722e-06	-1.44018	-1.40345
12475635	chr3:12475635:T:C	1.20298e-17	-2.18329	-3.92172e-10	6.60206e-06	-2.22803	-3.92172e-10
12477222	chr3:12477222:A:G	1.1872e-16	0.448475	-0.342383	3.09144e-05	-0.261869	-0.422321
12477230	chr3:12477230:T:C	4.04642e-18	-2.09895	-1.1739	3.20543e-06	-1.56891	-1.38165
12477324	chr3:12477324:G:A	5.70276e-16	1.44578	0.229663	0.000103322	0.567474	-0.0450366
12477503	chr3:12477503:T:C	3.82173e-16	1.34133	-0.066136	7.47594e-05	0.552195	-0.353331
12477703	chr3:12477703:C:T	6.84714e-18	-1.42756	-1.31929	1.82733e-06	-2.22568	-1.28687
12477770	chr3:12477770:A:G	4.09315e-16	1.51524	-0.171429	7.62312e-05	0.651663	-0.433304
12478129	chr3:12478129:A:G	5.34259e-16	-4.33535e-10	1.6102	0.000133751	-4.33535e-10	0.78057
12478322	chr3:12478322:T:C	3.25232e-16	1.34877	-0.234907	6.23418e-05	0.504813	-0.487593
12478404	chr3:12478404:A:T	1.54241e-16	0.818264	-0.450427	3.27836e-05	0.049406	-0.674889
12478519	chr3:12478519:C:T	4.46471e-16	1.8774	-0.446706	8.12126e-05	0.959665	-0.678005
12478640	chr3:12478640:C:T	5.64128e-16	-4.33535e-10	1.6646	0.000141703	-4.33535e-10	0.838319
12478940	chr3:12478940:C:T	2.18646e-16	-4.33535e-10	0.716773	9.49565e-05	-4.33535e-10	0.438008
12479045	chr3:12479045:T:C	5.14296e-16	-4.33535e-10	1.57212	0.000130151	-4.33535e-10	0.753281
12479209	chr3:12479209:C:T	6.46715e-17	-4.33535e-10	-0.501359	2.90646e-05	-4.33535e-10	-0.745889
12479365	chr3:12479365:T:A	2.43359e-16	1.1581	-0.334241	4.8545e-05	0.342109	-0.575028
12480199	chr3:12480199:C:T	7.17329e-18	-1.53611	-1.1642	1.8025e-06	-2.23075	-1.29548
12480276	chr3:12480276:C:T	8.74014e-17	-4.33535e-10	-0.200168	8.66579e-05	-4.33535e-10	0.346556
12480741	chr3:12480741:C:T	6.30434e-17	-0.526857	-3.92172e-10	1.68339e-05	-1.29201	-3.92172e-10
12480854	chr3:12480854:T:C	6.46695e-17	-4.33535e-10	-0.50139	2.89553e-05	-4.33535e-10	-0.749657
12481374	chr3:12481374:A:C	9.3229e-18	-1.06804	-1.37016	1.71008e-06	-2.21597	-1.3629
12481674	chr3:12481674:G:A	4.34596e-17	-4.33535e-10	-0.898848	2.43704e-05	-4.33535e-10	-0.922043
12481929	chr3:12481929:A:G	1.48781e-17	-0.608098	-1.36269	2.84848e-06	-1.6981	-1.37052
12482582	chr3:12482582:G:GT	3.86375e-17	-1.01646	-3.92172e-10	7.90756e-06	-2.04759	-3.92172e-10
12483113	chr3:12483113:A:C	1.00584e-17	-2.2069	-0.155365	4.15237e-06	-1.82626	-0.865472
12483607	chr3:12483607:T:G	5.00366e-17	-4.33535e-10	-0.757925	2.87385e-05	-4.33535e-10	-0.757175
12483642	chr3:12483642:T:C	1.54117e-15	1.38002	1.2896	0.000373626	0.725986	1.08186
12483888	chr3:12483888:TGTCA:T	5.99022e-17	-0.577967	-3.92172e-10	1.62012e-05	-1.33033	-3.92172e-10
12484338	chr3:12484338:C:T	6.24745e-17	-4.33535e-10	-0.535922	2.81779e-05	-4.33535e-10	-0.776875
12484462	chr3:12484462:G:A	3.62013e-17	-4.33535e-10	-1.08159	2.135e-05	-4.33535e-10	-1.05436
12484507	chr3:12484507:G:A	1.20175e-17	-0.778094	-1.40622	2.48515e-06	-1.80522	-1.39986
12484797	chr3:12484797:TGCA:T	1.17515e-17	-2.2067	-3.92172e-10	8.07238e-06	-2.02696	-3.92172e-10
12484878	chr3:12484878:G:A	1.43122e-16	-4.33535e-10	0.293021	0.000104343	-4.33535e-10	0.532276
12484903	chr3:12484903:G:C	5.6052e-18	-2.06024	-0.886749	2.48418e-06	-2.10845	-1.09702
12485363	chr3:12485363:C:G	1.40975e-15	-4.33535e-10	2.58049	0.000315561	-4.33535e-10	1.63894
12485743	chr3:12485743:C:T	3.7551e-17	0.315994	-1.36097	1.05221e-05	-0.456869	-1.30506
12485958	chr3:12485958:T:C	3.38786e-17	0.175902	-1.3238	1.01951e-05	-0.536559	-1.25694
12486050	chr3:12486050:A:T	6.47304e-17	-0.500448	-3.92172e-10	1.71872e-05	-1.27125	-3.92172e-10
12486101	chr3:12486101:G:T	2.02217e-17	-0.717058	-0.946864	4.58859e-06	-1.75814	-0.833696
12486441	chr3:12486441:T:A	3.33741e-17	0.158029	-1.32093	1.00905e-05	-0.550879	-1.25293
12486905	chr3:12486905:G:T	6.5393e-17	-4.33535e-10	-0.490264	2.92961e-05	-4.33535e-10	-0.737958
12487084	chr3:12487084:A:G	8.72536e-18	-1.10237	-1.40207	1.7228e-06	-2.18441	-1.38705
12487204	chr3:12487204:G:C	3.56309e-17	0.209761	-1.30723	1.07182e-05	-0.508184	-1.23529
12487502	chr3:12487502:AT:A	4.23969e-17	0.356368	-1.27997	1.24521e-05	-0.393035	-1.20049
12487586	chr3:12487586:A:G	1.66953e-17	-1.85555	-3.92172e-10	6.93625e-06	-2.17865	-3.92172e-10
12487647	chr3:12487647:G:A	1.14725e-17	-2.23072	-3.92172e-10	7.654e-06	-2.08018	-3.92172e-10
12487715	chr3:12487715:GT:G	3.17216e-18	-2.15958	-1.35669	2.77771e-06	-1.69845	-1.39534
12487717	chr3:12487717:A:G	3.21063e-18	-2.15385	-1.35037	2.81421e-06	-1.68264	-1.3981
12488093	chr3:12488093:C:A	3.66022e-18	-2.17555	-1.19761	2.67959e-06	-1.74216	-1.38759
12488102	chr3:12488102:T:C	6.76115e-17	-4.33535e-10	-0.456901	3.00963e-05	-4.33535e-10	-0.71101
12488914	chr3:12488914:T:C	3.35582e-17	0.151759	-1.30916	1.01077e-05	-0.563733	-1.23838
12489258	chr3:12489258:C:T	3.55287e-17	0.195314	-1.29565	1.06625e-05	-0.528252	-1.22042
12489286	chr3:12489286:A:G	3.27192e-17	0.111925	-1.29464	9.97768e-06	-0.596008	-1.21905
12489526	chr3:12489526:G:A	2.1048e-17	-1.62388	-3.92172e-10	9.04921e-06	-1.91273	-3.92172e-10
12489566	chr3:12489566:G:T	3.44254e-17	0.192547	-1.32443	1.02226e-05	-0.533093	-1.25771
12489654	chr3:12489654:C:T	2.6202e-17	-4.33535e-10	-1.40484	1.52602e-05	-4.33535e-10	-1.39016
12489666	chr3:12489666:T:A	3.22014e-17	0.0967128	-1.29538	9.82215e-06	-0.610704	-1.22007
12489669	chr3:12489669:A:G	3.39955e-17	-1.14445	-3.92172e-10	9.33015e-06	-1.88216	-3.92172e-10
12489866	chr3:12489866:A:C	4.39756e-17	-4.33535e-10	-0.887045	2.0059e-05	-4.33535e-10	-1.11674
12489908	chr3:12489908:A:G	3.11878e-17	-4.33535e-10	-1.23065	1.8749e-05	-4.33535e-10	-1.18427
12489962	chr3:12489962:G:A	4.4845e-17	0.45375	-1.32122	1.28136e-05	-0.311402	-1.2535
12490082	chr3:12490082:A:G	1.29207e-15	-4.33535e-10	2.49332	0.000291124	-4.33535e-10	1.55834
12490326	chr3:12490326:G:A	7.33769e-16	-4.33535e-10	1.92751	0.000176278	-4.33535e-10	1.05665
12490403	chr3:12490403:A:G	1.15356e-17	-2.22524	-3.92172e-10	6.74147e-06	-2.20713	-3.92172e-10
12490437	chr3:12490437:C:G	2.28125e-17	-1.54337	-3.92172e-10	8.57225e-06	-1.96688	-3.92172e-10
12490558	chr3:12490558:A:G	1.10256e-17	-1.11647	-1.15399	2.42806e-06	-2.18542	-1.04289
12490829	chr3:12490829:G:T	3.97668e-16	1.07183	0.243102	7.51839e-05	0.235067	-0.0305407
12491002	chr3:12491002:G:GT	5.9566e-17	-0.583595	-3.92172e-10	1.60626e-05	-1.33892	-3.92172e-10
12491015	chr3:12491015:G:C	8.9028e-16	-4.33535e-10	2.12086	0.000209336	-4.33535e-10	1.22853
12491765	chr3:12491765:T:C	3.63091e-17	-4.33535e-10	-1.07861	1.70694e-05	-4.33535e-10	-1.27812
12491836	chr3:12491836:A:C	2.23506e-17	-0.842901	-0.720927	4.22228e-06	-2.11323	-0.561811
12492079	chr3:12492079:C:T	3.35239e-18	-2.1543	-1.30671	2.75976e-06	-1.75741	-1.34286
12492254	chr3:12492254:TA:T	1.27194e-16	-0.335603	0.510634	5.05717e-05	-1.10985	0.917827
12492653	chr3:12492653:T:A	5.23008e-17	-4.33535e-10	-0.713668	3.02465e-05	-4.33535e-10	-0.70603
12492702	chr3:12492702:T:A	5.92797e-17	-4.33535e-10	-0.588413	4.35369e-05	-4.33535e-10	-0.341803
12492828	chr3:12492828:C:T	1.66671e-17	-0.906631	-0.950614	3.34072e-06	-2.13082	-0.778403
12493147	chr3:12493147:G:C	3.19694e-17	-4.33535e-10	-1.2059	1.92698e-05	-4.33535e-10	-1.15687
12493500	chr3:12493500:G:A	2.49138e-17	-1.45526	-3.92172e-10	4.6418e-05	-0.277725	-3.92172e-10
12493550	chr3:12493550:A:C	5.35713e-17	-0.689665	-3.92172e-10	1.33914e-05	-1.5208	-3.92172e-10
12494240	chr3:12494240:T:C	1.90818e-17	-0.934899	-0.787045	3.98973e-06	-2.14093	-0.590757
12494264	chr3:12494264:C:T	3.13659e-17	-4.33535e-10	-1.22496	1.8491e-05	-4.33535e-10	-1.19813
12494386	chr3:12494386:A:G	5.50022e-17	-4.33535e-10	-0.663306	4.86919e-05	-4.33535e-10	-0.2299
12494523	chr3:12494523:G:A	2.10777e-16	-0.047521	0.727644	8.01868e-05	-0.887139	1.15609
12494644	chr3:12494644:G:T	2.13148e-17	-1.61128	-3.92172e-10	8.25016e-06	-2.00518	-3.92172e-10
12494681	chr3:12494681:A:G	7.79248e-17	-4.33535e-10	-0.314935	3.4174e-05	-4.33535e-10	-0.583948
12494875	chr3:12494875:C:G	1.49701e-16	0.168577	0.169385	5.16198e-05	-0.761563	0.590056
12494955	chr3:12494955:G:A	3.40266e-17	-4.33535e-10	-1.14354	1.64088e-05	-4.33535e-10	-1.31759
12495489	chr3:12495489:G:C	2.01991e-16	0.083909	0.553636	7.34627e-05	-0.786245	0.967611
12495541	chr3:12495541:C:T	3.94633e-16	-4.33535e-10	1.30728	0.000129016	-4.33535e-10	0.744526
12495752	chr3:12495752:A:T	3.32865e-17	-4.33535e-10	-1.16553	1.97022e-05	-4.33535e-10	-1.13468
12496023	chr3:12496023:C:T	2.12096e-17	-1.61623	-3.92172e-10	9.09165e-06	-1.90806	-3.92172e-10
12496130	chr3:12496130:G:A	1.57776e-17	-1.91209	-3.92172e-10	6.60073e-06	-2.22823	-3.92172e-10
12496255	chr3:12496255:A:G	5.90326e-17	-4.33535e-10	-0.59259	2.69412e-05	-4.33535e-10	-0.821755
12496752	chr3:12496752:T:G	5.04809e-17	-4.33535e-10	-0.749085	2.91182e-05	-4.33535e-10	-0.744047
12496894	chr3:12496894:C:G	3.32865e-17	-4.33535e-10	-1.16553	1.97022e-05	-4.33535e-10	-1.13468
12497005	chr3:12497005:A:G	1.23314e-17	-2.15853	-3.92172e-10	8.81203e-06	-1.93929	-3.92172e-10
12497048	chr3:12497048:C:T	3.41183e-17	-4.33535e-10	-1.14085	2.24692e-05	-4.33535e-10	-1.00327
12497096	chr3:12497096:T:C	3.1142e-18	-2.17756	-1.35715	2.64092e-06	-1.74905	-1.39523
12497220	chr3:12497220:T:C	4.08999e-18	-2.06167	-1.20047	2.03925e-06	-2.08852	-1.31431
12497739	chr3:12497739:T:C	4.5454e-17	-1.63539	0.781409	2.25449e-05	-1.31179	0.311886
12497818	chr3:12497818:A:G	6.27517e-17	-4.33535e-10	-0.531494	2.82871e-05	-4.33535e-10	-0.773005
12497912	chr3:12497912:G:A	7.81437e-17	-0.312129	-3.92172e-10	1.95636e-05	-1.14174	-3.92172e-10
12498298	chr3:12498298:G:A	1.91571e-16	0.0793368	0.505245	6.93475e-05	-0.792411	0.91613
12498338	chr3:12498338:A:G	1.62595e-16	-0.0121128	0.432693	5.9487e-05	-0.865239	0.835586
12498473	chr3:12498473:C:T	1.51535e-16	-0.0792571	0.429397	5.62987e-05	-0.916758	0.832018
12498541	chr3:12498541:C:T	9.22655e-17	-0.14601	-3.92172e-10	2.21144e-05	-1.01918	-3.92172e-10
12498699	chr3:12498699:A:G	8.19811e-17	-0.264191	-3.92172e-10	2.02852e-05	-1.10552	-3.92172e-10
12498861	chr3:12498861:A:G	8.52445e-16	-4.33535e-10	2.07743	0.000201931	-4.33535e-10	1.19251
12498956	chr3:12498956:G:C	3.08581e-18	-2.18605	-1.35782	2.55486e-06	-1.78262	-1.3948
12499253	chr3:12499253:G:C	6.19227e-17	-4.33535e-10	-0.544792	2.79707e-05	-4.33535e-10	-0.784253
12499359	chr3:12499359:G:A	1.57593e-16	0.140844	0.248491	5.52675e-05	-0.783217	0.679991
12499474	chr3:12499474:A:G	7.34047e-17	-0.374691	-3.92172e-10	1.55285e-05	-1.37273	-3.92172e-10
12499592	chr3:12499592:T:C	1.59582e-16	-0.0276644	0.429546	5.86252e-05	-0.876388	0.832141
12499593	chr3:12499593:G:A	2.17491e-17	-1.59111	-3.92172e-10	8.67621e-06	-1.95483	-3.92172e-10
12499766	chr3:12499766:A:G	1.56967e-16	-0.0447604	0.430114	5.78851e-05	-0.889763	0.832812
12499820	chr3:12499820:T:G	5.29583e-17	-4.33535e-10	-0.701174	3.77859e-05	-4.33535e-10	-0.483477
12499883	chr3:12499883:A:G	1.53755e-17	-1.93791	-3.92172e-10	2.03515e-05	-1.10226	-3.92172e-10
12500294	chr3:12500294:T:C	5.6625e-17	-4.33535e-10	-0.634229	4.13155e-05	-4.33535e-10	-0.394173
12500444	chr3:12500444:G:GA	1.22792e-16	-0.135481	0.275291	4.55069e-05	-0.959005	0.661458
12500803	chr3:12500803:G:A	1.58609e-16	-0.0429516	0.438713	5.85202e-05	-0.88849	0.842451
12500859	chr3:12500859:T:A	5.43471e-17	-4.33535e-10	-0.675288	3.89235e-05	-4.33535e-10	-0.453813
12500952	chr3:12500952:G:T	1.52627e-16	-0.0480877	0.405406	5.61829e-05	-0.892282	0.805482
12501026	chr3:12501026:T:C	3.32858e-17	-4.33535e-10	-1.16555	1.97018e-05	-4.33535e-10	-1.1347
12501175	chr3:12501175:A:G	7.28739e-17	0.0193561	-0.401306	2.35879e-05	-0.837536	-0.117141
12501487	chr3:12501487:A:G	1.55849e-16	-0.0527911	0.430998	5.75783e-05	-0.895936	0.83367
12501659	chr3:12501659:T:C	2.27009e-16	0.190943	0.563369	8.07247e-05	-0.702718	0.978351
12501664	chr3:12501664:A:G	2.53224e-16	0.233948	0.629648	8.97263e-05	-0.66749	1.04884
12501699	chr3:12501699:G:A	1.99259e-17	-0.40266	-1.276	2.87409e-06	-1.70736	-1.35232
12501772	chr3:12501772:C:T	2.25301e-16	0.178017	0.56874	8.05604e-05	-0.713027	0.986623
12501799	chr3:12501799:A:G	1.61301e-16	-0.0150205	0.427614	5.90887e-05	-0.8664	0.830029
12502319	chr3:12502319:T:G	1.68144e-16	-0.0090412	0.463183	6.08975e-05	-0.87069	0.864469
12502876	chr3:12502876:A:G	1.14872e-16	-0.25211	0.32525	4.34458e-05	-1.05793	0.714031
12502910	chr3:12502910:A:G	4.84554e-17	-4.33535e-10	-0.790035	3.87693e-05	-4.33535e-10	-0.457783
12502924	chr3:12502924:T:C	1.31011e-16	-0.0110234	0.215623	4.71742e-05	-0.903568	0.642004
12503280	chr3:12503280:G:A	1.6591e-16	0.00950169	0.431266	6.05386e-05	-0.846169	0.834038
12503592	chr3:12503592:T:C	1.89176e-16	0.229842	0.342157	6.54386e-05	-0.670669	0.73637
12503994	chr3:12503994:A:G	2.0713e-16	0.252948	0.409721	7.15686e-05	-0.651301	0.806546
12504105	chr3:12504105:A:G	9.78084e-16	2.21492	-3.92172e-10	0.000111166	0.595612	-3.92172e-10
12504563	chr3:12504563:G:A	1.42141e-16	-0.0053828	0.29152	5.12646e-05	-0.856274	0.677864
12504640	chr3:12504640:C:G	5.72603e-17	-4.33535e-10	-0.623072	2.66533e-05	-4.33535e-10	-0.832499
12504673	chr3:12504673:T:G	4.64872e-18	-1.85404	-1.28004	1.75779e-06	-2.16411	-1.38725
12505265	chr3:12505265:G:A	6.34609e-17	-4.33535e-10	-0.520256	2.85249e-05	-4.33535e-10	-0.764635
12505320	chr3:12505320:A:G	5.65537e-17	-4.33535e-10	-0.635489	4.06195e-05	-4.33535e-10	-0.411164
12505648	chr3:12505648:A:G	3.06743e-18	-2.15507	-1.39477	2.85284e-06	-1.7076	-1.35949
12505661	chr3:12505661:G:A	1.69626e-17	-1.83967	-3.92172e-10	6.64361e-06	-2.22176	-3.92172e-10
12505709	chr3:12505709:G:A	6.01548e-17	-4.33535e-10	-0.573758	2.72751e-05	-4.33535e-10	-0.809437
12506020	chr3:12506020:G:A	4.90973e-17	-4.33535e-10	-0.776876	3.94311e-05	-4.33535e-10	-0.440856
12506158	chr3:12506158:G:A	8.00428e-18	-1.19217	-1.39853	1.84245e-06	-2.1969	-1.30742
12507812	chr3:12507812:T:C	6.32345e-17	-4.33535e-10	-0.52383	2.84558e-05	-4.33535e-10	-0.76706
12508061	chr3:12508061:C:T	3.164e-17	-4.33535e-10	-1.21626	1.98437e-05	-4.33535e-10	-1.12752
12508565	chr3:12508565:G:A	8.35936e-17	-0.244713	-3.92172e-10	2.06193e-05	-1.08919	-3.92172e-10
12508579	chr3:12508579:A:G	2.99442e-18	-2.19192	-1.38201	2.52092e-06	-1.8133	-1.37749
12508649	chr3:12508649:G:A	5.77899e-17	-4.33535e-10	-0.613865	4.22753e-05	-4.33535e-10	-0.371209
12508700	chr3:12508700:A:G	1.07395e-17	-0.890245	-1.40651	2.39303e-06	-1.84999	-1.39287
12508736	chr3:12508736:A:G	1.69429e-17	-1.00119	-0.83964	3.43369e-06	-2.15963	-0.722142
12509010	chr3:12509010:G:A	6.34872e-17	-4.33535e-10	-0.519841	2.85516e-05	-4.33535e-10	-0.763698
12509210	chr3:12509210:T:G	2.42428e-17	-0.141993	-1.34057	6.06104e-06	-1.01619	-1.29733
12509281	chr3:12509281:A:G	6.32159e-17	-4.33535e-10	-0.524123	2.84462e-05	-4.33535e-10	-0.767397
12509435	chr3:12509435:A:G	4.37245e-18	-1.80909	-1.38627	1.79112e-06	-2.12788	-1.40468
12509482	chr3:12509482:G:C	6.01657e-17	-0.573577	-3.92172e-10	3.1092e-05	-0.678462	-3.92172e-10
12509992	chr3:12509992:C:G	1.99467e-17	-0.855524	-0.822092	3.70946e-06	-2.11963	-0.684897
12510253	chr3:12510253:C:T	6.32087e-17	-4.33535e-10	-0.524238	2.84717e-05	-4.33535e-10	-0.766501
12510308	chr3:12510308:T:C	1.15986e-17	-0.816908	-1.40289	2.46261e-06	-1.81013	-1.40406
12510585	chr3:12510585:A:G	3.07647e-18	-2.17746	-1.36944	2.64193e-06	-1.75569	-1.38821
12511007	chr3:12511007:A:G	7.41889e-18	-1.77311	-0.893544	2.94997e-06	-2.22517	-0.808449
12511129	chr3:12511129:A:C	7.53027e-18	-1.75901	-0.892734	2.94853e-06	-2.22666	-0.807448
12511481	chr3:12511481:A:C	1.10775e-17	-0.893041	-1.37272	2.53978e-06	-1.86047	-1.32287
12512570	chr3:12512570:A:G	3.47258e-18	-2.04326	-1.38252	1.99705e-06	-2.11428	-1.30946
12513129	chr3:12513129:T:G	9.76885e-16	-4.33535e-10	2.21369	0.000228366	-4.33535e-10	1.31554
12513334	chr3:12513334:A:G	2.18578e-17	-0.208403	-1.37772	5.54105e-06	-1.057	-1.34622
12513410	chr3:12513410:G:A	2.09992e-17	-0.248557	-1.37764	5.37564e-06	-1.08742	-1.34611
12513929	chr3:12513929:C:T	2.14697e-17	-0.215321	-1.38872	5.42204e-06	-1.06209	-1.36285
12513994	chr3:12513994:C:T	1.3649e-17	-2.05701	-3.92172e-10	1.16574e-05	-1.65947	-3.92172e-10
12514025	chr3:12514025:T:C	2.12896e-17	-0.223727	-1.38873	5.38865e-06	-1.06823	-1.36288
12514045	chr3:12514045:G:A	2.69392e-17	-4.33535e-10	-1.3771	1.57263e-05	-4.33535e-10	-1.36007
12514081	chr3:12514081:G:A	2.08177e-15	-4.33535e-10	2.9703	0.000450096	-4.33535e-10	1.99405
12514889	chr3:12514889:A:T	3.40476e-17	-4.33535e-10	-1.14292	1.64293e-05	-4.33535e-10	-1.31634
12515388	chr3:12515388:C:T	7.55421e-17	-0.34599	-3.92172e-10	1.91848e-05	-1.16129	-3.92172e-10
12515453	chr3:12515453:A:G	5.95949e-17	-4.33535e-10	-0.58311	3.84755e-05	-4.33535e-10	-0.465389
12516195	chr3:12516195:C:T	2.16879e-17	-0.20383	-1.39009	5.4563e-06	-1.05376	-1.36488
12516242	chr3:12516242:G:A	2.61619e-17	-4.33535e-10	-1.40637	1.50541e-05	-4.33535e-10	-1.40376
12516295	chr3:12516295:G:A	2.5367e-17	-0.0488767	-1.38835	6.1788e-06	-0.931779	-1.36251
12516569	chr3:12516569:A:G	2.68023e-17	-0.0446178	-1.33758	6.78426e-06	-0.908047	-1.29276
12517391	chr3:12517391:C:A	1.75375e-17	-1.80634	-3.92172e-10	6.66383e-06	-2.21872	-3.92172e-10
12517689	chr3:12517689:G:A	3.9019e-18	-2.14009	-1.16912	3.9634e-06	-1.69646	-1.04185
12517887	chr3:12517887:T:G	3.22454e-18	-2.15628	-1.34361	2.74911e-06	-1.70288	-1.40125
12518572	chr3:12518572:T:C	2.95677e-17	-0.281433	-1.00257	3.59393e-06	-1.64713	-1.18904
12518683	chr3:12518683:T:C	8.62642e-17	-4.33535e-10	-0.213265	3.11115e-05	-4.33535e-10	-0.677836
12518818	chr3:12518818:A:G	3.30531e-18	-2.14579	-1.32936	2.82383e-06	-1.67294	-1.40438
12519061	chr3:12519061:G:A	2.26158e-17	-0.17439	-1.37764	5.6895e-06	-1.03068	-1.34611
12519463	chr3:12519463:T:C	1.57851e-17	-1.91161	-3.92172e-10	1.94668e-05	-1.1467	-3.92172e-10
12519588	chr3:12519588:T:C	3.43231e-17	-4.33535e-10	-1.13486	1.65015e-05	-4.33535e-10	-1.31196
12519612	chr3:12519612:A:G	3.29553e-18	-2.07355	-1.40456	1.92859e-06	-2.09121	-1.36741
12520028	chr3:12520028:C:T	6.99915e-17	-0.422306	-3.92172e-10	1.77164e-05	-1.24092	-3.92172e-10
12520053	chr3:12520053:C:T	7.77416e-17	-0.317289	-3.92172e-10	1.96191e-05	-1.13891	-3.92172e-10
12520067	chr3:12520067:T:C	8.00524e-17	-0.287999	-3.92172e-10	2.00286e-05	-1.11825	-3.92172e-10
12520103	chr3:12520103:G:A	7.79437e-17	-0.314693	-3.92172e-10	1.9476e-05	-1.14623	-3.92172e-10
12520349	chr3:12520349:T:G	2.07779e-17	-0.259702	-1.37709	5.33474e-06	-1.09586	-1.34532
12520351	chr3:12520351:G:A	5.94001e-17	-4.33535e-10	-0.586384	2.75043e-05	-4.33535e-10	-0.801069
12520914	chr3:12520914:C:T	6.56488e-18	-1.8828	-0.906146	2.92265e-06	-2.20578	-0.837145
12520950	chr3:12520950:T:C	1.16126e-16	-4.33535e-10	0.0839965	5.69176e-05	-4.33535e-10	-0.0738074
12521150	chr3:12521150:T:C	2.64269e-15	1.49091	1.71797	0.000558311	1.19766	1.01184
12521531	chr3:12521531:G:A	7.0917e-17	-4.33535e-10	-0.409169	3.1427e-05	-4.33535e-10	-0.667744
12521662	chr3:12521662:C:A	4.41594e-17	-4.33535e-10	-0.882874	3.03831e-05	-4.33535e-10	-0.701524
12521666	chr3:12521666:G:A	1.42685e-17	-1.39987	-0.612759	4.11554e-06	-2.22601	-0.47463
12521739	chr3:12521739:C:T	2.64216e-17	-4.33535e-10	-1.3965	1.50649e-05	-4.33535e-10	-1.40305
12521880	chr3:12521880:A:G	3.22175e-18	-2.12488	-1.37588	1.97223e-06	-2.03332	-1.40293
12522140	chr3:12522140:T:C	3.69254e-18	-2.13657	-1.22779	2.92399e-06	-1.6457	-1.39676
12522141	chr3:12522141:T:C	3.40697e-18	-2.13826	-1.30659	2.8839e-06	-1.64982	-1.40645
12522421	chr3:12522421:A:AC	1.2632e-16	-4.33535e-10	0.168138	6.17763e-05	-4.33535e-10	0.00810839
12522534	chr3:12522534:A:G	4.16116e-18	-1.90579	-1.33909	1.7289e-06	-2.16619	-1.40174
12522803	chr3:12522803:A:G	1.44884e-17	-1.3221	-0.675228	3.87291e-06	-2.21912	-0.542289
12523729	chr3:12523729:A:G	3.65551e-18	-2.05318	-1.32126	1.87981e-06	-2.10981	-1.37443
12524209	chr3:12524209:G:A	2.62978e-17	-4.33535e-10	-1.4012	1.52227e-05	-4.33535e-10	-1.39262
12524297	chr3:12524297:T:C	3.53975e-18	-2.05907	-1.34756	1.85004e-06	-2.11033	-1.38987
12524320	chr3:12524320:G:A	3.7422e-17	-4.33535e-10	-1.04842	1.95296e-05	-4.33535e-10	-1.14348
12524323	chr3:12524323:G:T	2.61837e-17	-4.33535e-10	-1.40554	1.51018e-05	-4.33535e-10	-1.4006
12524405	chr3:12524405:C:T	1.7724e-17	-0.389253	-1.40651	3.71554e-06	-1.42434	-1.37855
12524649	chr3:12524649:C:T	3.37206e-16	-4.33535e-10	1.15001	0.000145292	-4.33535e-10	0.863335
12525069	chr3:12525069:A:G	1.01704e-17	-0.995869	-1.35533	2.47297e-06	-1.91515	-1.29484
12525696	chr3:12525696:A:G	8.38532e-17	-0.241612	-3.92172e-10	2.06289e-05	-1.08872	-3.92172e-10
12525855	chr3:12525855:G:A	3.58862e-17	-4.33535e-10	-1.09033	1.69233e-05	-4.33535e-10	-1.28672
12526144	chr3:12526144:G:A	3.18914e-17	-4.33535e-10	-1.20834	1.58427e-05	-4.33535e-10	-1.3527
12526358	chr3:12526358:A:G	1.09822e-16	-4.33535e-10	0.0281837	5.42287e-05	-4.33535e-10	-0.122201
12526436	chr3:12526436:GCA:G	2.67584e-17	-4.33535e-10	-1.38383	1.51777e-05	-4.33535e-10	-1.39558
12526863	chr3:12526863:T:G	1.12447e-16	-4.33535e-10	0.0517997	5.54306e-05	-4.33535e-10	-0.10028
12526926	chr3:12526926:T:G	3.46487e-18	-2.07227	-1.35573	1.86964e-06	-2.09203	-1.39763
12527082	chr3:12527082:T:G	3.4738e-16	-4.33535e-10	1.17974	0.000113995	-4.33535e-10	0.620746
12527178	chr3:12527178:C:G	8.33301e-17	-0.24787	-3.92172e-10	2.06416e-05	-1.0881	-3.92172e-10
12527515	chr3:12527515:G:A	2.7662e-17	-4.33535e-10	-1.35062	1.60713e-05	-4.33535e-10	-1.33838
12527536	chr3:12527536:C:T	1.09636e-17	-0.869558	-1.40654	2.41204e-06	-1.84151	-1.39343
12527956	chr3:12527956:G:A	3.00035e-17	-4.33535e-10	-1.26937	1.65396e-05	-4.33535e-10	-1.30965
12528461	chr3:12528461:C:T	3.29382e-17	-4.33535e-10	-1.17605	1.89751e-05	-4.33535e-10	-1.17228
12528469	chr3:12528469:C:T	1.1199e-16	-4.33535e-10	0.0477331	5.51778e-05	-4.33535e-10	-0.104851
12528551	chr3:12528551:T:C	1.16755e-17	-2.21319	-3.92172e-10	1.15692e-05	-1.66706	-3.92172e-10
12529073	chr3:12529073:C:T	1.70642e-17	-1.31294	-0.520762	4.55564e-06	-2.20523	-0.39382
12529444	chr3:12529444:T:C	1.19631e-17	-2.18885	-3.92172e-10	6.64816e-06	-2.22107	-3.92172e-10
12530039	chr3:12530039:G:A	3.66917e-17	-4.33535e-10	-1.06813	2.71291e-05	-4.33535e-10	-0.814804
12530225	chr3:12530225:CAT:C	9.76817e-17	-0.0889657	-3.92172e-10	2.31927e-05	-0.971576	-3.92172e-10
12530257	chr3:12530257:T:C	2.68159e-17	-4.33535e-10	-1.38168	1.54674e-05	-4.33535e-10	-1.37668
12531837	chr3:12531837:A:G	2.79413e-16	-0.934608	1.89662	4.37982e-05	-2.15805	1.82223
12532019	chr3:12532019:A:G	5.61927e-18	-1.83479	-1.10969	2.93953e-06	-2.1581	-0.879064
12532323	chr3:12532323:G:A	2.34875e-16	0.788374	-3.92172e-10	3.83847e-05	-0.467753	-3.92172e-10
12532499	chr3:12532499:T:C	9.89612e-18	-2.16436	-0.214176	3.10353e-06	-2.21765	-0.765218
12532638	chr3:12532638:G:T	7.55787e-17	-0.345505	-3.92172e-10	1.93228e-05	-1.15413	-3.92172e-10
12532673	chr3:12532673:G:A	4.98623e-17	-4.33535e-10	-0.761414	2.12538e-05	-4.33535e-10	-1.05888
12533398	chr3:12533398:A:G	3.46936e-18	-2.02488	-1.40183	1.81662e-06	-2.15733	-1.3611
12533436	chr3:12533436:G:A	4.6622e-18	-2.22927	-0.901917	2.14776e-06	-2.17499	-1.17599
12533562	chr3:12533562:A:G	1.0218e-17	-2.01987	-0.326651	9.58247e-06	-1.44413	-0.411343
12534093	chr3:12534093:G:T	4.72835e-18	-2.23072	-0.886386	2.20684e-06	-2.15926	-1.16459
12534094	chr3:12534094:C:T	4.78043e-18	-2.23074	-0.875414	2.2262e-06	-2.15837	-1.15675
12534278	chr3:12534278:C:T	3.5699e-16	-4.33535e-10	1.20703	0.000135324	-4.33535e-10	0.79226
12534859	chr3:12534859:A:G	1.40756e-17	-2.02624	-3.92172e-10	6.69245e-06	-2.21443	-3.92172e-10
12535347	chr3:12535347:A:G	4.64768e-18	-1.95886	-1.17545	1.72717e-06	-2.21702	-1.35191
12535433	chr3:12535433:A:G	3.73282e-17	-4.33535e-10	-1.05093	2.77628e-05	-4.33535e-10	-0.791714
12535455	chr3:12535455:T:G	1.7087e-17	-1.83236	-3.92172e-10	7.17702e-06	-2.14453	-3.92172e-10
12536210	chr3:12536210:T:C	4.35175e-17	-4.33535e-10	-0.897515	3.02299e-05	-4.33535e-10	-0.706579
12536346	chr3:12536346:G:C	1.15857e-16	0.081678	-3.92172e-10	2.66221e-05	-0.83367	-3.92172e-10
12536688	chr3:12536688:T:C	1.01248e-16	-0.0531081	-3.92172e-10	2.39925e-05	-0.937672	-3.92172e-10
12537939	chr3:12537939:G:A	1.54144e-17	-1.93538	-3.92172e-10	6.67595e-06	-2.2169	-3.92172e-10
12538018	chr3:12538018:C:T	3.08526e-17	-4.33535e-10	-1.24146	1.87758e-05	-4.33535e-10	-1.18284
12538445	chr3:12538445:G:T	4.75185e-18	-2.22494	-0.887208	2.15718e-06	-2.17678	-1.16983
12538598	chr3:12538598:A:C	2.99029e-17	-4.33535e-10	-1.27272	1.69105e-05	-4.33535e-10	-1.28748
12538784	chr3:12538784:T:C	2.81388e-18	-2.2306	-1.40552	2.34557e-06	-1.99133	-1.27155
12539189	chr3:12539189:A:G	6.01916e-18	-1.61962	-1.25611	1.92157e-06	-2.21981	-1.24246
12539322	chr3:12539322:C:T	1.09321e-16	0.0236085	-3.92172e-10	2.55117e-05	-0.876273	-3.92172e-10
12539711	chr3:12539711:A:C	1.19981e-17	-2.18593	-3.92172e-10	6.81735e-06	-2.19594	-3.92172e-10
12539767	chr3:12539767:C:A	1.47154e-16	-1.63248	1.95328	2.29945e-05	-2.22514	1.24498
12539917	chr3:12539917:T:C	3.88823e-17	-1.58579	0.575648	1.11816e-05	-2.00501	0.303868
12540062	chr3:12540062:G:A	2.69544e-17	-4.33535e-10	-1.37653	1.54359e-05	-4.33535e-10	-1.37872
12540093	chr3:12540093:C:T	9.66961e-18	-2.19399	-0.207697	4.8652e-06	-2.05675	-0.476549
12540378	chr3:12540378:C:T	3.11625e-17	-4.33535e-10	-1.23146	1.76315e-05	-4.33535e-10	-1.24572
12540602	chr3:12540602:G:A	5.80948e-18	-1.83714	-1.07405	1.98345e-06	-2.14908	-1.2815
12540716	chr3:12540716:A:G	3.10692e-17	-4.33535e-10	-1.23446	2.17423e-05	-4.33535e-10	-1.03615
12541126	chr3:12541126:C:T	1.15203e-17	-2.22657	-3.92172e-10	8.90768e-06	-1.9285	-3.92172e-10
12541160	chr3:12541160:A:C	3.46125e-17	-4.33535e-10	-1.12646	1.66575e-05	-4.33535e-10	-1.30255
12541280	chr3:12541280:A:G	5.92576e-17	-4.33535e-10	-0.588785	2.70521e-05	-4.33535e-10	-0.817646
12541376	chr3:12541376:C:T	6.31729e-17	-4.33535e-10	-0.524805	4.62883e-05	-4.33535e-10	-0.280523
12541569	chr3:12541569:A:G	6.24207e-18	-1.75062	-1.08875	1.99719e-06	-2.132	-1.29167
12541644	chr3:12541644:G:A	3.02201e-17	-4.33535e-10	-1.26217	1.83396e-05	-4.33535e-10	-1.20635
12541775	chr3:12541775:G:A	1.78019e-17	-1.79138	-3.92172e-10	6.98035e-06	-2.17231	-3.92172e-10
12541800	chr3:12541800:G:A	3.04362e-17	-4.33535e-10	-1.25505	1.8487e-05	-4.33535e-10	-1.19834
12542785	chr3:12542785:G:A	3.53958e-17	-4.33535e-10	-1.10409	2.58168e-05	-4.33535e-10	-0.864388
12543136	chr3:12543136:T:C	7.99588e-17	-0.289169	-3.92172e-10	2.00567e-05	-1.11685	-3.92172e-10
12543400	chr3:12543400:A:C	1.01696e-17	-1.74949	-0.601785	2.9469e-06	-2.13095	-0.903711
12543568	chr3:12543568:T:C	3.5893e-17	-4.33535e-10	-1.09014	1.69837e-05	-4.33535e-10	-1.28316
12543701	chr3:12543701:CAT:C	3.05716e-17	-4.33535e-10	-1.25061	1.85821e-05	-4.33535e-10	-1.19321
12543705	chr3:12543705:G:GGTTTAGT	3.03992e-17	-4.33535e-10	-1.25626	1.84599e-05	-4.33535e-10	-1.19981
12544355	chr3:12544355:C:G	3.56561e-17	-4.33535e-10	-1.09676	1.69521e-05	-4.33535e-10	-1.28502
12544375	chr3:12544375:G:T	3.54809e-17	-4.33535e-10	-1.10169	1.68998e-05	-4.33535e-10	-1.28811
12544470	chr3:12544470:A:G	2.34832e-17	-2.2106	0.696201	1.17198e-05	-2.09541	0.441281
12544590	chr3:12544590:G:A	5.68936e-17	-4.33535e-10	-0.629497	2.65092e-05	-4.33535e-10	-0.83792
12544666	chr3:12544666:C:T	6.49183e-17	-4.33535e-10	-0.497549	2.89389e-05	-4.33535e-10	-0.750223
12544701	chr3:12544701:TC:T	3.35108e-17	-4.33535e-10	-1.15881	1.88833e-05	-4.33535e-10	-1.17714
12544741	chr3:12544741:T:C	2.87438e-18	-2.20829	-1.40655	1.90511e-06	-2.14424	-1.32663
12544924	chr3:12544924:A:C	3.06263e-17	-4.33535e-10	-1.24882	1.86201e-05	-4.33535e-10	-1.19117
12545023	chr3:12545023:TCATATATTCCA:T	9.20578e-18	-1.32775	-1.1231	2.1857e-06	-2.09385	-1.23962
12545182	chr3:12545182:T:G	2.672e-17	-4.33535e-10	-1.38527	1.52484e-05	-4.33535e-10	-1.39094
12545800	chr3:12545800:G:A	2.90656e-17	-4.33535e-10	-1.30112	1.63928e-05	-4.33535e-10	-1.31857
12546746	chr3:12546746:T:G	5.60449e-17	-4.33535e-10	-0.644527	4.04693e-05	-4.33535e-10	-0.414869
12546899	chr3:12546899:G:A	5.7114e-18	-1.78702	-1.14119	1.91388e-06	-2.14612	-1.32016
12546941	chr3:12546941:A:G	2.97039e-17	-4.33535e-10	-1.2794	1.79405e-05	-4.33535e-10	-1.22835
12547289	chr3:12547289:A:G	3.5657e-17	-4.33535e-10	-1.09673	2.60746e-05	-4.33535e-10	-0.854451
12547524	chr3:12547524:CAA:C	9.43337e-18	-1.66018	-0.766243	3.09774e-06	-2.17661	-0.808127
12547576	chr3:12547576:T:A	1.5037e-17	-1.96016	-3.92172e-10	7.04854e-06	-2.16259	-3.92172e-10
12547742	chr3:12547742:G:A	2.35013e-17	-2.22948	0.715857	9.23788e-06	-2.18249	0.290389
12547833	chr3:12547833:T:C	3.22746e-17	-4.33535e-10	-1.1964	1.59157e-05	-4.33535e-10	-1.34811
12548186	chr3:12548186:C:T	6.78892e-18	-1.64068	-1.11471	2.81055e-06	-1.85646	-1.22557
12548397	chr3:12548397:G:A	4.42975e-17	-4.33535e-10	-0.879751	3.19274e-05	-4.33535e-10	-0.651947
12548404	chr3:12548404:C:CA	5.10879e-18	-1.98009	-1.05962	2.76433e-06	-2.23076	-0.867856
12548584	chr3:12548584:A:C	5.57855e-17	-4.33535e-10	-0.649166	3.99699e-05	-4.33535e-10	-0.427286
12548925	chr3:12548925:G:A	5.20773e-17	-4.33535e-10	-0.71795	2.46224e-05	-4.33535e-10	-0.911755
12548995	chr3:12548995:C:T	1.69401e-17	-2.22741	0.386415	8.25097e-06	-2.1617	0.156617
12550090	chr3:12550090:G:A	3.50656e-18	-2.23071	-1.18533	4.0212e-06	-1.70211	-1.02172
12550119	chr3:12550119:G:A	4.94156e-17	-4.33535e-10	-0.770413	2.89492e-05	-4.33535e-10	-0.74987
12550580	chr3:12550580:T:C	1.2626e-17	-2.13492	-3.92172e-10	1.03216e-05	-1.78117	-3.92172e-10
12550728	chr3:12550728:T:C	5.7491e-16	-4.33535e-10	1.68353	0.000142519	-4.33535e-10	0.844064
12550817	chr3:12550817:GTTATGTTGGGTTATAT:G	4.26592e-18	-1.94981	-1.27021	2.09802e-06	-2.23004	-1.14438
12550869	chr3:12550869:T:C	1.40052e-17	-0.631054	-1.40019	3.32903e-06	-1.56724	-1.34549
12550886	chr3:12550886:C:T	1.35096e-15	-4.33535e-10	2.53789	0.000302732	-4.33535e-10	1.59743
12551122	chr3:12551122:C:G	9.02331e-18	-1.36786	-1.10301	2.18858e-06	-2.1087	-1.22346
12551444	chr3:12551444:A:G	3.88576e-17	-4.33535e-10	-1.01078	1.82606e-05	-4.33535e-10	-1.21066
12551485	chr3:12551485:A:T	2.71601e-17	-4.33535e-10	-1.36893	1.58942e-05	-4.33535e-10	-1.34946
12551920	chr3:12551920:A:T	4.02916e-18	-1.87407	-1.40305	1.68522e-06	-2.20194	-1.39158
12552078	chr3:12552078:G:A	7.87562e-16	-4.33535e-10	1.99826	0.00018697	-4.33535e-10	1.11554
12552945	chr3:12552945:G:A	3.26923e-17	-4.33535e-10	-1.18354	1.86384e-05	-4.33535e-10	-1.19019
12553172	chr3:12553172:T:G	2.76773e-17	-4.33535e-10	-1.35007	1.58312e-05	-4.33535e-10	-1.35343
12553881	chr3:12553881:C:T	2.96291e-17	-4.33535e-10	-1.28192	1.64347e-05	-4.33535e-10	-1.31602
12554018	chr3:12554018:T:C	2.89618e-17	-4.33535e-10	-1.3047	1.63145e-05	-4.33535e-10	-1.32336
12554586	chr3:12554586:A:G	8.24042e-17	-0.259043	-3.92172e-10	2.04079e-05	-1.09949	-3.92172e-10
12554670	chr3:12554670:G:A	2.72939e-17	-4.33535e-10	-1.36402	1.71145e-05	-4.33535e-10	-1.27549
12555008	chr3:12555008:T:C	5.20697e-17	-2.22584	1.50775	1.85467e-05	-2.18242	0.987303
12555345	chr3:12555345:T:C	2.84156e-18	-2.22019	-1.40614	1.91163e-06	-2.13028	-1.33717
12555500	chr3:12555500:T:C	4.9114e-17	-2.23044	1.4539	1.74274e-05	-2.19435	0.936979
12555700	chr3:12555700:G:T	3.7403e-17	-4.33535e-10	-1.04893	2.95979e-05	-4.33535e-10	-0.727708
12555749	chr3:12555749:G:A	5.08129e-17	-2.23023	1.48771	1.8005e-05	-2.1924	0.967641
12556393	chr3:12556393:T:C	1.16912e-17	-2.21185	-3.92172e-10	6.6888e-06	-2.21498	-3.92172e-10
12556957	chr3:12556957:C:G	2.62077e-17	-4.33535e-10	-1.40463	1.5114e-05	-4.33535e-10	-1.39979
12557284	chr3:12557284:A:G	2.08239e-17	-1.63458	-3.92172e-10	6.88777e-06	-2.18566	-3.92172e-10
12557340	chr3:12557340:C:G	3.12031e-18	-2.22019	-1.31256	2.13065e-06	-2.13622	-1.22276
12557399	chr3:12557399:A:G	1.162e-16	-4.33535e-10	0.0846339	4.54163e-05	-4.33535e-10	-0.29954
12557829	chr3:12557829:C:T	1.27813e-16	-4.33535e-10	0.179892	4.91537e-05	-4.33535e-10	-0.220459
12557861	chr3:12557861:G:A	1.25269e-16	-4.33535e-10	0.159783	4.84409e-05	-4.33535e-10	-0.235066
12558510	chr3:12558510:C:T	2.62232e-17	-4.33535e-10	-1.40404	1.51444e-05	-4.33535e-10	-1.39778
12558537	chr3:12558537:A:ATT	1.102e-15	-4.33535e-10	2.3342	0.000255407	-4.33535e-10	1.42744
12558697	chr3:12558697:A:G	2.67815e-17	-1.52786	0.144898	1.69304e-05	-1.01426	-0.272046
12559030	chr3:12559030:T:C	3.23206e-18	-2.21832	-1.27924	2.21029e-06	-2.13755	-1.18474
12559109	chr3:12559109:A:G	8.27563e-18	-1.36233	-1.19504	2.06108e-06	-2.10099	-1.29119
12559196	chr3:12559196:A:G	3.04005e-17	-1.25622	-3.92172e-10	4.9641e-05	-0.210595	-3.92172e-10
12559250	chr3:12559250:C:T	2.82844e-17	-4.33535e-10	-1.32837	1.5805e-05	-4.33535e-10	-1.35509
12559338	chr3:12559338:G:A	3.16702e-18	-2.21105	-1.30683	2.10729e-06	-2.15558	-1.21442
12559863	chr3:12559863:C:T	3.68321e-17	-4.33535e-10	-1.06431	2.09377e-05	-4.33535e-10	-1.07386
12560252	chr3:12560252:CTG:C	3.68496e-17	-4.33535e-10	-1.06384	2.09476e-05	-4.33535e-10	-1.07339
12560442	chr3:12560442:G:A	2.91609e-18	-2.2289	-1.37153	2.18744e-06	-2.02167	-1.31101
12560995	chr3:12560995:G:A	4.97626e-18	-1.67953	-1.38647	1.62312e-06	-2.22995	-1.40112
12561300	chr3:12561300:G:A	3.4986e-17	-4.33535e-10	-1.11573	1.67033e-05	-4.33535e-10	-1.2998
12561381	chr3:12561381:G:A	2.63722e-17	-4.33535e-10	-1.39837	1.50879e-05	-4.33535e-10	-1.40152
12562661	chr3:12562661:A:C	4.74525e-18	-1.7225	-1.39103	1.70092e-06	-2.2307	-1.35354
12562753	chr3:12562753:G:A	2.86695e-18	-2.21274	-1.40469	1.85947e-06	-2.1463	-1.34881
12562949	chr3:12562949:G:T	5.48842e-17	-0.537134	-0.12832	7.6933e-06	-1.96134	-0.113724
12563042	chr3:12563042:T:C	4.63918e-17	-4.33535e-10	-0.833558	3.23363e-05	-4.33535e-10	-0.63922
12563331	chr3:12563331:G:C	2.69582e-17	-4.33535e-10	-1.37639	1.57455e-05	-4.33535e-10	-1.35886
12563364	chr3:12563364:C:A	1.10597e-16	-4.33535e-10	0.0352145	4.33753e-05	-4.33535e-10	-0.345522
12563949	chr3:12563949:A:G	3.74247e-18	-2.22855	-1.12238	4.36728e-06	-1.66401	-0.977259
12564009	chr3:12564009:G:A	1.13657e-16	-4.33535e-10	0.0625023	4.34464e-05	-4.33535e-10	-0.343884
12564106	chr3:12564106:C:T	4.08981e-17	-4.33535e-10	-0.959595	2.49899e-05	-4.33535e-10	-0.89694
12564201	chr3:12564201:C:T	1.16827e-17	-0.950903	-1.26167	2.29858e-06	-2.12783	-1.15529
12564401	chr3:12564401:T:C	2.68077e-17	-4.33535e-10	-1.38199	1.56319e-05	-4.33535e-10	-1.3661
12565266	chr3:12565266:C:T	2.92099e-17	-4.33535e-10	-1.29617	1.76131e-05	-4.33535e-10	-1.24677
12565272	chr3:12565272:G:A	6.89226e-18	-1.62065	-1.11963	2.20309e-06	-2.22486	-1.10069
12565709	chr3:12565709:G:A	1.05832e-17	-1.56886	-0.742548	3.22629e-06	-2.16269	-0.781387
12565728	chr3:12565728:C:T	1.2229e-17	-2.16687	-3.92172e-10	6.73654e-06	-2.20787	-3.92172e-10
12565731	chr3:12565731:G:A	7.04453e-17	-0.415843	-3.92172e-10	1.78499e-05	-1.23341	-3.92172e-10
12566228	chr3:12566228:C:T	2.93836e-17	-4.33535e-10	-1.29024	1.77389e-05	-4.33535e-10	-1.23965
12566430	chr3:12566430:C:T	2.37056e-17	-1.61418	0.109209	1.47877e-05	-1.11291	-0.308705
12566546	chr3:12566546:A:C	3.53635e-17	-0.623026	-0.481972	4.96157e-06	-1.97269	-0.541003
12567079	chr3:12567079:C:G	3.50936e-17	-4.33535e-10	-1.11266	1.67125e-05	-4.33535e-10	-1.29926
12567237	chr3:12567237:G:T	1.77574e-16	-4.33535e-10	0.508705	6.95974e-05	-4.33535e-10	0.127315
12567549	chr3:12567549:C:T	1.37976e-16	-4.33535e-10	0.256404	5.21322e-05	-4.33535e-10	-0.161629
12568065	chr3:12568065:C:T	4.87699e-17	-4.33535e-10	-0.783566	2.1862e-05	-4.33535e-10	-1.03066
12568081	chr3:12568081:G:T	5.90612e-17	-4.33535e-10	-0.592105	3.60984e-05	-4.33535e-10	-0.529163
12568205	chr3:12568205:T:C	3.67986e-17	-4.33535e-10	-1.06522	2.15498e-05	-4.33535e-10	-1.04505
12568438	chr3:12568438:G:A	7.33701e-17	-0.524395	0.149232	1.02027e-05	-1.94908	0.15632
12568575	chr3:12568575:G:A	3.44688e-18	-2.20076	-1.23245	2.69647e-06	-2.17999	-0.943478
12569053	chr3:12569053:A:G	1.76913e-17	-1.79761	-3.92172e-10	7.6593e-06	-2.07949	-3.92172e-10
12569233	chr3:12569233:T:C	2.85337e-18	-2.22223	-1.39995	1.94938e-06	-2.13806	-1.30984
12569700	chr3:12569700:T:C	3.2866e-17	-4.33535e-10	-1.17824	1.61645e-05	-4.33535e-10	-1.33259
12569770	chr3:12569770:T:C	4.31587e-18	-1.99717	-1.21121	2.98144e-06	-2.09288	-0.93012
12569919	chr3:12569919:C:T	2.9702e-17	-4.33535e-10	-1.27946	1.79734e-05	-4.33535e-10	-1.22652
12570870	chr3:12570870:T:TGA	3.39655e-16	-4.33535e-10	1.15725	0.000142544	-4.33535e-10	0.844237
12571221	chr3:12571221:T:C	4.27426e-18	-2.16775	-1.05032	4.2936e-06	-1.93046	-0.727823
12571333	chr3:12571333:A:G	4.25148e-17	-4.33535e-10	-0.920826	2.2613e-05	-4.33535e-10	-0.996887
12571349	chr3:12571349:T:C	2.70002e-17	-4.33535e-10	-1.37484	1.56028e-05	-4.33535e-10	-1.36796
12571528	chr3:12571528:G:A	2.69844e-17	-4.33535e-10	-1.37542	1.60985e-05	-4.33535e-10	-1.33669
12571686	chr3:12571686:T:C	4.19517e-17	-4.33535e-10	-0.93416	2.66399e-05	-4.33535e-10	-0.833001
12571990	chr3:12571990:A:G	1.8799e-16	-4.33535e-10	0.565709	0.000119772	-4.33535e-10	0.670182
12572592	chr3:12572592:C:CT	9.46474e-17	-0.120521	-3.92172e-10	2.26496e-05	-0.995267	-3.92172e-10
12573117	chr3:12573117:T:G	7.45177e-18	-1.45806	-1.20417	2.01384e-06	-2.23074	-1.18462
12573158	chr3:12573158:G:A	2.90847e-17	-4.33535e-10	-1.30047	1.75172e-05	-4.33535e-10	-1.25223
12573515	chr3:12573515:TA:T	1.0997e-17	-1.3486	-0.92446	6.05846e-06	-1.13679	-1.17716
12573550	chr3:12573550:A:T	3.67396e-17	-4.33535e-10	-1.06683	2.0886e-05	-4.33535e-10	-1.07633
12573660	chr3:12573660:G:A	3.72872e-17	-4.33535e-10	-1.05203	2.11968e-05	-4.33535e-10	-1.06156
12573719	chr3:12573719:C:T	1.05104e-17	-2.22917	-0.0891441	6.13485e-06	-2.18612	-0.115304
12573869	chr3:12573869:G:C	1.01888e-16	-4.33535e-10	-0.0468052	4.04205e-05	-4.33535e-10	-0.416076
12574081	chr3:12574081:A:G	5.03042e-18	-2.12247	-0.932702	5.15501e-06	-2.0007	-0.474745
12574111	chr3:12574111:C:T	1.68995e-16	-4.33535e-10	0.45919	6.19453e-05	-4.33535e-10	0.0108398
12574194	chr3:12574194:C:T	3.32226e-17	-4.33535e-10	-1.16745	1.90247e-05	-4.33535e-10	-1.16967
12574365	chr3:12574365:G:T	9.86797e-17	-4.33535e-10	-0.0788004	3.95783e-05	-4.33535e-10	-0.437131
12574465	chr3:12574465:G:A	1.11606e-17	-1.06984	-1.18844	2.1277e-06	-2.19168	-1.16869
12574485	chr3:12574485:T:C	1.03863e-17	-2.19484	-0.135357	7.02913e-06	-2.06868	-0.0966718
12575034	chr3:12575034:G:A	4.61307e-18	-1.8606	-1.28119	1.90824e-06	-2.20686	-1.26237
12575353	chr3:12575353:G:C	7.63029e-17	-4.33535e-10	-0.335968	5.57278e-05	-4.33535e-10	-0.0949326
12575559	chr3:12575559:A:G	3.3591e-17	-4.33535e-10	-1.15642	2.39036e-05	-4.33535e-10	-0.941385
12575782	chr3:12575782:C:G	2.65413e-17	-4.33535e-10	-1.39198	1.51033e-05	-4.33535e-10	-1.4005
12575869	chr3:12575869:G:A	3.41998e-17	-4.33535e-10	-1.13846	1.89823e-05	-4.33535e-10	-1.17191
12576763	chr3:12576763:C:T	2.87708e-18	-2.2197	-1.39421	2.38614e-06	-1.9007	-1.34504
12577310	chr3:12577310:C:T	2.62116e-17	-4.33535e-10	-1.40448	1.51011e-05	-4.33535e-10	-1.40065
12577977	chr3:12577977:A:G	2.6357e-17	-4.33535e-10	-1.39895	1.53896e-05	-4.33535e-10	-1.38172
12578077	chr3:12578077:G:A	4.80151e-17	-4.33535e-10	-0.799163	2.06688e-05	-4.33535e-10	-1.08679
12578669	chr3:12578669:C:T	3.93508e-17	-4.33535e-10	-0.998164	2.60824e-05	-4.33535e-10	-0.854151
12578797	chr3:12578797:A:G	2.68267e-17	-4.33535e-10	-1.38128	1.51092e-05	-4.33535e-10	-1.40011
12579013	chr3:12579013:T:C	5.05019e-17	-4.33535e-10	-0.748669	2.14747e-05	-4.33535e-10	-1.04854
12579099	chr3:12579099:A:G	2.71717e-17	-4.33535e-10	-1.3685	1.54823e-05	-4.33535e-10	-1.37572
12579221	chr3:12579221:G:A	4.96125e-17	-2.22807	1.46163	6.20638e-05	-1.69082	1.70357
12579306	chr3:12579306:A:G	6.17712e-17	-4.33535e-10	-0.547242	2.49732e-05	-4.33535e-10	-0.89761
12579314	chr3:12579314:G:A	4.89134e-17	-4.33535e-10	-0.780627	3.11404e-05	-4.33535e-10	-0.676905
12579386	chr3:12579386:T:C	1.18478e-15	-2.07024	4.47687	0.000652081	-1.82245	4.1872
12579576	chr3:12579576:C:T	1.24516e-15	-1.61269	4.06903	0.000335734	-2.09333	3.79423
12579826	chr3:12579826:C:T	4.99553e-17	-4.33535e-10	-0.75955	2.1273e-05	-4.33535e-10	-1.05797
12579833	chr3:12579833:G:C	3.75782e-17	-4.33535e-10	-1.04426	2.79646e-05	-4.33535e-10	-0.784472
12580186	chr3:12580186:A:G	5.80928e-17	-4.33535e-10	-0.608637	4.15578e-05	-4.33535e-10	-0.388326
12580226	chr3:12580226:A:G	2.73627e-17	-4.33535e-10	-1.3615	1.55837e-05	-4.33535e-10	-1.36919
12580340	chr3:12580340:A:G	2.69469e-17	-4.33535e-10	-1.37681	1.51454e-05	-4.33535e-10	-1.39771
12580559	chr3:12580559:T:C	1.58569e-17	-2.12159	0.214512	2.41525e-05	-1.28004	0.349014
12580636	chr3:12580636:T:C	1.06905e-17	-1.18581	-1.11552	2.2473e-06	-2.21068	-1.095
12580751	chr3:12580751:A:G	5.53032e-17	-4.33535e-10	-0.657849	3.94497e-05	-4.33535e-10	-0.440384
12580812	chr3:12580812:G:A	2.90266e-17	-4.33535e-10	-1.30247	1.53421e-05	-4.33535e-10	-1.38481
12581629	chr3:12581629:C:A	1.33231e-17	-2.08118	-3.92172e-10	6.59579e-06	-2.22898	-3.92172e-10
12582318	chr3:12582318:G:A	2.82467e-17	-4.33535e-10	-1.3297	1.63651e-05	-4.33535e-10	-1.32026
12582564	chr3:12582564:G:A	4.52136e-17	-4.33535e-10	-0.859282	2.80109e-05	-4.33535e-10	-0.78282
12582822	chr3:12582822:A:G	6.46595e-17	-2.12245	1.6209	7.22805e-05	-1.65021	1.81535
12583081	chr3:12583081:G:A	1.63028e-16	-4.33535e-10	0.423243	6.26115e-05	-4.33535e-10	0.0215376
12583235	chr3:12583235:T:A	7.09113e-17	-4.33535e-10	-0.40925	5.27069e-05	-4.33535e-10	-0.150665
12583477	chr3:12583477:T:G	4.65807e-17	-4.33535e-10	-0.829493	2.04053e-05	-4.33535e-10	-1.09962
12584166	chr3:12584166:A:G	1.01838e-15	-4.33535e-10	2.25529	0.000239288	-4.33535e-10	1.36225
12584354	chr3:12584354:G:A	5.96914e-17	-4.33535e-10	-0.581492	2.59607e-05	-4.33535e-10	-0.858828
12584895	chr3:12584895:T:C	4.61035e-17	-4.33535e-10	-0.83979	2.02716e-05	-4.33535e-10	-1.10619
12584994	chr3:12584994:A:G	5.349e-17	-4.33535e-10	-0.691185	3.39195e-05	-4.33535e-10	-0.59142
12585017	chr3:12585017:G:A	1.52996e-17	-2.22668	0.283826	4.24039e-05	-0.952767	0.584596
12585602	chr3:12585602:C:CT	4.85346e-17	-4.33535e-10	-0.788402	2.10456e-05	-4.33535e-10	-1.06872
12586040	chr3:12586040:C:T	2.71368e-17	-4.33535e-10	-1.36979	1.54559e-05	-4.33535e-10	-1.37742
12586041	chr3:12586041:G:A	1.52033e-16	-4.33535e-10	0.353419	5.88762e-05	-4.33535e-10	-0.0399744
12586414	chr3:12586414:A:T	2.79017e-17	-4.33535e-10	-1.34199	1.58714e-05	-4.33535e-10	-1.3509
12586418	chr3:12586418:A:G	1.33675e-16	0.224729	-3.92172e-10	3.03074e-05	-0.70402	-3.92172e-10
12586936	chr3:12586936:A:C	6.48314e-17	-4.33535e-10	-0.498889	4.76129e-05	-4.33535e-10	-0.252308
12587682	chr3:12587682:G:A	6.68111e-17	-4.33535e-10	-0.468811	2.72439e-05	-4.33535e-10	-0.81058
12587932	chr3:12587932:C:T	2.86129e-17	-4.33535e-10	-1.31682	1.88829e-05	-4.33535e-10	-1.17716
12588387	chr3:12588387:A:G	1.30841e-17	-1.58441	-0.51487	1.07395e-05	-0.871436	-0.870046
12588393	chr3:12588393:C:T	2.12692e-17	-1.61342	-3.92172e-10	2.24718e-05	-1.00315	-3.92172e-10
12588705	chr3:12588705:T:C	6.50659e-17	-4.33535e-10	-0.49528	4.79141e-05	-4.33535e-10	-0.246002
12588782	chr3:12588782:T:C	2.78759e-17	-4.33535e-10	-1.34292	1.60326e-05	-4.33535e-10	-1.34079
12589943	chr3:12589943:A:G	6.34562e-16	-2.05785	3.8401	0.000363911	-1.79465	3.57615
12590440	chr3:12590440:C:T	9.21655e-17	-4.33535e-10	-0.147094	7.30775e-05	-4.33535e-10	0.176109
12591323	chr3:12591323:G:C	4.19109e-17	-4.33535e-10	-0.935135	1.90057e-05	-4.33535e-10	-1.17067
12591669	chr3:12591669:A:G	1.06995e-16	0.00209847	-3.92172e-10	2.52359e-05	-0.887144	-3.92172e-10
12592053	chr3:12592053:T:C	4.4214e-18	-2.20224	-0.981981	5.95778e-06	-1.80985	-0.520867
12592619	chr3:12592619:A:G	2.74064e-17	-4.33535e-10	-1.3599	1.56065e-05	-4.33535e-10	-1.36772
12592884	chr3:12592884:C:T	8.02091e-17	-4.33535e-10	-0.286042	3.12161e-05	-4.33535e-10	-0.674478
12593019	chr3:12593019:T:C	2.1618e-17	-2.23016	0.633006	2.42654e-05	-1.64027	0.713908
12593052	chr3:12593052:C:T	2.6123e-17	-2.00229	0.594431	1.18866e-05	-1.68158	0.0415791
12593295	chr3:12593295:G:A	4.03536e-17	-4.33535e-10	-0.973	3.06466e-05	-4.33535e-10	-0.692888
12593361	chr3:12593361:G:A	6.98571e-17	-4.33535e-10	-0.424228	4.86178e-05	-4.33535e-10	-0.231423
12593456	chr3:12593456:T:C	2.73336e-17	-4.33535e-10	-1.36256	1.55685e-05	-4.33535e-10	-1.37016
12593608	chr3:12593608:G:A	8.44224e-16	-4.33535e-10	2.06774	0.000213351	-4.33535e-10	1.24753
12593673	chr3:12593673:G:A	9.09665e-17	-0.160189	-3.92172e-10	2.19513e-05	-1.02658	-3.92172e-10
12594124	chr3:12594124:A:G	6.41029e-17	-2.11264	1.60245	6.92375e-05	-1.67137	1.7935
12594721	chr3:12594721:C:T	8.13587e-16	-4.33535e-10	2.03077	0.000206641	-4.33535e-10	1.21557
12594756	chr3:12594756:T:G	2.69535e-17	-2.0434	0.666837	1.18102e-05	-1.74939	0.102934
12596781	chr3:12596781:G:A	4.53472e-17	-4.33535e-10	-0.85633	2.00053e-05	-4.33535e-10	-1.11942
12596981	chr3:12596981:C:T	2.49037e-17	-2.05468	0.599023	1.09166e-05	-1.76974	0.0446046
12597088	chr3:12597088:C:T	2.90865e-17	-2.03536	0.734952	1.25666e-05	-1.74738	0.163011
12597197	chr3:12597197:C:T	5.65332e-18	-2.22958	-0.708853	3.07552e-06	-2.19123	-0.80071
12597231	chr3:12597231:C:A	6.77668e-17	-1.95316	1.49856	2.44501e-05	-2.19786	1.27908
12597591	chr3:12597591:G:A	2.64437e-17	-2.01706	0.621395	1.18052e-05	-1.71045	0.0635757
12597771	chr3:12597771:C:T	2.25866e-17	-2.03973	0.486404	1.01707e-05	-1.74612	-0.0497819
12598111	chr3:12598111:T:C	1.28257e-17	-2.11923	-3.92172e-10	9.77195e-06	-1.8359	-3.92172e-10
12598346	chr3:12598346:A:G	5.49893e-16	-4.33535e-10	1.63904	0.000140635	-4.33535e-10	0.830759
12598391	chr3:12598391:C:A	2.77703e-17	-4.33535e-10	-1.34671	1.55734e-05	-4.33535e-10	-1.36985
12598929	chr3:12598929:G:A	5.1033e-17	-1.8491	1.11089	1.8961e-05	-1.70252	0.529498
12599246	chr3:12599246:G:T	6.14089e-17	-4.33535e-10	-0.553125	2.79556e-05	-4.33535e-10	-0.784793
12599495	chr3:12599495:T:G	2.77687e-17	-4.33535e-10	-1.34677	1.55453e-05	-4.33535e-10	-1.37165
12599850	chr3:12599850:A:G	1.77058e-17	-1.79679	-3.92172e-10	7.45277e-06	-2.10683	-3.92172e-10
12599851	chr3:12599851:A:G	1.75589e-17	-1.80512	-3.92172e-10	7.41988e-06	-2.11125	-3.92172e-10
12599926	chr3:12599926:T:C	2.28035e-17	-1.82087	0.277102	3.78365e-05	-0.900385	0.418247
12600019	chr3:12600019:A:G	4.41907e-18	-2.22595	-0.958804	7.08124e-06	-1.6681	-0.489857
12600219	chr3:12600219:G:A	8.01128e-17	-4.33535e-10	-0.287244	3.75588e-05	-4.33535e-10	-0.489503
12600941	chr3:12600941:T:C	8.36808e-17	-4.33535e-10	-0.24367	6.58354e-05	-4.33535e-10	0.0717459
12601183	chr3:12601183:A:C	3.8762e-17	-4.33535e-10	-1.01324	2.91174e-05	-4.33535e-10	-0.744077
12601330	chr3:12601330:A:C	4.24692e-17	-4.33535e-10	-0.921901	2.61968e-05	-4.33535e-10	-0.849775
12601446	chr3:12601446:G:C	5.74801e-17	-2.21509	1.59585	8.03693e-05	-1.50608	1.7773
12601450	chr3:12601450:T:C	5.97456e-17	-1.99885	1.41827	2.28971e-05	-2.18222	1.19782
12601490	chr3:12601490:T:C	3.06688e-17	-4.33535e-10	-1.24743	1.81959e-05	-4.33535e-10	-1.21421
12601514	chr3:12601514:A:G	1.73007e-17	-1.78827	-0.031662	7.58943e-06	-1.66503	-0.423625
12601753	chr3:12601753:C:T	4.52143e-17	-4.33535e-10	-0.859267	1.99531e-05	-4.33535e-10	-1.12202
12602740	chr3:12602740:A:G	2.87926e-17	-4.33535e-10	-1.31056	1.67083e-05	-4.33535e-10	-1.2995
12602767	chr3:12602767:C:G	8.82682e-17	-4.33535e-10	-0.190299	6.99134e-05	-4.33535e-10	0.131845
12603018	chr3:12603018:A:T	2.62323e-17	-4.33535e-10	-1.40369	1.50149e-05	-4.33535e-10	-1.40637
12603382	chr3:12603382:A:T	1.04847e-16	-0.0181749	-3.92172e-10	2.57485e-05	-0.867035	-3.92172e-10
12603508	chr3:12603508:C:T	4.56771e-17	-1.75418	0.905096	1.71808e-05	-1.6276	0.355985
12603640	chr3:12603640:T:C	8.82682e-17	-4.33535e-10	-0.190299	6.99134e-05	-4.33535e-10	0.131845
12603744	chr3:12603744:C:T	2.93255e-17	-4.33535e-10	-1.29222	1.63896e-05	-4.33535e-10	-1.31876
12604501	chr3:12604501:T:C	7.69142e-18	-1.88639	-0.744185	3.84622e-06	-1.78597	-0.982348
12604756	chr3:12604756:A:T	4.87365e-17	-2.21696	1.43271	6.90862e-05	-1.49212	1.61206
12605380	chr3:12605380:G:A	7.90757e-17	-4.33535e-10	-0.300274	5.38644e-05	-4.33535e-10	-0.128942
12605530	chr3:12605530:G:A	2.63342e-16	-2.18462	3.0874	0.000200571	-1.67357	2.85933
12605680	chr3:12605680:A:G	4.37364e-17	-4.33535e-10	-0.8925	3.61032e-05	-4.33535e-10	-0.529029
12605958	chr3:12605958:A:G	4.14342e-17	-2.21574	1.26917	5.80659e-05	-1.50079	1.44696
12605959	chr3:12605959:A:T	4.27015e-17	-4.33535e-10	-0.916445	1.92613e-05	-4.33535e-10	-1.15731
12606048	chr3:12606048:T:TG	2.26804e-17	-2.16553	0.616351	1.56295e-05	-2.04419	0.67794
12606739	chr3:12606739:T:C	5.11129e-18	-2.23052	-0.808708	2.78172e-06	-2.1971	-0.895241
12606756	chr3:12606756:C:A	4.78133e-16	-2.16799	3.6672	0.000329552	-1.72507	3.40739
12606831	chr3:12606831:C:T	2.6183e-17	-4.33535e-10	-1.40557	1.53907e-05	-4.33535e-10	-1.38165
12607179	chr3:12607179:C:CT	1.10476e-16	0.0341149	-3.92172e-10	2.68944e-05	-0.823493	-3.92172e-10
12607477	chr3:12607477:G:A	4.45904e-17	-4.33535e-10	-0.873162	1.98802e-05	-4.33535e-10	-1.12569
12607788	chr3:12607788:TA:T	4.48769e-17	-4.33535e-10	-0.866756	2.77509e-05	-4.33535e-10	-0.792142
12608077	chr3:12608077:A:G	1.90795e-16	-2.1632	2.74373	6.85492e-05	-2.10833	2.22047
12608180	chr3:12608180:AG:A	6.03078e-17	-0.571218	-3.92172e-10	1.88706e-05	-1.17781	-3.92172e-10
12608233	chr3:12608233:T:C	4.06686e-16	-2.15936	3.49672	0.000271761	-1.74983	3.23934
12608438	chr3:12608438:C:T	5.2207e-17	-1.89387	1.17841	1.70865e-05	-2.21704	0.939919
12608504	chr3:12608504:T:G	2.45458e-17	-1.47014	-3.92172e-10	6.62989e-06	-2.22382	-3.92172e-10
12609052	chr3:12609052:T:C	1.53612e-16	0.36375	-3.92172e-10	2.66503e-05	-0.832611	-3.92172e-10
12609960	chr3:12609960:G:C	9.52687e-17	-0.113978	-3.92172e-10	2.39024e-05	-0.941432	-3.92172e-10
12610230	chr3:12610230:C:T	2.72727e-17	-4.33535e-10	-1.36479	1.5539e-05	-4.33535e-10	-1.37206
12610317	chr3:12610317:T:A	5.95357e-17	-4.33535e-10	-0.584103	2.72184e-05	-4.33535e-10	-0.811518
12610334	chr3:12610334:C:A	4.06958e-17	-4.33535e-10	-0.964555	2.50185e-05	-4.33535e-10	-0.895796
12610336	chr3:12610336:T:C	4.21024e-17	-4.33535e-10	-0.930574	3.27721e-05	-4.33535e-10	-0.625834
12610439	chr3:12610439:T:C	4.19076e-17	-4.33535e-10	-0.935211	1.90099e-05	-4.33535e-10	-1.17045
12610483	chr3:12610483:G:C	2.36623e-16	-2.17312	2.96891	0.000173506	-1.70329	2.74409
12611276	chr3:12611276:A:G	3.46085e-17	-1.82545	0.698871	1.32449e-05	-1.70799	0.176195
12611417	chr3:12611417:G:A	3.86695e-17	-1.83306	0.817434	1.4571e-05	-1.71559	0.27921
12611734	chr3:12611734:G:T	3.63483e-17	-2.20561	1.12808	4.72082e-05	-1.56089	1.30005
12612079	chr3:12612079:A:G	4.18931e-17	-4.33535e-10	-0.935559	3.25577e-05	-4.33535e-10	-0.632398
12612147	chr3:12612147:G:A	8.53186e-17	-4.33535e-10	-0.224287	6.71565e-05	-4.33535e-10	0.0916138
12612301	chr3:12612301:A:G	4.43561e-16	-2.1592	3.58335	0.000295497	-1.75177	3.32502
12612378	chr3:12612378:G:A	3.87448e-17	-4.33535e-10	-1.01368	2.91008e-05	-4.33535e-10	-0.744645
12612750	chr3:12612750:A:G	5.66125e-17	-4.33535e-10	-0.63445	3.63423e-05	-4.33535e-10	-0.522429
12613154	chr3:12613154:C:T	4.36217e-17	-1.79674	0.901618	1.63694e-05	-1.67513	0.355131
12613167	chr3:12613167:G:C	1.4098e-17	-2.02465	-3.92172e-10	1.88979e-05	-1.17636	-3.92172e-10
12613199	chr3:12613199:T:TA	9.17162e-17	-4.33535e-10	-0.15198	7.2978e-05	-4.33535e-10	0.174746
12613324	chr3:12613324:G:A	3.63738e-18	-2.14172	-1.23769	2.31559e-06	-1.98304	-1.29271
12613526	chr3:12613526:A:G	9.15164e-17	-4.33535e-10	-0.154161	3.92657e-05	-4.33535e-10	-0.445059
12613650	chr3:12613650:T:G	3.80528e-17	-2.20799	1.17628	5.06835e-05	-1.54965	1.35983
12613986	chr3:12613986:C:T	3.87762e-17	-4.33535e-10	-1.01287	2.91474e-05	-4.33535e-10	-0.743047
12614190	chr3:12614190:T:G	6.11746e-18	-1.80872	-1.05082	1.08804e-05	-0.912917	-0.81553
12614377	chr3:12614377:G:A	1.37943e-17	-2.04642	-3.92172e-10	6.83163e-06	-2.19385	-3.92172e-10
12614445	chr3:12614445:T:C	6.35308e-17	-2.20826	1.6891	8.32445e-05	-1.55123	1.8576
12614459	chr3:12614459:A:G	4.67048e-17	-1.7673	0.940465	1.74813e-05	-1.64082	0.386538
12614647	chr3:12614647:A:C	9.32656e-17	-4.33535e-10	-0.135228	7.42949e-05	-4.33535e-10	0.192631
12615091	chr3:12615091:G:C	5.09623e-18	-2.22989	-0.812293	2.78592e-06	-2.19191	-0.898921
12615549	chr3:12615549:C:T	2.72002e-17	-4.33535e-10	-1.36746	1.57254e-05	-4.33535e-10	-1.36013
12616219	chr3:12616219:A:G	4.46376e-17	-1.7626	0.890497	1.68718e-05	-1.63515	0.345377
12617021	chr3:12617021:G:A	6.93374e-17	-1.95772	1.52602	2.50721e-05	-2.1982	1.30455
12617184	chr3:12617184:C:A	6.33342e-18	-2.22785	-0.59699	3.40087e-06	-2.18214	-0.709235
12617275	chr3:12617275:G:A	4.60561e-16	-2.18287	3.64464	0.000335979	-1.68212	3.38376
12617615	chr3:12617615:G:A	1.14755e-17	-2.23046	-3.92172e-10	7.2211e-06	-2.13841	-3.92172e-10
12617920	chr3:12617920:A:G	2.59828e-16	-2.19867	3.08801	0.00021194	-1.62195	2.86284
12617995	chr3:12617995:G:A	8.41311e-17	-1.87323	1.63493	2.61651e-05	-2.22144	1.37046
12618792	chr3:12618792:C:T	4.07765e-17	-1.76338	0.800808	1.55658e-05	-1.63623	0.265889
12619169	chr3:12619169:T:C	1.95928e-17	-1.73746	0.0419376	8.66694e-06	-1.60641	-0.349483
12619318	chr3:12619318:C:CT	4.34138e-17	-4.33535e-10	-0.899903	2.67871e-05	-4.33535e-10	-0.827491
12619452	chr3:12619452:T:C	2.24925e-17	-1.79247	0.23497	3.74771e-05	-0.865935	0.374254
12620260	chr3:12620260:G:A	2.6349e-17	-4.33535e-10	-1.39925	1.51755e-05	-4.33535e-10	-1.39573
12620331	chr3:12620331:G:A	4.20657e-17	-4.33535e-10	-0.931446	1.90613e-05	-4.33535e-10	-1.16775
12620491	chr3:12620491:G:A	2.71303e-17	-4.33535e-10	-1.37003	1.54623e-05	-4.33535e-10	-1.37701
12620521	chr3:12620521:G:A	3.75041e-17	-2.23074	1.18451	7.20347e-05	-1.21696	1.37869
12620618	chr3:12620618:G:A	4.91183e-17	-1.99093	1.21448	1.9235e-05	-2.18253	1.02385
12620705	chr3:12620705:T:C	8.41228e-17	-4.33535e-10	-0.238401	6.61259e-05	-4.33535e-10	0.0761492
12620871	chr3:12620871:A:G	3.64943e-18	-2.23051	-1.1456	7.78588e-06	-1.4136	-0.649504
12620926	chr3:12620926:AGTTC:A	2.79601e-17	-1.85041	0.510505	4.52862e-05	-0.967292	0.664883
12621207	chr3:12621207:G:A	5.6946e-17	-4.33535e-10	-0.628576	3.50905e-05	-4.33535e-10	-0.557483
12621734	chr3:12621734:A:G	1.79092e-16	-2.21209	2.72931	0.000174038	-1.49191	2.53577
12622337	chr3:12622337:T:G	5.13932e-17	-4.33535e-10	-0.731174	3.68362e-05	-4.33535e-10	-0.508931
12623014	chr3:12623014:T:A	2.72605e-17	-4.33535e-10	-1.36524	1.55032e-05	-4.33535e-10	-1.37436
12623571	chr3:12623571:A:G	9.59979e-18	-1.77756	-0.631375	4.63903e-06	-1.65033	-0.93058
12624124	chr3:12624124:G:A	3.13946e-17	-4.33535e-10	-1.22404	1.86757e-05	-4.33535e-10	-1.18819
12624708	chr3:12624708:G:C	6.19472e-17	-4.33535e-10	-0.544397	2.81216e-05	-4.33535e-10	-0.778874
12624929	chr3:12624929:A:AAAT	2.70581e-17	-4.33535e-10	-1.37269	1.55447e-05	-4.33535e-10	-1.37169
12625165	chr3:12625165:C:A	8.63505e-17	-4.33535e-10	-0.212265	6.81253e-05	-4.33535e-10	0.105937
12625699	chr3:12625699:ATATT:A	1.65853e-16	-2.16136	2.60178	0.000112075	-1.76698	2.37074
12625774	chr3:12625774:G:A	4.29668e-17	-4.33535e-10	-0.910251	2.65058e-05	-4.33535e-10	-0.838049
12625875	chr3:12625875:C:T	1.67395e-16	-2.18968	2.63936	0.000128593	-1.66759	2.40882
12626356	chr3:12626356:G:A	6.95136e-18	-2.22862	-0.50312	3.70499e-06	-2.185	-0.620734
12626379	chr3:12626379:G:A	1.13422e-16	-4.33535e-10	0.0604368	3.83554e-05	-4.33535e-10	-0.468517
12626534	chr3:12626534:T:C	2.68381e-17	-4.33535e-10	-1.38086	1.53131e-05	-4.33535e-10	-1.3867
12626542	chr3:12626542:G:A	5.55566e-17	-4.33535e-10	-0.653277	4.01944e-05	-4.33535e-10	-0.421684
12627143	chr3:12627143:T:C	9.79097e-17	-0.0866336	-3.92172e-10	2.44698e-05	-0.917974	-3.92172e-10
12627429	chr3:12627429:C:T	7.24628e-16	-4.33535e-10	1.91498	0.000295323	-4.33535e-10	1.57266
12627722	chr3:12627722:TAA:T	1.70693e-16	-2.18555	2.65474	0.000128563	-1.6823	2.42331
12627949	chr3:12627949:G:A	1.19042e-17	-2.09055	-0.103237	7.07261e-06	-2.10637	-0.0528154
12628007	chr3:12628007:C:G	4.47972e-17	-4.33535e-10	-0.868533	2.76984e-05	-4.33535e-10	-0.794038
12628344	chr3:12628344:A:G	2.47495e-17	-1.46188	-3.92172e-10	6.62587e-06	-2.22443	-3.92172e-10
12628501	chr3:12628501:A:G	5.23546e-17	-4.33535e-10	-0.712641	3.76053e-05	-4.33535e-10	-0.488267
12628576	chr3:12628576:T:C	5.1424e-17	-4.33535e-10	-0.730574	3.68084e-05	-4.33535e-10	-0.509685
12629314	chr3:12629314:A:G	6.59248e-16	-4.33535e-10	1.82042	0.000168437	-4.33535e-10	1.01115
12629342	chr3:12629342:C:T	2.03268e-16	-4.33535e-10	0.643844	8.73151e-05	-4.33535e-10	0.354112
12629446	chr3:12629446:T:C	4.40545e-17	-4.33535e-10	-0.885252	1.97141e-05	-4.33535e-10	-1.13408
12629468	chr3:12629468:A:C	1.25406e-16	0.211948	-0.0510679	4.3066e-05	-0.707514	0.354836
12631049	chr3:12631049:C:G	8.35918e-18	-1.79235	-0.75497	4.1606e-06	-1.66472	-1.02503
12631051	chr3:12631051:A:G	3.22802e-16	-2.18882	3.29518	0.000249276	-1.65931	3.06246
12631099	chr3:12631099:G:A	4.46817e-17	-4.33535e-10	-0.871114	1.99126e-05	-4.33535e-10	-1.12406
12631223	chr3:12631223:T:C	3.83734e-17	-4.33535e-10	-1.02331	2.87325e-05	-4.33535e-10	-0.757384
12631455	chr3:12631455:C:T	5.57934e-18	-2.23058	-0.721031	2.9909e-06	-2.20674	-0.813093
12631459	chr3:12631459:C:T	5.01197e-18	-2.22928	-0.829572	2.68229e-06	-2.21392	-0.914817
12631554	chr3:12631554:G:A	3.08149e-17	-4.33535e-10	-1.24268	1.93215e-05	-4.33535e-10	-1.15419
12631578	chr3:12631578:G:A	4.49889e-17	-4.33535e-10	-0.864264	2.00167e-05	-4.33535e-10	-1.11885
12631582	chr3:12631582:C:G	3.51038e-17	-1.75864	0.646275	1.36837e-05	-1.63164	0.132428
12631776	chr3:12631776:A:G	4.76364e-17	-2.22246	1.41537	7.11472e-05	-1.44729	1.59663
12632052	chr3:12632052:G:C	2.8513e-16	-2.19446	3.17673	0.000226344	-1.63634	2.94298
12632199	chr3:12632199:C:T	7.25448e-18	-2.22895	-0.460114	3.84393e-06	-2.18671	-0.582204
12632274	chr3:12632274:A:T	4.58032e-17	-4.33535e-10	-0.846325	2.84033e-05	-4.33535e-10	-0.768906
12632553	chr3:12632553:G:A	2.84635e-17	-4.33535e-10	-1.32206	1.65376e-05	-4.33535e-10	-1.30978
12632700	chr3:12632700:T:C	5.4887e-17	-2.22799	1.56259	8.8539e-05	-1.37672	1.74475
12632993	chr3:12632993:C:T	4.72259e-18	-2.13236	-0.985964	2.60755e-06	-2.01764	-1.13936
12633067	chr3:12633067:A:G	7.36045e-17	-1.94779	1.57582	2.62046e-05	-2.20121	1.35173
12633129	chr3:12633129:A:AT	8.50634e-17	-4.33535e-10	-0.227283	6.69236e-05	-4.33535e-10	0.08814
12633130	chr3:12633130:A:C	8.53186e-17	-4.33535e-10	-0.224287	6.71565e-05	-4.33535e-10	0.0916138
12633483	chr3:12633483:G:A	1.26658e-17	-2.13178	-3.92172e-10	7.90413e-06	-2.04803	-3.92172e-10
12633490	chr3:12633490:A:AG	1.05422e-17	-1.42499	-0.890303	2.7729e-06	-2.22909	-0.866432
12633585	chr3:12633585:G:A	2.97082e-17	-4.33535e-10	-1.27926	1.61937e-05	-4.33535e-10	-1.33079
12634210	chr3:12634210:T:C	4.45014e-17	-1.86328	0.988121	1.35954e-05	-2.22638	0.720698
12634311	chr3:12634311:T:C	4.06907e-16	-2.20003	3.53794	0.000322097	-1.6135	3.27294
12634386	chr3:12634386:G:C	8.4849e-17	-4.33535e-10	-0.229806	6.67452e-05	-4.33535e-10	0.0854709
12634441	chr3:12634441:G:A	2.8073e-17	-4.33535e-10	-1.33587	1.66682e-05	-4.33535e-10	-1.30191
12634483	chr3:12634483:A:C	4.08692e-17	-4.33535e-10	-0.960303	3.31282e-05	-4.33535e-10	-0.615027
12634614	chr3:12634614:C:T	4.33343e-17	-2.21015	1.30842	5.88649e-05	-1.53522	1.49505
12634675	chr3:12634675:G:T	1.15309e-16	0.0769321	-3.92172e-10	2.78915e-05	-0.787089	-3.92172e-10
12634677	chr3:12634677:G:C	4.41838e-17	-4.33535e-10	-0.882322	1.97574e-05	-4.33535e-10	-1.13188
12634951	chr3:12634951:T:C	3.18103e-17	-4.33535e-10	-1.21089	1.89684e-05	-4.33535e-10	-1.17264
12635006	chr3:12635006:C:T	2.6868e-16	-4.33535e-10	0.922842	0.000117293	-4.33535e-10	0.649261
12635223	chr3:12635223:G:A	4.21085e-17	-4.33535e-10	-0.93043	3.27802e-05	-4.33535e-10	-0.625586
12635232	chr3:12635232:T:C	2.85459e-16	-4.33535e-10	0.983419	0.000124019	-4.33535e-10	0.705021
12635756	chr3:12635756:A:G	6.58144e-18	-2.23018	-0.556242	3.42939e-06	-2.21015	-0.672883
12635787	chr3:12635787:C:A	5.07198e-16	-4.33535e-10	1.55822	0.000134335	-4.33535e-10	0.784924
12635830	chr3:12635830:A:G	2.69627e-17	-4.33535e-10	-1.37622	1.53718e-05	-4.33535e-10	-1.38288
12635930	chr3:12635930:G:A	4.4504e-17	-4.33535e-10	-0.875101	2.75035e-05	-4.33535e-10	-0.801098
12636100	chr3:12636100:G:A	2.68462e-16	-2.16582	3.08785	0.000188688	-1.73169	2.85638
12636115	chr3:12636115:G:A	2.50292e-17	-2.22925	0.778618	2.65232e-05	-1.69813	0.860738
12636313	chr3:12636313:T:C	8.28249e-17	-4.33535e-10	-0.25395	6.50302e-05	-4.33535e-10	0.0594398
12636514	chr3:12636514:T:G	5.34853e-18	-2.22479	-0.769065	2.80972e-06	-2.22211	-0.86022
12636704	chr3:12636704:G:A	5.92016e-17	-1.92649	1.33676	1.99982e-05	-2.20952	1.08976
12637452	chr3:12637452:A:G	6.93333e-17	-4.33535e-10	-0.431754	2.73824e-05	-4.33535e-10	-0.80551
12637763	chr3:12637763:A:G	8.07703e-18	-1.86018	-0.72148	3.93003e-06	-1.7461	-1.00067
12637874	chr3:12637874:T:G	4.29877e-17	-4.33535e-10	-0.909766	1.93649e-05	-4.33535e-10	-1.15195
12637967	chr3:12637967:T:C	6.41029e-17	-1.89582	1.38563	2.0347e-05	-2.21767	1.11519
12638743	chr3:12638743:A:G	4.62053e-17	-4.33535e-10	-0.837586	2.02635e-05	-4.33535e-10	-1.10659
12638755	chr3:12638755:A:C	4.19582e-17	-4.33535e-10	-0.934006	3.45399e-05	-4.33535e-10	-0.573298
12638852	chr3:12638852:A:G	2.75367e-17	-4.33535e-10	-1.35516	1.59147e-05	-4.33535e-10	-1.34817
12638904	chr3:12638904:T:C	2.48317e-16	-2.17502	3.01905	0.000181438	-1.70521	2.79072
12638933	chr3:12638933:C:T	4.17888e-17	-4.33535e-10	-0.938052	3.2454e-05	-4.33535e-10	-0.635589
12639979	chr3:12639979:C:A	6.22975e-17	-4.33535e-10	-0.538759	4.56928e-05	-4.33535e-10	-0.293471
12640462	chr3:12640462:C:G	4.20862e-17	-4.33535e-10	-0.93096	1.9072e-05	-4.33535e-10	-1.16719
12640580	chr3:12640580:A:C	5.66938e-17	-4.33535e-10	-0.633015	3.72058e-05	-4.33535e-10	-0.498946
12640590	chr3:12640590:C:T	4.82965e-17	-2.22459	1.43127	7.2051e-05	-1.42489	1.58685
12640985	chr3:12640985:T:G	6.19077e-17	-4.33535e-10	-0.545035	4.53826e-05	-4.33535e-10	-0.300282
12641297	chr3:12641297:C:T	6.40945e-17	-4.33535e-10	-0.510321	4.71704e-05	-4.33535e-10	-0.261646
12641665	chr3:12641665:C:T	1.01945e-16	-0.0462465	-3.92172e-10	2.52539e-05	-0.886429	-3.92172e-10
12641980	chr3:12641980:T:TA	2.37083e-17	-1.50485	-3.92172e-10	9.67524e-06	-1.84584	-3.92172e-10
12642114	chr3:12642114:C:T	5.12566e-17	-4.33535e-10	-0.733835	2.21147e-05	-4.33535e-10	-1.01917
12642222	chr3:12642222:G:A	4.6426e-17	-4.33535e-10	-0.83282	2.03257e-05	-4.33535e-10	-1.10353
12642404	chr3:12642404:G:C	4.50937e-17	-4.33535e-10	-0.861936	1.99023e-05	-4.33535e-10	-1.12458
12642996	chr3:12642996:T:C	4.29833e-17	-4.33535e-10	-0.909868	1.93605e-05	-4.33535e-10	-1.15218
12643081	chr3:12643081:G:A	4.23596e-17	-4.33535e-10	-0.924485	3.26198e-05	-4.33535e-10	-0.630493
12643513	chr3:12643513:G:A	4.76198e-16	-2.18578	3.68093	0.000351791	-1.6692	3.41682
12644854	chr3:12644854:C:G	3.8848e-17	-2.22047	1.20944	5.66721e-05	-1.46646	1.38833
12645499	chr3:12645499:T:C	2.70734e-17	-4.33535e-10	-1.37213	1.54311e-05	-4.33535e-10	-1.37903
12646114	chr3:12646114:T:C	1.34759e-16	-2.21797	2.45078	0.000131609	-1.51107	2.2755
12646259	chr3:12646259:G:A	2.72694e-17	-4.33535e-10	-1.36492	1.55301e-05	-4.33535e-10	-1.37263
12646521	chr3:12646521:G:A	9.23239e-18	-1.89067	-0.55729	4.97559e-06	-2.14046	-0.370405
12646785	chr3:12646785:A:G	7.70133e-18	-2.22991	-0.399378	1.19739e-05	-1.2462	-0.386485
12646795	chr3:12646795:T:C	4.14234e-17	-4.33535e-10	-0.946832	3.2129e-05	-4.33535e-10	-0.645652
12646806	chr3:12646806:C:A	7.13669e-18	-2.23003	-0.475404	3.70026e-06	-2.21029	-0.596713
12646845	chr3:12646845:A:G	9.2962e-18	-1.72791	-0.713167	4.61132e-06	-1.59254	-0.994357
12647123	chr3:12647123:C:T	3.846e-17	-4.33535e-10	-1.02106	3.05147e-05	-4.33535e-10	-0.697203
12647235	chr3:12647235:G:A	5.16558e-18	-2.22915	-0.799515	2.75587e-06	-2.2141	-0.88758
12647240	chr3:12647240:G:A	2.68487e-17	-4.33535e-10	-1.38046	1.55062e-05	-4.33535e-10	-1.37417
12647401	chr3:12647401:G:A	6.78318e-17	-4.33535e-10	-0.453648	5.03546e-05	-4.33535e-10	-0.196321
12647465	chr3:12647465:CAT:C	2.0823e-16	-2.19958	2.86755	0.000184729	-1.54138	2.64486
12647952	chr3:12647952:C:T	4.25003e-16	-2.17922	3.56064	0.000329994	-1.62155	3.30521
12648001	chr3:12648001:TTC:T	4.63739e-17	-4.33535e-10	-0.833944	2.03033e-05	-4.33535e-10	-1.10463
12648844	chr3:12648844:G:A	5.60727e-17	-1.86563	1.2216	1.81703e-05	-2.21521	0.999586
12649018	chr3:12649018:G:A	9.5894e-17	-4.33535e-10	-0.107436	3.64844e-05	-4.33535e-10	-0.518526
12649028	chr3:12649028:T:C	1.43466e-17	-2.2271	0.219937	2.13552e-05	-1.39645	0.34233
12649101	chr3:12649101:C:T	7.2998e-16	-4.33535e-10	1.92234	0.000297663	-4.33535e-10	1.58055
12649356	chr3:12649356:G:T	4.22837e-16	-2.17654	3.55284	0.000321982	-1.63151	3.2906
12649913	chr3:12649913:G:A	1.27498e-17	-1.37957	-0.745592	3.23657e-06	-2.22553	-0.715368
12650063	chr3:12650063:A:G	3.72273e-17	-1.53449	0.480857	1.52305e-05	-1.38372	-0.00838578
12650515	chr3:12650515:G:A	5.57782e-17	-4.33535e-10	-0.649296	2.58319e-05	-4.33535e-10	-0.863803
12650668	chr3:12650668:G:A	6.22788e-17	-4.33535e-10	-0.539058	4.5672e-05	-4.33535e-10	-0.293927
12650793	chr3:12650793:C:T	2.67174e-16	-4.33535e-10	0.917222	0.000116676	-4.33535e-10	0.643991
12650888	chr3:12650888:A:G	4.06437e-17	-4.33535e-10	-0.965836	2.49841e-05	-4.33535e-10	-0.897174
12651003	chr3:12651003:C:G	4.10603e-17	-4.33535e-10	-0.955639	3.33032e-05	-4.33535e-10	-0.609757
12651931	chr3:12651931:C:T	2.01026e-16	-2.20188	2.83463	0.00016589	-1.59837	2.59429
12651940	chr3:12651940:T:C	3.95631e-17	-1.83286	0.84008	1.4835e-05	-1.72286	0.304438
12652444	chr3:12652444:C:T	6.27372e-17	-4.33535e-10	-0.531725	4.60467e-05	-4.33535e-10	-0.285757
12652496	chr3:12652496:G:A	4.24496e-18	-2.21136	-1.01359	5.93626e-06	-1.76543	-0.5689
12652518	chr3:12652518:C:T	2.79373e-17	-4.33535e-10	-1.34072	1.61483e-05	-4.33535e-10	-1.3336
12653062	chr3:12653062:G:A	8.01321e-17	-4.33535e-10	-0.287003	5.49207e-05	-4.33535e-10	-0.10952
12653753	chr3:12653753:C:G	3.55372e-17	-1.71808	0.61798	1.39614e-05	-1.58599	0.106878
12654190	chr3:12654190:G:A	1.0194e-16	-2.20333	2.15703	8.331e-05	-1.59455	1.90171
12654602	chr3:12654602:T:C	4.04741e-17	-4.33535e-10	-0.970018	2.48993e-05	-4.33535e-10	-0.900574
12654934	chr3:12654934:A:G	1.35144e-17	-2.23021	0.163288	2.13955e-05	-1.3197	0.267467
12655247	chr3:12655247:G:A	1.10713e-16	0.0362603	-3.92172e-10	2.60274e-05	-0.85626	-3.92172e-10
12655671	chr3:12655671:C:T	1.17799e-17	-2.20429	-3.92172e-10	6.64748e-06	-2.22117	-3.92172e-10
12655876	chr3:12655876:T:G	1.30973e-17	-2.09827	-3.92172e-10	6.63792e-06	-2.22261	-3.92172e-10
12655999	chr3:12655999:G:A	6.223e-17	-1.88937	1.34953	2.04057e-05	-2.21835	1.11875
12656217	chr3:12656217:G:A	6.21121e-17	-4.33535e-10	-0.541738	4.55346e-05	-4.33535e-10	-0.29694
12656688	chr3:12656688:T:C	2.76531e-17	-4.33535e-10	-1.35094	1.57274e-05	-4.33535e-10	-1.36001
12657300	chr3:12657300:G:A	8.87745e-17	-0.184581	-3.92172e-10	2.27158e-05	-0.99235	-3.92172e-10
12657509	chr3:12657509:A:G	4.22073e-17	-4.33535e-10	-0.928087	2.60173e-05	-4.33535e-10	-0.856649
12657646	chr3:12657646:C:T	5.22027e-18	-2.22792	-0.790212	2.77856e-06	-2.21735	-0.876133
12658098	chr3:12658098:T:C	4.41557e-17	-4.33535e-10	-0.882957	2.73076e-05	-4.33535e-10	-0.808246
12658256	chr3:12658256:G:A	4.11094e-17	-1.75762	0.803173	1.56583e-05	-1.63071	0.266299
12658341	chr3:12658341:G:A	6.23462e-17	-4.33535e-10	-0.537977	4.5726e-05	-4.33535e-10	-0.292744
12658432	chr3:12658432:G:A	2.68316e-17	-4.33535e-10	-1.3811	1.54965e-05	-4.33535e-10	-1.3748
12658582	chr3:12658582:A:G	6.00998e-17	-4.33535e-10	-0.574674	2.82242e-05	-4.33535e-10	-0.775233
12658607	chr3:12658607:A:C	2.68874e-17	-4.33535e-10	-1.37902	1.5532e-05	-4.33535e-10	-1.37251
12658712	chr3:12658712:A:C	1.08703e-17	-1.3144	-0.970241	2.55533e-06	-2.21838	-0.958854
12658881	chr3:12658881:C:T	4.74378e-17	-4.33535e-10	-0.81126	3.24783e-05	-4.33535e-10	-0.634839
12659164	chr3:12659164:G:A	1.15794e-17	-2.22145	-3.92172e-10	8.37084e-06	-1.99066	-3.92172e-10
12659212	chr3:12659212:G:A	2.55706e-15	-2.20838	5.38432	0.00159015	-1.6597	4.91587
12659648	chr3:12659648:CAT:C	3.01254e-16	-2.18418	3.22145	0.00016593	-1.95402	2.95018
12659931	chr3:12659931:T:A	5.73585e-17	-4.33535e-10	-0.621359	2.63651e-05	-4.33535e-10	-0.843369
12660365	chr3:12660365:T:C	3.54108e-17	-4.33535e-10	-1.10366	1.71521e-05	-4.33535e-10	-1.27329
12660600	chr3:12660600:C:T	6.14601e-17	-4.33535e-10	-0.552292	2.79651e-05	-4.33535e-10	-0.784453
12661348	chr3:12661348:T:G	2.53217e-15	-2.21498	5.38113	0.00165871	-1.62298	4.92137
12661514	chr3:12661514:C:A	4.84901e-17	-4.33535e-10	-0.78932	2.11988e-05	-4.33535e-10	-1.06147
12661534	chr3:12661534:C:T	4.29298e-17	-4.33535e-10	-0.911112	2.64967e-05	-4.33535e-10	-0.838392
12661564	chr3:12661564:G:A	3.25815e-16	-1.86133	2.97698	8.38363e-05	-2.19274	2.50619
12661698	chr3:12661698:G:A	1.26388e-17	-2.13391	-3.92172e-10	7.61095e-06	-2.08582	-3.92172e-10
12661883	chr3:12661883:CT:C	5.24356e-16	-4.33535e-10	1.59149	0.00013891	-4.33535e-10	0.818418
12662215	chr3:12662215:G:C	7.94607e-16	-2.20093	4.2081	0.000471775	-1.69604	3.73713
12662418	chr3:12662418:A:G	4.02334e-17	-4.33535e-10	-0.975981	2.47136e-05	-4.33535e-10	-0.908059
12662939	chr3:12662939:C:A	5.68108e-17	-2.04114	1.41018	6.63575e-05	-1.37215	1.45179
12663549	chr3:12663549:G:A	2.53365e-17	-2.23063	0.792192	1.14374e-05	-2.22509	0.546561
12663660	chr3:12663660:AC:A	3.75886e-17	-1.7949	0.750921	1.43641e-05	-1.67137	0.220689
12663665	chr3:12663665:A:G	3.74779e-17	-1.79215	0.745224	1.43415e-05	-1.668	0.215741
12663709	chr3:12663709:G:A	2.40202e-17	-2.23069	0.738906	2.66413e-05	-1.65607	0.823121
12664202	chr3:12664202:G:C	2.73666e-17	-4.33535e-10	-1.36136	1.55774e-05	-4.33535e-10	-1.36959
12664356	chr3:12664356:A:G	7.7297e-16	-2.19931	4.17887	0.000453541	-1.70262	3.70429
12664743	chr3:12664743:G:C	4.02136e-18	-1.8832	-1.39585	2.12937e-06	-1.99473	-1.36485
12664759	chr3:12664759:C:A	9.98576e-17	-4.33535e-10	-0.0669343	8.03021e-05	-4.33535e-10	0.270385
12665211	chr3:12665211:A:G	2.74796e-17	-4.33535e-10	-1.35724	1.5637e-05	-4.33535e-10	-1.36577
12665273	chr3:12665273:C:T	1.15282e-17	-2.22588	-3.92172e-10	7.7176e-06	-2.07191	-3.92172e-10
12665415	chr3:12665415:G:A	6.70638e-16	-2.21105	4.0486	0.000424206	-1.64658	3.58139
12665581	chr3:12665581:T:C	7.32884e-18	-2.23064	-0.448218	3.89215e-06	-2.20334	-0.553107
12665730	chr3:12665730:A:G	1.779e-17	-1.75519	-0.0368559	7.83064e-06	-1.629	-0.428365
12666074	chr3:12666074:C:T	2.41164e-17	-2.22904	0.741256	2.53898e-05	-1.70308	0.822014
12666121	chr3:12666121:A:C	8.34941e-17	-2.21684	1.97093	5.20101e-05	-1.61826	1.45428
12666293	chr3:12666293:T:C	1.69017e-17	-1.76638	-0.0768846	7.48346e-06	-1.64093	-0.461786
12666499	chr3:12666499:G:A	3.3068e-17	-4.33535e-10	-1.17211	1.61355e-05	-4.33535e-10	-1.33439
12666572	chr3:12666572:CCTGGACAACATAGCAAGCCCCCGTCT:C	3.27146e-17	-4.33535e-10	-1.18286	1.60967e-05	-4.33535e-10	-1.3368
12666605	chr3:12666605:AAAG:A	3.14126e-17	-4.33535e-10	-1.22347	1.57468e-05	-4.33535e-10	-1.35877
12666624	chr3:12666624:G:A	1.84577e-17	-1.73758	-0.0176186	8.12897e-06	-1.60814	-0.41184
12666834	chr3:12666834:A:T	8.89438e-18	-1.07878	-1.40648	3.0707e-06	-1.59789	-1.39561
12666910	chr3:12666910:G:C	5.81944e-17	-4.33535e-10	-0.60689	3.73158e-05	-4.33535e-10	-0.495994
12667302	chr3:12667302:A:G	1.11018e-16	-4.33535e-10	0.0390142	9.04277e-05	-4.33535e-10	0.389138
12667447	chr3:12667447:T:C	1.39562e-16	-2.21285	2.48068	8.16899e-05	-1.64158	1.9291
12667525	chr3:12667525:AAC:A	1.15048e-17	-1.35492	-0.872996	2.83704e-06	-2.22389	-0.848759
12667649	chr3:12667649:C:T	1.52835e-17	-1.9439	-3.92172e-10	1.82783e-05	-1.2097	-3.92172e-10
12667821	chr3:12667821:T:C	3.83438e-17	-4.33535e-10	-1.02409	2.87023e-05	-4.33535e-10	-0.758435
12667863	chr3:12667863:G:C	2.24761e-17	-1.55823	-3.92172e-10	8.62695e-06	-1.96052	-3.92172e-10
12667986	chr3:12667986:C:T	1.51775e-16	-2.11207	2.46379	4.60908e-05	-2.12294	1.83814
12668038	chr3:12668038:C:T	1.09087e-16	0.021462	-3.92172e-10	2.66889e-05	-0.831165	-3.92172e-10
12668107	chr3:12668107:C:T	1.11952e-16	-2.2145	2.26189	6.75913e-05	-1.63146	1.72952
12668163	chr3:12668163:A:G	1.50736e-16	-2.22447	2.56932	9.6914e-05	-1.55384	2.01226
12668166	chr3:12668166:G:A	1.3209e-16	-2.22497	2.43778	8.63391e-05	-1.54816	1.89103
12668317	chr3:12668317:A:G	3.34995e-17	-4.33535e-10	-1.15915	1.9909e-05	-4.33535e-10	-1.12424
12668757	chr3:12668757:C:T	4.94628e-17	-4.33535e-10	-0.769459	3.09362e-05	-4.33535e-10	-0.683485
12669041	chr3:12669041:G:A	6.65872e-17	-4.33535e-10	-0.472168	4.93052e-05	-4.33535e-10	-0.217381
12669171	chr3:12669171:C:T	5.357e-17	-2.05087	1.36118	6.19314e-05	-1.39435	1.40496
12669384	chr3:12669384:G:A	2.56468e-17	-2.23059	0.804325	2.71032e-05	-1.66231	0.84655
12669386	chr3:12669386:G:A	6.98137e-17	-4.33535e-10	-0.424849	3.05924e-05	-4.33535e-10	-0.694659
12669389	chr3:12669389:G:A	7.94267e-17	-4.33535e-10	-0.295846	3.15088e-05	-4.33535e-10	-0.665145
12669392	chr3:12669392:T:C	1.14722e-17	-2.23075	-3.92172e-10	1.42115e-05	-1.46136	-3.92172e-10
12669585	chr3:12669585:A:T	1.35126e-16	-2.20659	2.44211	7.47305e-05	-1.67553	1.874
12669781	chr3:12669781:G:C	3.06952e-17	-4.33535e-10	-1.24657	1.8213e-05	-4.33535e-10	-1.21328
12670028	chr3:12670028:C:G	4.95399e-17	-4.33535e-10	-0.767901	3.09858e-05	-4.33535e-10	-0.681882
12670333	chr3:12670333:A:T	1.8306e-17	-1.7209	-0.0425486	8.13681e-06	-1.59102	-0.427993
12670422	chr3:12670422:C:T	3.42151e-17	-2.08034	0.942323	1.97528e-05	-2.02966	0.89754
12670474	chr3:12670474:A:C	1.65212e-16	-2.20827	2.64481	9.31975e-05	-1.66663	2.08594
12670476	chr3:12670476:A:C	1.64177e-16	-2.20529	2.63556	9.10177e-05	-1.68045	2.07609
12670478	chr3:12670478:A:C	2.22219e-16	-2.20683	2.93981	0.000105757	-1.67473	2.22046
12670869	chr3:12670869:A:C	2.77687e-17	-4.33535e-10	-1.34677	1.55339e-05	-4.33535e-10	-1.37239
12671073	chr3:12671073:CTG:C	1.37037e-16	-2.18726	2.43683	7.07568e-05	-1.7481	1.89193
12671114	chr3:12671114:A:G	3.83897e-17	-4.33535e-10	-1.02289	2.87468e-05	-4.33535e-10	-0.756887
12671727	chr3:12671727:C:T	8.15723e-17	-4.33535e-10	-0.26919	3.60034e-05	-4.33535e-10	-0.531798
12671734	chr3:12671734:T:TG	9.59727e-17	-4.33535e-10	-0.106615	7.68541e-05	-4.33535e-10	0.226497
12671956	chr3:12671956:A:AGTGG	8.29052e-17	-4.33535e-10	-0.252982	5.65633e-05	-4.33535e-10	-0.0800517
12672445	chr3:12672445:A:G	3.99136e-18	-2.22302	-1.06353	1.9085e-06	-2.23028	-1.23881
12672657	chr3:12672657:G:A	3.94186e-18	-2.21475	-1.08428	1.88035e-06	-2.23053	-1.25342
12672795	chr3:12672795:A:C	4.08764e-18	-2.22776	-1.03495	2.01605e-06	-2.20072	-1.21355
12672961	chr3:12672961:A:G	3.90324e-18	-2.22927	-1.0796	1.93109e-06	-2.21426	-1.24306
12673751	chr3:12673751:A:G	5.31036e-17	-4.33535e-10	-0.698435	2.29305e-05	-4.33535e-10	-0.982945
12673793	chr3:12673793:G:A	2.74032e-17	-2.19398	0.833962	2.29645e-05	-1.90065	0.919186
12674122	chr3:12674122:AAAAG:A	4.93864e-17	-4.33535e-10	-0.771004	3.08631e-05	-4.33535e-10	-0.68585
12674147	chr3:12674147:C:T	3.52557e-16	-4.33535e-10	1.19453	0.000136931	-4.33535e-10	0.804068
12674365	chr3:12674365:A:G	4.59566e-17	-4.33535e-10	-0.842982	2.85818e-05	-4.33535e-10	-0.762643
12674656	chr3:12674656:G:A	9.44943e-17	-4.33535e-10	-0.12214	7.5529e-05	-4.33535e-10	0.209105
12674695	chr3:12674695:C:T	4.4588e-18	-2.22835	-0.947452	2.07472e-06	-2.22917	-1.15642
12675085	chr3:12675085:C:A	1.29356e-17	-0.747908	-1.36279	3.96464e-06	-1.34022	-1.39778
12675181	chr3:12675181:G:C	9.40761e-17	-4.33535e-10	-0.126576	7.51525e-05	-4.33535e-10	0.204108
12675690	chr3:12675690:G:A	4.53192e-18	-2.22682	-0.932716	2.09502e-06	-2.23014	-1.1457
12675822	chr3:12675822:G:T	4.23913e-17	-2.05215	1.12841	4.47594e-05	-1.43037	1.11626
12675930	chr3:12675930:A:G	5.62321e-17	-4.33535e-10	-0.641192	2.59981e-05	-4.33535e-10	-0.857388
12676034	chr3:12676034:C:T	1.38218e-17	-2.04443	-3.92172e-10	6.60891e-06	-2.22699	-3.92172e-10
12676078	chr3:12676078:T:C	2.37049e-16	-4.33535e-10	0.797586	7.40834e-05	-4.33535e-10	0.18978
12676126	chr3:12676126:G:A	4.57019e-18	-2.23063	-0.920494	2.13594e-06	-2.22075	-1.13576
12676556	chr3:12676556:A:G	8.77855e-17	-0.195783	-3.92172e-10	2.25287e-05	-1.00062	-3.92172e-10
12676645	chr3:12676645:T:G	4.43774e-18	-2.22556	-0.954974	2.15014e-06	-2.20308	-1.1468
12677494	chr3:12677494:A:G	7.44809e-17	-4.33535e-10	-0.360136	3.32178e-05	-4.33535e-10	-0.612326
12677887	chr3:12677887:C:G	3.63146e-17	-4.33535e-10	-1.07846	2.67643e-05	-4.33535e-10	-0.828342
12678038	chr3:12678038:G:A	1.21475e-16	-4.33535e-10	0.129026	5.43448e-05	-4.33535e-10	-0.120062
12678202	chr3:12678202:T:C	2.62195e-17	-4.33535e-10	-1.40418	1.50334e-05	-4.33535e-10	-1.40514
12678240	chr3:12678240:T:C	6.6656e-17	-1.5403	1.06916	2.43106e-05	-1.4348	0.510301
12678408	chr3:12678408:G:C	2.83896e-17	-4.33535e-10	-1.32466	1.65853e-05	-4.33535e-10	-1.3069
12678429	chr3:12678429:C:T	2.0128e-17	-2.13415	0.46559	1.91128e-05	-1.61289	0.447837
12678685	chr3:12678685:C:T	2.91647e-17	-4.33535e-10	-1.29772	1.6933e-05	-4.33535e-10	-1.28615
12678694	chr3:12678694:A:G	3.04147e-17	-4.33535e-10	-1.25575	1.782e-05	-4.33535e-10	-1.23509
12678730	chr3:12678730:T:G	3.30922e-17	-4.33535e-10	-1.17138	1.96764e-05	-4.33535e-10	-1.13599
12678816	chr3:12678816:C:T	4.07197e-17	-4.33535e-10	-0.963968	2.51761e-05	-4.33535e-10	-0.889517
12678817	chr3:12678817:A:G	2.89079e-17	-4.33535e-10	-1.30656	1.70534e-05	-4.33535e-10	-1.27906
12679281	chr3:12679281:G:C	2.68462e-17	-4.33535e-10	-1.38056	1.55546e-05	-4.33535e-10	-1.37106
12679305	chr3:12679305:C:A	1.36792e-15	-1.16593	3.7163	0.000145638	-2.18486	3.05057
12679468	chr3:12679468:A:G	2.40391e-17	-2.07022	0.579219	2.46923e-05	-1.47295	0.564032
12679488	chr3:12679488:A:T	3.62742e-17	-4.33535e-10	-1.07957	2.67255e-05	-4.33535e-10	-0.829795
12679585	chr3:12679585:T:C	2.69559e-17	-4.33535e-10	-1.37648	1.56268e-05	-4.33535e-10	-1.36642
12679692	chr3:12679692:G:A	1.02001e-16	-4.33535e-10	-0.0456926	8.14437e-05	-4.33535e-10	0.2845
12679926	chr3:12679926:A:G	4.97402e-17	-4.33535e-10	-0.763866	2.19236e-05	-4.33535e-10	-1.02785
12680182	chr3:12680182:C:T	3.71691e-17	0.191258	-1.24646	8.8443e-06	-0.703089	-1.23255
12680428	chr3:12680428:T:C	2.90363e-17	-4.33535e-10	-1.30213	1.71229e-05	-4.33535e-10	-1.275
12680490	chr3:12680490:T:A	3.6337e-17	-4.33535e-10	-1.07784	2.68268e-05	-4.33535e-10	-0.826012
12680499	chr3:12680499:A:G	2.87235e-17	-4.33535e-10	-1.31296	1.69171e-05	-4.33535e-10	-1.28709
12680548	chr3:12680548:T:A	2.68771e-17	-4.33535e-10	-1.37941	1.50207e-05	-4.33535e-10	-1.40598
12680725	chr3:12680725:G:A	2.93878e-17	-4.33535e-10	-1.2901	1.68867e-05	-4.33535e-10	-1.28889
12680839	chr3:12680839:T:C	2.81883e-17	-4.33535e-10	-1.33177	1.6558e-05	-4.33535e-10	-1.30854
12681020	chr3:12681020:G:A	3.91376e-17	-4.33535e-10	-1.0036	2.42565e-05	-4.33535e-10	-0.926727
12681102	chr3:12681102:T:C	3.60412e-17	-4.33535e-10	-1.08602	2.64964e-05	-4.33535e-10	-0.838401
12681371	chr3:12681371:A:G	3.97138e-18	-2.15412	-1.13745	3.61367e-06	-1.84906	-0.981628
12681597	chr3:12681597:C:G	3.75843e-17	-4.33535e-10	-1.04409	2.3183e-05	-4.33535e-10	-0.971991
12681813	chr3:12681813:C:T	3.61511e-17	-4.33535e-10	-1.08297	2.22183e-05	-4.33535e-10	-1.01449
12681838	chr3:12681838:A:G	2.96511e-17	-4.33535e-10	-1.28118	1.66052e-05	-4.33535e-10	-1.3057
12681884	chr3:12681884:A:G	6.99218e-17	-4.33535e-10	-0.423302	5.17844e-05	-4.33535e-10	-0.168323
12682409	chr3:12682409:T:A	5.03147e-17	-1.57389	0.821512	1.89326e-05	-1.46104	0.286514
12682724	chr3:12682724:T:TC	3.00759e-17	-4.33535e-10	-1.26695	1.68261e-05	-4.33535e-10	-1.29248
12683274	chr3:12683274:C:T	1.72216e-17	-1.27773	-0.546778	4.07658e-06	-2.2123	-0.497851
12683303	chr3:12683303:G:A	4.67582e-17	-0.82569	-3.92172e-10	1.39481e-05	-1.48007	-3.92172e-10
12683319	chr3:12683319:G:A	5.96757e-17	-4.33535e-10	-0.581755	2.73732e-05	-4.33535e-10	-0.805849
12683442	chr3:12683442:A:T	6.94919e-17	-0.429469	-3.92172e-10	1.8435e-05	-1.20116	-3.92172e-10
12683580	chr3:12683580:C:A	3.8395e-18	-2.19912	-1.12622	3.5206e-06	-1.83793	-1.01885
12683704	chr3:12683704:A:G	2.32847e-16	-4.33535e-10	0.7797	8.35409e-05	-4.33535e-10	0.309925
12683838	chr3:12683838:T:C	3.03869e-17	-4.33535e-10	-1.25667	1.69683e-05	-4.33535e-10	-1.28406
12683858	chr3:12683858:C:G	2.79915e-17	-4.33535e-10	-1.33878	1.6368e-05	-4.33535e-10	-1.32008
12684725	chr3:12684725:A:G	3.04862e-17	-1.98042	0.727017	3.18232e-05	-1.26044	0.605229
12685146	chr3:12685146:G:C	2.88222e-17	-1.87922	0.569688	1.15297e-05	-1.70154	0.031057
12685310	chr3:12685310:T:C	3.1613e-17	-4.33535e-10	-1.21711	2.21754e-05	-4.33535e-10	-1.01643
12686162	chr3:12686162:G:A	7.55365e-17	-4.33535e-10	-0.346063	5.61992e-05	-4.33535e-10	-0.0865087
12686173	chr3:12686173:C:T	1.11949e-15	-4.33535e-10	2.34995	0.000311185	-4.33535e-10	1.62498
12686215	chr3:12686215:A:G	4.45581e-17	-4.33535e-10	-0.873886	2.8037e-05	-4.33535e-10	-0.781887
12686249	chr3:12686249:A:G	2.61725e-17	-4.33535e-10	-1.40597	1.51795e-05	-4.33535e-10	-1.39547
12686265	chr3:12686265:TAAC:T	8.14404e-17	-4.33535e-10	-0.270808	3.09063e-05	-4.33535e-10	-0.684452
12686320	chr3:12686320:G:T	2.61649e-17	-4.33535e-10	-1.40626	1.5157e-05	-4.33535e-10	-1.39695
12686463	chr3:12686463:C:A	2.38289e-17	-2.13509	0.635307	1.63724e-05	-2.01602	0.696204
12686529	chr3:12686529:C:T	7.59913e-18	-1.96059	-0.682052	9.93626e-06	-1.25552	-0.563701
12686546	chr3:12686546:G:A	7.39808e-17	-4.33535e-10	-0.366874	3.30231e-05	-4.33535e-10	-0.618205
12686667	chr3:12686667:G:A	2.7474e-17	-4.33535e-10	-1.35744	1.57352e-05	-4.33535e-10	-1.35951
12686959	chr3:12686959:C:T	1.49767e-17	-1.96418	-3.92172e-10	6.73212e-06	-2.20852	-3.92172e-10
12687041	chr3:12687041:G:A	2.68619e-17	-4.33535e-10	-1.37997	1.50588e-05	-4.33535e-10	-1.40345
12687094	chr3:12687094:C:T	4.80624e-17	-4.33535e-10	-0.79818	2.06604e-05	-4.33535e-10	-1.08719
12687647	chr3:12687647:T:C	3.99116e-17	-4.33535e-10	-0.984012	2.47605e-05	-4.33535e-10	-0.906164
12687938	chr3:12687938:G:A	4.54378e-17	-4.33535e-10	-0.854335	1.97208e-05	-4.33535e-10	-1.13374
12687986	chr3:12687986:T:G	2.65383e-17	-2.05304	0.660954	2.5771e-05	-1.40967	0.543513
12688077	chr3:12688077:A:G	4.98181e-17	-4.33535e-10	-0.762301	2.11973e-05	-4.33535e-10	-1.06154
12688280	chr3:12688280:A:G	3.87851e-17	-4.33535e-10	-1.01264	2.40032e-05	-4.33535e-10	-0.937224
12688304	chr3:12688304:C:T	2.70604e-17	-4.33535e-10	-1.37261	1.51328e-05	-4.33535e-10	-1.39855
12688437	chr3:12688437:T:TAGGA	2.61892e-17	-4.33535e-10	-1.40533	1.52149e-05	-4.33535e-10	-1.39313
12688438	chr3:12688438:T:G	2.61825e-17	-4.33535e-10	-1.40559	1.52014e-05	-4.33535e-10	-1.39402
12688566	chr3:12688566:C:T	2.61638e-17	-4.33535e-10	-1.4063	1.5153e-05	-4.33535e-10	-1.39722
12689233	chr3:12689233:T:C	2.62501e-17	-4.33535e-10	-1.40301	1.50466e-05	-4.33535e-10	-1.40426
12689248	chr3:12689248:A:G	2.6281e-17	-4.33535e-10	-1.40183	1.50609e-05	-4.33535e-10	-1.40331
12689547	chr3:12689547:G:A	9.20895e-17	-0.147918	-3.92172e-10	1.56316e-05	-1.36612	-3.92172e-10
12690049	chr3:12690049:C:T	1.01769e-15	-4.33535e-10	2.25461	0.000285638	-4.33535e-10	1.53931
12690288	chr3:12690288:A:G	2.61573e-17	-4.33535e-10	-1.40655	1.51085e-05	-4.33535e-10	-1.40015
12690413	chr3:12690413:G:A	7.60685e-17	-4.33535e-10	-0.339045	5.67461e-05	-4.33535e-10	-0.076825
12690515	chr3:12690515:G:C	4.26096e-18	-2.19771	-1.02348	3.88433e-06	-1.94672	-0.811738
12690804	chr3:12690804:C:T	1.37274e-17	-2.05129	-3.92172e-10	6.58757e-06	-2.23023	-3.92172e-10
12690973	chr3:12690973:G:T	6.65209e-18	-1.61868	-1.15707	1.06346e-05	-0.646324	-1.10497
12691167	chr3:12691167:G:A	2.61975e-17	-4.33535e-10	-1.40501	1.50392e-05	-4.33535e-10	-1.40475
12691233	chr3:12691233:G:A	2.6159e-17	-4.33535e-10	-1.40648	1.50934e-05	-4.33535e-10	-1.40115
12691278	chr3:12691278:A:G	3.96757e-18	-2.16787	-1.12466	3.59401e-06	-1.87	-0.966146
12691364	chr3:12691364:G:A	9.02558e-17	-4.33535e-10	-0.168031	7.41481e-05	-4.33535e-10	0.190653
12691386	chr3:12691386:T:C	3.17438e-17	-1.85923	0.646247	1.25896e-05	-1.68147	0.0989323
12691410	chr3:12691410:C:T	4.76621e-18	-2.19406	-0.915068	4.31632e-06	-1.9427	-0.710304
12691587	chr3:12691587:G:C	3.72986e-17	-4.33535e-10	-1.05173	1.95289e-05	-4.33535e-10	-1.14351
12691650	chr3:12691650:ACT:A	6.83161e-17	-4.33535e-10	-0.446533	2.93541e-05	-4.33535e-10	-0.735979
12691674	chr3:12691674:A:T	3.91196e-17	-4.33535e-10	-1.00406	1.86247e-05	-4.33535e-10	-1.19092
12691776	chr3:12691776:A:T	6.91551e-17	-4.33535e-10	-0.434327	2.93976e-05	-4.33535e-10	-0.734499
12691824	chr3:12691824:A:G	2.61867e-17	-4.33535e-10	-1.40543	1.57728e-05	-4.33535e-10	-1.35712
12691898	chr3:12691898:G:A	6.41199e-17	-4.33535e-10	-0.509926	2.56605e-05	-4.33535e-10	-0.870458
12692017	chr3:12692017:A:G	6.4256e-17	-4.33535e-10	-0.507805	2.79145e-05	-4.33535e-10	-0.786266
12692860	chr3:12692860:A:G	3.46703e-17	-4.33535e-10	-1.12479	2.52426e-05	-4.33535e-10	-0.886878
12692970	chr3:12692970:C:T	2.10867e-16	-4.33535e-10	0.680548	0.000104345	-4.33535e-10	0.532294
12693227	chr3:12693227:A:G	1.23401e-17	-1.79146	-0.36636	6.06866e-06	-1.59495	-0.717322
12693373	chr3:12693373:T:C	1.64435e-17	-1.63094	-0.239808	8.1679e-06	-1.39976	-0.615439
12693426	chr3:12693426:A:G	3.45021e-17	-4.33535e-10	-1.12966	1.79098e-05	-4.33535e-10	-1.23007
12694029	chr3:12694029:A:G	1.19673e-15	-4.33535e-10	2.41667	0.000335159	-4.33535e-10	1.69919
12694138	chr3:12694138:G:A	5.18405e-18	-1.655	-1.37009	7.73823e-06	-0.695831	-1.37341
12694470	chr3:12694470:C:T	2.13349e-17	-1.61034	-3.92172e-10	7.54141e-06	-2.095	-3.92172e-10
12694647	chr3:12694647:G:A	4.60843e-17	-1.15404	0.313832	1.02058e-05	-1.76784	-0.0246175
12694815	chr3:12694815:T:C	4.95928e-17	-1.08095	0.314113	1.06837e-05	-1.71452	-0.0321712
12695031	chr3:12695031:C:G	4.99014e-17	-2.13908	1.37845	3.37678e-05	-2.00984	1.41394
12695155	chr3:12695155:A:T	4.76689e-17	-1.14835	0.341946	1.04347e-05	-1.7619	-0.00837404
12695567	chr3:12695567:GGTT:G	4.40872e-17	-1.99135	1.10684	2.22131e-05	-2.13587	1.12113
12695586	chr3:12695586:TG:T	1.09893e-16	-0.950692	0.979522	2.15703e-05	-1.6277	0.583608
12695642	chr3:12695642:T:G	4.84944e-17	-1.10691	0.317681	1.04782e-05	-1.73667	-0.029443
12696470	chr3:12696470:T:C	4.12239e-16	-4.33535e-10	1.35092	0.000168013	-4.33535e-10	1.00863
12696741	chr3:12696741:C:G	2.86112e-17	-4.33535e-10	-1.31688	1.7396e-05	-4.33535e-10	-1.25917
12696808	chr3:12696808:A:G	9.62322e-17	-0.86833	0.764415	1.83076e-05	-1.57069	0.362593
12697048	chr3:12697048:C:T	6.65602e-18	-2.06083	-0.714327	5.45912e-06	-2.07404	-0.344085
12697106	chr3:12697106:C:G	8.90793e-17	-0.903148	0.721995	1.72021e-05	-1.5972	0.326818
12697423	chr3:12697423:C:T	1.84616e-17	-1.94829	0.193303	2.23674e-05	-1.09497	0.0871653
12697670	chr3:12697670:A:G	3.19437e-17	-1.18034	-0.0263698	7.00047e-06	-2.19592	0.026485
12697695	chr3:12697695:C:T	5.60862e-18	-2.23041	-0.715968	3.08325e-06	-2.2021	-0.787328
12698142	chr3:12698142:A:G	3.33306e-17	-4.33535e-10	-1.1642	1.81306e-05	-4.33535e-10	-1.21781
12698347	chr3:12698347:G:A	4.88746e-17	-4.33535e-10	-0.781422	2.30687e-05	-4.33535e-10	-0.976935
12698382	chr3:12698382:G:A	7.49982e-17	-4.33535e-10	-0.353215	5.36655e-05	-4.33535e-10	-0.132641
12698443	chr3:12698443:G:A	1.15168e-17	-2.22688	-3.92172e-10	8.32868e-06	-1.99571	-3.92172e-10
12698528	chr3:12698528:A:G	2.16297e-17	-1.59661	-3.92172e-10	7.49908e-06	-2.10063	-3.92172e-10
12698969	chr3:12698969:A:G	3.78627e-17	-2.22619	1.18947	1.64432e-05	-2.2261	0.910603
12699148	chr3:12699148:T:C	3.28841e-17	-4.33535e-10	-1.17769	2.34723e-05	-4.33535e-10	-0.959591
12699665	chr3:12699665:T:C	8.3652e-17	-4.33535e-10	-0.244014	4.06519e-05	-4.33535e-10	-0.410366
12699720	chr3:12699720:T:A	3.09884e-17	-1.7867	0.549634	1.28508e-05	-1.58876	0.0267533
12699846	chr3:12699846:T:A	5.4348e-18	-1.95968	-1.01818	3.06522e-06	-1.80639	-1.1889
12700013	chr3:12700013:G:T	1.39761e-16	-4.33535e-10	0.269255	4.85373e-05	-4.33535e-10	-0.233079
12700446	chr3:12700446:A:C	7.77544e-17	-4.33535e-10	-0.317125	3.80775e-05	-4.33535e-10	-0.475788
12700527	chr3:12700527:G:A	5.2301e-18	-1.62326	-1.39299	7.34127e-06	-0.726566	-1.39533
12700821	chr3:12700821:A:T	2.88741e-18	-2.20397	-1.40635	1.62497e-06	-2.23071	-1.39921
12700934	chr3:12700934:A:G	3.63079e-18	-2.19393	-1.1873	2.05976e-06	-2.22872	-1.1641
12701392	chr3:12701392:A:G	2.48597e-17	-2.19656	0.739123	2.02286e-05	-1.97724	0.868925
12701473	chr3:12701473:T:C	1.25586e-17	-2.14028	-3.92172e-10	6.61854e-06	-2.22554	-3.92172e-10
12701589	chr3:12701589:G:A	3.05532e-17	-4.33535e-10	-1.25121	1.64679e-05	-4.33535e-10	-1.314
12702454	chr3:12702454:G:A	4.82332e-18	-2.00143	-1.09578	2.19494e-06	-2.12736	-1.2019
12703206	chr3:12703206:A:G	4.32438e-16	-4.33535e-10	1.39876	0.000104802	-4.33535e-10	0.536659
12703272	chr3:12703272:C:T	1.40418e-15	-4.33535e-10	2.57653	0.000343587	-4.33535e-10	1.72403
12703369	chr3:12703369:A:G	4.20529e-16	-4.33535e-10	1.37083	0.00010239	-4.33535e-10	0.513381
12703389	chr3:12703389:C:T	1.49165e-17	-2.21821	0.249996	5.77957e-06	-2.178	-0.183082
12703671	chr3:12703671:G:A	4.07635e-18	-2.08811	-1.17737	2.20072e-06	-2.04865	-1.27797
12703694	chr3:12703694:C:T	3.06619e-17	-4.33535e-10	-1.24766	1.5823e-05	-4.33535e-10	-1.35395
12703695	chr3:12703695:G:A	1.15662e-17	-2.22259	-3.92172e-10	6.77883e-06	-2.20161	-3.92172e-10
12703743	chr3:12703743:C:T	5.02394e-16	-4.33535e-10	1.5487	0.000118834	-4.33535e-10	0.662316
12703751	chr3:12703751:C:T	3.822e-17	-4.33535e-10	-1.02732	1.92884e-05	-4.33535e-10	-1.15591
12703794	chr3:12703794:A:G	2.99769e-17	-4.33535e-10	-1.27025	2.06533e-05	-4.33535e-10	-1.08754
12704123	chr3:12704123:C:T	4.17018e-16	-4.33535e-10	1.36245	0.00010138	-4.33535e-10	0.503468
12704194	chr3:12704194:C:T	1.14594e-16	-4.33535e-10	0.0707196	4.35636e-05	-4.33535e-10	-0.34119
12704768	chr3:12704768:C:T	3.10683e-17	-4.33535e-10	-1.23449	1.63039e-05	-4.33535e-10	-1.324
12704918	chr3:12704918:G:A	1.59314e-17	-2.19406	0.291671	5.96911e-06	-2.19975	-0.129066
12705003	chr3:12705003:G:T	1.80864e-15	-4.33535e-10	2.82965	0.000641961	-4.33535e-10	2.34912
12705308	chr3:12705308:A:G	1.14826e-15	-4.33535e-10	2.37533	0.000289561	-4.33535e-10	1.55295
12705457	chr3:12705457:T:C	3.0204e-17	-4.33535e-10	-1.26271	2.08563e-05	-4.33535e-10	-1.07776
12705600	chr3:12705600:A:G	5.19143e-17	-1.95249	1.23141	2.0562e-05	-1.45856	0.36659
12705904	chr3:12705904:A:G	2.72726e-17	-4.33535e-10	-1.3648	1.73149e-05	-4.33535e-10	-1.26385
12706092	chr3:12706092:T:A	8.1484e-16	-4.33535e-10	2.03231	0.000205921	-4.33535e-10	1.21208
12706221	chr3:12706221:T:TA	3.29526e-17	-4.33535e-10	-1.17561	1.70782e-05	-4.33535e-10	-1.27761
12706251	chr3:12706251:G:A	1.27211e-16	-1.8536	2.02877	4.80233e-05	-1.31806	1.07433
12706416	chr3:12706416:A:G	4.59148e-18	-2.17955	-0.966929	2.23641e-06	-2.1021	-1.20844
12706992	chr3:12706992:T:C	2.43532e-16	-1.84933	2.6739	8.50815e-05	-1.30796	1.63616
12707058	chr3:12707058:C:T	9.10352e-16	-4.33535e-10	2.14315	0.00022041	-4.33535e-10	1.28008
12707145	chr3:12707145:T:C	2.61574e-17	-4.33535e-10	-1.40655	1.5357e-05	-4.33535e-10	-1.38384
12707379	chr3:12707379:G:A	2.66047e-17	-4.33535e-10	-1.38959	1.52391e-05	-4.33535e-10	-1.39155
12707380	chr3:12707380:G:A	3.77272e-18	-1.94757	-1.39532	1.7317e-06	-2.16868	-1.39763
12707631	chr3:12707631:C:T	2.02757e-17	-2.18961	0.528354	6.6435e-06	-2.21999	-0.0017844
12707886	chr3:12707886:G:A	9.33483e-18	-1.15878	-1.27814	1.52241e-05	-0.0935987	-1.29893
12708295	chr3:12708295:G:A	3.24572e-17	-4.33535e-10	-1.19076	2.30499e-05	-4.33535e-10	-0.97775
12708362	chr3:12708362:T:A	8.09041e-16	-4.33535e-10	2.02517	0.000252247	-4.33535e-10	1.415
12708401	chr3:12708401:C:T	6.77819e-18	-2.18287	-0.574098	3.7364e-06	-2.20655	-0.590744
12708763	chr3:12708763:A:ACAT	3.31396e-18	-2.19345	-1.27909	1.84095e-06	-2.1201	-1.38502
12709594	chr3:12709594:C:T	2.63612e-17	-4.33535e-10	-1.39879	1.50146e-05	-4.33535e-10	-1.40639
12710372	chr3:12710372:T:C	3.54515e-17	-4.33535e-10	-1.10252	2.59475e-05	-4.33535e-10	-0.859337
12710790	chr3:12710790:G:A	1.28681e-17	-2.11593	-3.92172e-10	1.06226e-05	-1.75243	-3.92172e-10
12710792	chr3:12710792:GCT:G	3.43421e-17	-4.33535e-10	-1.13431	2.49396e-05	-4.33535e-10	-0.898953
12710882	chr3:12710882:C:T	8.44532e-18	-2.19768	-0.339386	5.05443e-06	-2.15841	-0.336732
12711015	chr3:12711015:A:G	9.21442e-18	-2.20406	-0.245852	4.50963e-06	-2.22236	-0.386838
12711039	chr3:12711039:A:G	3.55671e-17	-4.33535e-10	-1.09926	2.60639e-05	-4.33535e-10	-0.854859
12711234	chr3:12711234:TC:T	4.21109e-18	-2.20192	-1.03103	2.07916e-06	-2.22082	-1.16263
12711242	chr3:12711242:T:C	1.40798e-17	-2.02594	-3.92172e-10	6.99459e-06	-2.17028	-3.92172e-10
12711625	chr3:12711625:T:C	2.13862e-16	-4.33535e-10	0.694653	0.000110242	-4.33535e-10	0.587264
12711632	chr3:12711632:C:A	9.6521e-18	-2.19615	-0.207356	4.65804e-06	-2.22573	-0.351089
12711936	chr3:12711936:C:T	1.57263e-16	-4.33535e-10	0.387239	0.000134759	-4.33535e-10	0.788075
12712063	chr3:12712063:G:A	6.6217e-18	-2.20633	-0.574002	2.82799e-06	-2.21716	-0.858683
12712193	chr3:12712193:G:A	2.66465e-17	-4.33535e-10	-1.38802	1.51056e-05	-4.33535e-10	-1.40034
12712250	chr3:12712250:G:A	5.40444e-18	-2.22254	-0.760923	2.47015e-06	-2.1965	-1.01463
12712650	chr3:12712650:A:T	2.45944e-15	-4.33535e-10	3.13701	0.00056648	-4.33535e-10	2.22403
12712719	chr3:12712719:T:C	2.48837e-15	-4.33535e-10	3.1487	0.000572433	-4.33535e-10	2.23448
12712730	chr3:12712730:T:G	1.20822e-16	-4.33535e-10	0.123641	7.6425e-05	-4.33535e-10	0.220899
12712827	chr3:12712827:C:T	1.03619e-17	-2.21031	-0.122229	5.23103e-06	-2.17787	-0.282936
12713111	chr3:12713111:G:A	4.56264e-17	-4.33535e-10	-0.850193	2.37941e-05	-4.33535e-10	-0.945973
12713498	chr3:12713498:A:G	3.52316e-18	-2.21904	-1.19228	1.87156e-06	-2.17827	-1.31037
12713587	chr3:12713587:C:T	1.17535e-16	-4.33535e-10	0.0960546	7.42439e-05	-4.33535e-10	0.191943
12714055	chr3:12714055:C:T	7.169e-17	-4.33535e-10	-0.398328	4.14114e-05	-4.33535e-10	-0.391856
12714350	chr3:12714350:C:T	6.88876e-18	-2.20208	-0.538705	2.91317e-06	-2.14614	-0.900029
12714353	chr3:12714353:C:T	5.96014e-17	-4.33535e-10	-0.583	2.73979e-05	-4.33535e-10	-0.804945
12714546	chr3:12714546:T:A	3.90067e-18	-2.21833	-1.0912	1.90951e-06	-2.20413	-1.26443
12714713	chr3:12714713:C:T	4.68102e-17	-4.33535e-10	-0.824578	2.43548e-05	-4.33535e-10	-0.922684
12715053	chr3:12715053:A:G	2.72717e-17	-4.33535e-10	-1.36483	1.75553e-05	-4.33535e-10	-1.25006
12715172	chr3:12715172:A:T	4.98566e-17	-4.33535e-10	-0.76153	2.57947e-05	-4.33535e-10	-0.865244
12715394	chr3:12715394:C:T	5.69809e-17	-4.33535e-10	-0.627964	2.85699e-05	-4.33535e-10	-0.763058
12715447	chr3:12715447:C:T	4.30389e-18	-2.21127	-0.999891	2.02475e-06	-2.2129	-1.19707
12715778	chr3:12715778:A:C	7.27186e-17	-4.33535e-10	-0.384083	4.20266e-05	-4.33535e-10	-0.377108
12715886	chr3:12715886:A:AT	7.48142e-17	-4.33535e-10	-0.355671	4.3245e-05	-4.33535e-10	-0.348529
12716227	chr3:12716227:T:C	8.13306e-18	-2.20873	-0.36601	3.34755e-06	-2.15942	-0.747769
12716602	chr3:12716602:A:G	2.27033e-17	-2.2214	0.673233	1.02124e-05	-2.18905	0.397243
12716777	chr3:12716777:T:G	1.73686e-16	-4.33535e-10	0.486572	0.000110742	-4.33535e-10	0.591789
12716815	chr3:12716815:A:G	1.73909e-17	-1.92672	0.111982	9.96446e-06	-1.60544	-0.210946
12716920	chr3:12716920:T:C	1.98512e-15	-4.33535e-10	2.92275	0.000469145	-4.33535e-10	2.0355
12716965	chr3:12716965:C:T	2.61578e-17	-4.33535e-10	-1.40653	1.51397e-05	-4.33535e-10	-1.39809
12717339	chr3:12717339:TG:T	1.15071e-17	-2.22772	-3.92172e-10	6.65854e-06	-2.21951	-3.92172e-10
12717581	chr3:12717581:C:A	4.81093e-18	-2.20395	-0.895839	5.18478e-06	-2.01195	-0.457732
12717705	chr3:12717705:A:T	3.00925e-17	-4.33535e-10	-1.2664	2.07912e-05	-4.33535e-10	-1.08088
12718030	chr3:12718030:AACT:A	4.9983e-18	-2.23059	-0.830989	2.65583e-06	-2.21766	-0.920993
12718794	chr3:12718794:TCCTGGGTAACACGGTGAAA:T	4.24191e-17	-4.33535e-10	-0.92308	2.05848e-05	-4.33535e-10	-1.09086
12718954	chr3:12718954:C:T	8.12785e-18	-2.21808	-0.357303	3.26784e-06	-2.18416	-0.747121
12719020	chr3:12719020:ACTT:A	3.4017e-17	-4.33535e-10	-1.14382	1.81245e-05	-4.33535e-10	-1.21815
12719907	chr3:12719907:T:C	1.20427e-15	-4.33535e-10	2.42295	0.000373033	-4.33535e-10	1.80625
12720249	chr3:12720249:A:G	3.18707e-17	-4.33535e-10	-1.20899	2.24518e-05	-4.33535e-10	-1.00404
12720320	chr3:12720320:G:A	3.41498e-17	-4.33535e-10	-1.13992	1.81601e-05	-4.33535e-10	-1.21619
12720388	chr3:12720388:T:C	7.23853e-18	-2.19066	-0.500602	3.51049e-06	-2.14152	-0.718141
12720674	chr3:12720674:A:G	6.32601e-17	-4.33535e-10	-0.523425	3.02854e-05	-4.33535e-10	-0.704747
12720847	chr3:12720847:A:G	3.00018e-18	-2.18963	-1.38237	1.75686e-06	-2.14537	-1.40651
12720857	chr3:12720857:A:G	4.55295e-18	-2.05495	-1.09996	2.07965e-06	-2.20277	-1.18044
12720958	chr3:12720958:T:C	3.32797e-18	-2.06664	-1.40168	1.67744e-06	-2.21821	-1.37993
12720964	chr3:12720964:G:A	8.08894e-16	-4.33535e-10	2.02499	0.000259226	-4.33535e-10	1.44229
12721073	chr3:12721073:A:G	1.92561e-17	-1.71285	-3.92172e-10	7.16483e-06	-2.14623	-3.92172e-10
12721402	chr3:12721402:C:T	3.09001e-17	-4.33535e-10	-1.23992	2.18936e-05	-4.33535e-10	-1.02922
12722031	chr3:12722031:G:A	1.36083e-17	-1.85863	-0.201369	5.10012e-06	-2.22555	-0.260596
12722084	chr3:12722084:T:G	2.05842e-17	-1.64616	-3.92172e-10	2.07314e-05	-1.08376	-3.92172e-10
12722342	chr3:12722342:A:C	5.07124e-18	-2.17738	-0.869715	5.05774e-06	-2.0642	-0.430295
12722349	chr3:12722349:T:C	3.68743e-17	-4.33535e-10	-1.06316	2.11473e-05	-4.33535e-10	-1.0639
12722440	chr3:12722440:A:C	2.76126e-17	-4.33535e-10	-1.35241	1.78635e-05	-4.33535e-10	-1.23265
12722704	chr3:12722704:C:T	6.84384e-17	-4.33535e-10	-0.444745	3.73838e-05	-4.33535e-10	-0.494175
12722816	chr3:12722816:C:T	1.22069e-17	-2.16868	-3.92172e-10	7.86056e-06	-2.05355	-3.92172e-10
12722856	chr3:12722856:A:G	1.17318e-17	-2.20837	-3.92172e-10	7.01473e-06	-2.1674	-3.92172e-10
12723110	chr3:12723110:G:A	3.53045e-18	-2.02241	-1.38684	1.70558e-06	-2.1841	-1.3974
12723258	chr3:12723258:CAA:C	3.66277e-17	-4.33535e-10	-1.06988	2.1e-05	-4.33535e-10	-1.07089
12723289	chr3:12723289:G:A	2.94031e-17	-4.33535e-10	-1.28958	1.55373e-05	-4.33535e-10	-1.37217
12723297	chr3:12723297:A:G	1.58258e-17	-1.90904	-3.92172e-10	1.26119e-05	-1.58077	-3.92172e-10
12723392	chr3:12723392:C:T	4.09669e-17	-4.33535e-10	-0.957916	2.15438e-05	-4.33535e-10	-1.04532
12723513	chr3:12723513:G:A	4.23863e-18	-2.06768	-1.15876	2.17769e-06	-2.20166	-1.13549
12724271	chr3:12724271:G:A	3.57221e-16	-4.33535e-10	1.20768	0.000128979	-4.33535e-10	0.744242
12724354	chr3:12724354:A:T	6.83346e-18	-2.18771	-0.561139	2.91656e-06	-2.12962	-0.915385
12724778	chr3:12724778:A:G	2.1849e-17	-1.58652	-3.92172e-10	7.90541e-06	-2.04786	-3.92172e-10
12724786	chr3:12724786:G:T	3.77348e-16	-4.33535e-10	1.26249	0.000135595	-4.33535e-10	0.79426
12724983	chr3:12724983:A:G	1.40678e-17	-2.02679	-3.92172e-10	6.93977e-06	-2.17814	-3.92172e-10
12724992	chr3:12724992:A:G	8.34957e-17	-4.33535e-10	-0.245884	3.4143e-05	-4.33535e-10	-0.584855
12725356	chr3:12725356:CT:C	2.79221e-17	-4.33535e-10	-1.34126	1.65729e-05	-4.33535e-10	-1.30764
12725469	chr3:12725469:T:C	7.52051e-17	-4.33535e-10	-0.35046	4.35232e-05	-4.33535e-10	-0.342117
12725659	chr3:12725659:G:A	2.33757e-16	-4.33535e-10	0.783604	0.000121723	-4.33535e-10	0.686336
12725695	chr3:12725695:T:C	1.10159e-17	-2.2263	-0.0450413	4.57956e-06	-2.18634	-0.407467
12726437	chr3:12726437:G:A	3.77801e-18	-1.94798	-1.3935	1.75213e-06	-2.14873	-1.40584
12726461	chr3:12726461:C:G	3.40219e-18	-2.0482	-1.39806	1.74085e-06	-2.17215	-1.38889
12726740	chr3:12726740:G:A	2.6865e-17	-4.33535e-10	-1.37985	1.54609e-05	-4.33535e-10	-1.3771
12726952	chr3:12726952:C:T	1.46638e-16	-4.33535e-10	0.317286	9.1746e-05	-4.33535e-10	0.403612
12726986	chr3:12726986:A:G	5.35835e-17	-4.33535e-10	-0.689439	2.70998e-05	-4.33535e-10	-0.815885
12727228	chr3:12727228:T:C	1.35641e-17	-2.06325	-3.92172e-10	8.49091e-06	-1.97642	-3.92172e-10
12727317	chr3:12727317:C:T	4.15573e-17	-4.33535e-10	-0.943605	2.49715e-05	-4.33535e-10	-0.897677
12728654	chr3:12728654:C:T	8.34144e-18	-2.1518	-0.397646	3.50581e-06	-2.0688	-0.79219
12729252	chr3:12729252:G:A	1.45738e-17	-1.99145	-3.92172e-10	1.70384e-05	-1.27994	-3.92172e-10
12729257	chr3:12729257:A:T	3.29046e-17	-4.33535e-10	-1.17707	1.90377e-05	-4.33535e-10	-1.16899
12729564	chr3:12729564:T:C	3.3908e-16	-4.33535e-10	1.15556	0.000122984	-4.33535e-10	0.69664
12729567	chr3:12729567:T:C	3.29106e-17	-4.33535e-10	-1.17688	1.94189e-05	-4.33535e-10	-1.14916
12729908	chr3:12729908:G:A	2.67572e-17	-4.33535e-10	-1.38388	1.67722e-05	-4.33535e-10	-1.29569
12730724	chr3:12730724:T:TA	7.0295e-17	-4.33535e-10	-0.417979	4.03316e-05	-4.33535e-10	-0.418277
12730866	chr3:12730866:C:G	6.84871e-18	-2.08565	-0.660973	3.07224e-06	-1.97666	-1.01635
12731013	chr3:12731013:G:A	1.16469e-17	-2.21564	-3.92172e-10	6.65148e-06	-2.22057	-3.92172e-10
12731019	chr3:12731019:G:T	2.80689e-17	-4.33535e-10	-1.33602	1.80931e-05	-4.33535e-10	-1.21988
12731035	chr3:12731035:T:C	2.67062e-17	-4.33535e-10	-1.38578	1.54415e-05	-4.33535e-10	-1.37835
12731075	chr3:12731075:TC:T	3.30103e-18	-2.08359	-1.39285	2.26341e-06	-1.97972	-1.31882
12731265	chr3:12731265:A:G	1.11224e-16	-4.33535e-10	0.0408706	5.84868e-05	-4.33535e-10	-0.0466111
12731546	chr3:12731546:T:C	4.01981e-18	-2.06193	-1.21751	4.01115e-06	-1.55842	-1.16791
12731575	chr3:12731575:G:A	3.08985e-17	-4.33535e-10	-1.23997	2.14654e-05	-4.33535e-10	-1.04897
12731707	chr3:12731707:A:G	3.54276e-17	-4.33535e-10	-1.10319	2.13503e-05	-4.33535e-10	-1.05435
12731898	chr3:12731898:C:T	1.69287e-17	-2.03289	0.191217	7.49578e-06	-1.92414	-0.176934
12732369	chr3:12732369:C:T	8.84316e-18	-2.0947	-0.396336	3.77543e-06	-1.99024	-0.796661
12732941	chr3:12732941:C:A	2.7153e-17	-4.33535e-10	-1.36919	1.72673e-05	-4.33535e-10	-1.2666
12733435	chr3:12733435:C:T	2.7153e-17	-4.33535e-10	-1.36919	1.72673e-05	-4.33535e-10	-1.2666
12733766	chr3:12733766:G:A	4.57381e-16	-4.33535e-10	1.45484	0.000116377	-4.33535e-10	0.64142
12733929	chr3:12733929:C:G	6.50668e-18	-2.12109	-0.676757	5.94144e-06	-2.14762	-0.185841
12734304	chr3:12734304:C:T	3.4553e-18	-2.08242	-1.34835	2.09658e-06	-1.97351	-1.4016
12736179	chr3:12736179:C:T	1.4291e-17	-2.01105	-3.92172e-10	1.09914e-05	-1.7183	-3.92172e-10
12736430	chr3:12736430:G:A	3.32186e-17	-4.33535e-10	-1.16757	1.96082e-05	-4.33535e-10	-1.13946
12736528	chr3:12736528:C:T	3.12829e-15	-4.33535e-10	3.37756	0.000816421	-4.33535e-10	2.58952
12736740	chr3:12736740:A:G	3.12192e-17	-4.33535e-10	-1.22965	1.664e-05	-4.33535e-10	-1.3036
12737100	chr3:12737100:G:A	5.61117e-17	-4.33535e-10	-0.643335	2.96643e-05	-4.33535e-10	-0.725468
12737295	chr3:12737295:A:G	3.41113e-18	-2.03874	-1.4049	1.63769e-06	-2.22685	-1.39528
12738560	chr3:12738560:C:T	2.59323e-17	-1.41519	-3.92172e-10	8.2877e-06	-2.00064	-3.92172e-10
12738888	chr3:12738888:C:T	3.01781e-17	-4.33535e-10	-1.26356	2.07278e-05	-4.33535e-10	-1.08393
12738903	chr3:12738903:C:T	3.57277e-16	-4.33535e-10	1.20783	0.000226832	-4.33535e-10	1.3088
12739098	chr3:12739098:A:G	9.52038e-16	-4.33535e-10	2.18793	0.000347504	-4.33535e-10	1.73536
12739410	chr3:12739410:G:A	5.14025e-16	-4.33535e-10	1.57159	0.000168632	-4.33535e-10	1.01231
12739520	chr3:12739520:G:A	2.6256e-17	-4.33535e-10	-1.40278	1.52936e-05	-4.33535e-10	-1.38798
12739577	chr3:12739577:C:T	2.83439e-17	-4.33535e-10	-1.32627	1.63401e-05	-4.33535e-10	-1.32179
12739611	chr3:12739611:G:A	2.79559e-17	-4.33535e-10	-1.34005	1.50821e-05	-4.33535e-10	-1.40191
12740070	chr3:12740070:TATTA:T	3.59897e-17	-4.33535e-10	-1.08745	1.99977e-05	-4.33535e-10	-1.11979
12740661	chr3:12740661:C:A	8.65574e-18	-2.09644	-0.41602	3.99691e-06	-2.19473	-0.535165
12741213	chr3:12741213:A:G	1.58361e-15	-4.33535e-10	2.69678	0.000561709	-4.33535e-10	2.21557
12741249	chr3:12741249:A:C	4.53422e-16	-2.21446	3.6606	0.000140539	-1.97478	2.80485
12741577	chr3:12741577:G:A	6.20904e-18	-2.10979	-0.734886	2.95061e-06	-2.02515	-1.00825
12741994	chr3:12741994:G:A	9.93425e-17	-4.33535e-10	-0.0721058	5.80979e-05	-4.33535e-10	-0.0532829
12742359	chr3:12742359:C:G	6.52218e-16	-4.33535e-10	1.8097	0.000210286	-4.33535e-10	1.23306
12742433	chr3:12742433:A:C	3.47974e-17	-4.33535e-10	-1.12114	1.96318e-05	-4.33535e-10	-1.13826
12742582	chr3:12742582:C:T	1.68236e-17	-1.8479	-3.92172e-10	8.93468e-06	-1.92547	-3.92172e-10
12743373	chr3:12743373:G:A	4.36281e-18	-2.13046	-1.0671	2.2437e-06	-2.09271	-1.21457
12743522	chr3:12743522:T:C	2.66201e-17	-4.33535e-10	-1.38901	1.5014e-05	-4.33535e-10	-1.40643
12743539	chr3:12743539:A:G	3.46415e-16	-4.33535e-10	1.17696	0.000135042	-4.33535e-10	0.790171
12743736	chr3:12743736:C:T	2.9063e-18	-2.19726	-1.40654	1.71075e-06	-2.19251	-1.38597
12743910	chr3:12743910:G:A	2.67616e-17	-4.33535e-10	-1.38371	1.5015e-05	-4.33535e-10	-1.40637
12744024	chr3:12744024:C:T	1.52527e-14	-4.33535e-10	4.96183	0.0037415	-4.33535e-10	4.11183
12744048	chr3:12744048:G:A	3.66902e-17	-4.33535e-10	-1.06817	1.945e-05	-4.33535e-10	-1.14756
12744300	chr3:12744300:C:A	2.62e-17	-4.33535e-10	-1.40492	1.53793e-05	-4.33535e-10	-1.38239
12744308	chr3:12744308:G:T	3.72962e-17	-4.33535e-10	-1.05179	1.97087e-05	-4.33535e-10	-1.13435
12744330	chr3:12744330:G:A	9.21565e-17	-0.147191	-3.92172e-10	2.19418e-05	-1.02702	-3.92172e-10
12745162	chr3:12745162:C:T	1.28467e-16	0.18499	-3.92172e-10	0.000185891	1.10975	-3.92172e-10
12745205	chr3:12745205:G:A	6.8332e-18	-2.19699	-0.551896	4.35257e-06	-2.20401	-0.440638
12745277	chr3:12745277:A:G	2.88047e-18	-2.21408	-1.39865	1.64969e-06	-2.21053	-1.4043
12745390	chr3:12745390:A:G	2.64025e-17	-1.39722	-3.92172e-10	9.94277e-06	-1.81857	-3.92172e-10
12745777	chr3:12745777:A:G	3.78177e-17	-4.33535e-10	-1.0379	1.99694e-05	-4.33535e-10	-1.12121
12745897	chr3:12745897:G:T	5.44211e-18	-2.19041	-0.786101	3.60679e-06	-2.18083	-0.651765
12745943	chr3:12745943:G:A	2.64254e-17	-4.33535e-10	-1.39635	1.50188e-05	-4.33535e-10	-1.40611
12746144	chr3:12746144:C:T	4.14392e-17	-4.33535e-10	-0.946452	2.1655e-05	-4.33535e-10	-1.04018
12746235	chr3:12746235:G:A	7.57846e-16	-4.33535e-10	1.9598	0.000242014	-4.33535e-10	1.37358
12746263	chr3:12746263:A:AGT	8.72451e-18	-2.21975	-0.284796	5.7048e-06	-2.22337	-0.150737
12746413	chr3:12746413:G:A	2.62019e-17	-4.33535e-10	-1.40485	1.5375e-05	-4.33535e-10	-1.38267
12746582	chr3:12746582:C:T	4.67372e-17	-4.33535e-10	-0.82614	3.30636e-05	-4.33535e-10	-0.616978
12746583	chr3:12746583:C:T	1.28043e-15	-4.33535e-10	2.48427	0.000465419	-4.33535e-10	2.02753
12746609	chr3:12746609:G:A	4.34975e-18	-2.15879	-1.04177	2.5873e-06	-2.04719	-1.11761
12746816	chr3:12746816:A:T	7.07498e-17	-4.33535e-10	-0.41153	3.89131e-05	-4.33535e-10	-0.454082
12746884	chr3:12746884:G:A	8.86378e-17	-4.33535e-10	-0.186121	5.30289e-05	-4.33535e-10	-0.144574
12746947	chr3:12746947:G:A	3.56198e-17	-4.33535e-10	-1.09778	2.00764e-05	-4.33535e-10	-1.11587
12747089	chr3:12747089:C:T	7.23985e-17	-4.33535e-10	-0.388494	5.60013e-05	-4.33535e-10	-0.0900373
12747093	chr3:12747093:C:T	1.57596e-14	-4.33535e-10	4.99453	0.00386701	-4.33535e-10	4.14483
12747144	chr3:12747144:C:T	1.79369e-14	-4.33535e-10	5.12394	0.0043606	-4.33535e-10	4.26495
12747322	chr3:12747322:G:A	7.38867e-17	-4.33535e-10	-0.368146	5.74174e-05	-4.33535e-10	-0.0650648
12747341	chr3:12747341:A:T	2.69367e-17	-4.33535e-10	-1.37719	1.5024e-05	-4.33535e-10	-1.40576
12748272	chr3:12748272:G:A	1.2976e-14	-4.33535e-10	4.80017	0.00322889	-4.33535e-10	3.96448
12749494	chr3:12749494:G:A	2.6434e-17	-4.33535e-10	-1.39603	1.64257e-05	-4.33535e-10	-1.31657
12749510	chr3:12749510:G:A	1.24049e-17	-2.15259	-3.92172e-10	1.30159e-05	-1.54924	-3.92172e-10
12749673	chr3:12749673:T:C	3.86992e-18	-1.93169	-1.38575	1.84685e-06	-2.22997	-1.27196
12749686	chr3:12749686:T:G	7.85825e-16	-1.92437	3.92042	0.000209608	-1.90149	3.13131
12749713	chr3:12749713:C:T	3.92458e-17	-4.33535e-10	-1.00084	2.69941e-05	-4.33535e-10	-0.819794
12750042	chr3:12750042:T:C	8.06664e-18	-1.9471	-0.635844	4.08485e-06	-1.80239	-0.905737
12750095	chr3:12750095:A:T	3.96394e-17	-4.33535e-10	-0.990857	2.7318e-05	-4.33535e-10	-0.807867
12750230	chr3:12750230:C:A	3.52892e-17	-4.33535e-10	-1.1071	1.86824e-05	-4.33535e-10	-1.18783
12750592	chr3:12750592:T:C	7.83029e-16	-4.33535e-10	1.99249	0.000390537	-4.33535e-10	1.85211
12751104	chr3:12751104:C:T	4.84057e-18	-2.10808	-0.985563	2.52491e-06	-2.11071	-1.07849
12751525	chr3:12751525:G:A	2.86143e-18	-2.2133	-1.40605	2.0557e-06	-1.98918	-1.40562
12751787	chr3:12751787:T:C	1.1495e-17	-2.22877	-3.92172e-10	6.89869e-06	-2.18408	-3.92172e-10
12751823	chr3:12751823:TG:T	3.79218e-17	-4.33535e-10	-1.03515	2.57252e-05	-4.33535e-10	-0.867941
12751909	chr3:12751909:C:T	1.81685e-16	-4.33535e-10	0.531593	0.000112927	-4.33535e-10	0.611333
12751910	chr3:12751910:T:C	1.81685e-16	-4.33535e-10	0.531593	0.000112927	-4.33535e-10	0.611333
12751963	chr3:12751963:T:C	2.65945e-17	-4.33535e-10	-1.38997	1.50131e-05	-4.33535e-10	-1.40649
12752338	chr3:12752338:C:T	4.43033e-18	-2.14413	-1.03808	2.52349e-06	-2.069	-1.12077
12752362	chr3:12752362:A:G	6.24499e-16	-2.08182	3.84809	0.000157664	-2.05213	2.99719
12752468	chr3:12752468:T:C	1.46083e-17	-1.98909	-3.92172e-10	6.85695e-06	-2.19015	-3.92172e-10
12752532	chr3:12752532:T:C	1.50534e-17	-1.95907	-3.92172e-10	6.77667e-06	-2.20193	-3.92172e-10
12753357	chr3:12753357:T:C	2.98435e-16	-4.33535e-10	1.02787	0.000105465	-4.33535e-10	0.542967
12753470	chr3:12753470:C:T	2.74459e-17	-4.33535e-10	-1.35846	1.50725e-05	-4.33535e-10	-1.40254
12753494	chr3:12753494:C:T	6.32815e-18	-2.17505	-0.650626	8.12468e-06	-1.25807	-0.762439
12754112	chr3:12754112:A:G	6.9252e-18	-1.37682	-1.35869	2.01276e-06	-2.2087	-1.2072
12754139	chr3:12754139:C:T	6.75685e-18	-1.35807	-1.40206	2.4401e-06	-1.8979	-1.32547
12754185	chr3:12754185:A:G	8.83671e-18	-1.83134	-0.660427	3.71518e-06	-2.2184	-0.584581
12754231	chr3:12754231:G:A	1.58106e-17	-1.91	-3.92172e-10	8.41287e-06	-1.98565	-3.92172e-10
12754243	chr3:12754243:T:C	1.5179e-17	-1.3978	-0.552965	3.46779e-06	-2.18934	-0.682556
12754299	chr3:12754299:A:G	5.90758e-17	-1.54175	0.949891	1.16477e-05	-2.22944	0.569134
12754303	chr3:12754303:T:C	5.36443e-17	-1.58622	0.89792	1.10924e-05	-2.23068	0.521529
12754379	chr3:12754379:G:T	4.75739e-18	-1.77081	-1.34017	3.77431e-06	-1.5345	-1.25269
12754501	chr3:12754501:T:C	1.21841e-17	-2.17055	-3.92172e-10	6.64319e-06	-2.22182	-3.92172e-10
12755371	chr3:12755371:C:T	5.28937e-18	-1.73213	-1.27285	1.97249e-06	-2.03878	-1.39733
12755508	chr3:12755508:G:A	5.82469e-18	-1.63415	-1.27442	2.10237e-06	-1.97483	-1.39752
12755791	chr3:12755791:G:A	1.53705e-17	-1.60059	-0.337642	3.54618e-06	-2.23069	-0.618853
12755875	chr3:12755875:A:G	9.12403e-17	-4.33535e-10	-0.157183	6.59607e-05	-4.33535e-10	0.0736472
12756064	chr3:12756064:C:T	1.43109e-17	-1.04183	-0.967833	3.47851e-06	-2.16869	-0.700121
12756359	chr3:12756359:A:C	5.19954e-18	-1.74936	-1.27275	1.94853e-06	-2.05114	-1.39719
```
