## Supplementary material for "Characterization of shared and ancestry-specific signals driving complex traits using multi-ancestry fine-mapping": susiex_nc2.cs80.summary

```
# chr3:11754288-12756489
CS_ID	CS_LENGTH	CS_PURITY	MAX_PIP_SNP	BP	REF_ALLELE	ALT_ALLELE	REF_FRQ	BETA	SE	-LOG10P	MAX_PIP	POST-HOC_PROB_POP1	POST-HOC_PROB_POP2
1	2	0.996072	chr3:12226004:G:A	12226004	A,A	G,G	1,1	inf,inf	inf,inf	18.6233,2.7031	0.695676	1	0.911312
2	68	0	chr3:12293713:A:G	12293713	G,G	A,A	1,1	inf,inf	inf,inf	11.3351,1.05851	0.0654778	0.836073	0.380198
```
