## Supplementary material for "Characterization of shared and ancestry-specific signals driving complex traits using multi-ancestry fine-mapping": susiex_nc3.cs80.cs

```
CS_ID	SNP	BP	REF_ALLELE	ALT_ALLELE	REF_FRQ	BETA	SE	-LOG10P	CS_PIP	OVRL_PIP
1	chr3:12226004:G:A	12226004	A,A	G,G	1,1	inf,inf	inf,inf	18.6233,2.7031	0.68395	0.683954
1	chr3:12226148:A:G	12226148	G,G	A,A	1,1	inf,inf	inf,inf	18.4085,1.92399	0.12158	0.121591
2	chr3:12293713:A:G	12293713	G,G	A,A	1,1	inf,inf	inf,inf	11.3351,1.05851	0.0662791	0.0663537
2	chr3:12293582:G:A	12293582	A,A	G,G	1,1	inf,inf	inf,inf	11.3263,1.06026	0.0655107	0.0655851
2	chr3:12293492:G:A	12293492	A,A	G,G	1,1	inf,inf	inf,inf	11.1615,1.07828	0.0546037	0.0546736
2	chr3:12312743:TTAAG:T	12312743	T,T	TTAAG,TTAAG	1,1	-inf,-inf	inf,inf	6.27798,1.3649	0.0198959	0.0199215
2	chr3:12298768:C:A	12298768	A,A	C,C	1,1	-inf,-inf	inf,inf	6.94373,0.180916	0.0179809	0.0180074
2	chr3:12299033:G:A	12299033	A,A	G,G	1,1	-inf,-inf	inf,inf	6.80739,0.364126	0.017646	0.0176698
2	chr3:12311827:T:C	12311827	C,C	T,T	1,1	-inf,-inf	inf,inf	6.21713,1.35098	0.0175621	0.0175869
2	chr3:12311472:C:G	12311472	G,G	C,C	1,1	-inf,-inf	inf,inf	6.22799,1.3394	0.0175447	0.0175693
2	chr3:12311189:G:C	12311189	C,C	G,G	1,1	-inf,-inf	inf,inf	6.23256,1.32269	0.0171772	0.0172015
2	chr3:12310075:A:G	12310075	G,G	A,A	1,1	-inf,-inf	inf,inf	6.18456,1.32613	0.0158697	0.0158937
2	chr3:12315126:A:T	12315126	T,T	A,A	1,1	-inf,-inf	inf,inf	6.13059,1.37071	0.0157719	0.0157963
2	chr3:12310875:T:C	12310875	C,C	T,T	1,1	-inf,-inf	inf,inf	6.33707,1.28866	0.015112	0.0151352
2	chr3:12314659:G:A	12314659	A,A	G,G	1,1	-inf,-inf	inf,inf	6.1132,1.35051	0.014853	0.0148769
2	chr3:12068196:C:T	12068196	T,NA	C,NA	1,NA	inf,NA	inf,NA	2.71042,NA	0.0141934	0.0327036
2	chr3:12300497:G:A	12300497	A,A	G,G	1,1	-inf,-inf	inf,inf	6.67663,0.368573	0.0140086	0.0140308
2	chr3:12305463:G:A	12305463	A,A	G,G	1,1	-inf,-inf	inf,inf	6.18025,1.26432	0.0131911	0.0132135
2	chr3:12309282:A:G	12309282	G,G	A,A	1,1	-inf,-inf	inf,inf	6.11823,1.2787	0.0131422	0.0131647
2	chr3:12328584:A:G	12328584	G,G	A,A	1,1	-inf,-inf	inf,inf	6.20422,1.1675	0.0129863	0.0130079
2	chr3:12296616:A:G	12296616	G,G	A,A	1,1	-inf,-inf	inf,inf	6.54964,0.411793	0.0129771	0.0129988
2	chr3:12296942:C:A	12296942	A,A	C,C	1,1	-inf,-inf	inf,inf	6.50239,0.450654	0.012809	0.0128305
2	chr3:12309696:T:C	12309696	C,C	T,T	1,1	-inf,-inf	inf,inf	6.10508,1.27071	0.0127212	0.0127434
2	chr3:12309241:C:A	12309241	A,A	C,C	1,1	-inf,-inf	inf,inf	6.15763,1.26918	0.0125653	0.0125874
2	chr3:12310247:A:G	12310247	G,G	A,A	1,1	-inf,-inf	inf,inf	6.05444,1.30214	0.0122045	0.0122268
2	chr3:12318715:T:C	12318715	C,C	T,T	1,1	-inf,-inf	inf,inf	6.39514,0.942953	0.0120234	0.0120445
2	chr3:12316993:G:A	12316993	A,A	G,G	1,1	-inf,-inf	inf,inf	6.34188,1.01778	0.012005	0.0120265
2	chr3:12323204:A:G	12323204	G,G	A,A	1,1	-inf,-inf	inf,inf	6.04731,1.34542	0.0116059	0.0116281
2	chr3:12319796:T:C	12319796	C,C	T,T	1,1	-inf,-inf	inf,inf	6.05578,1.23971	0.0112324	0.0112537
2	chr3:12295664:C:G	12295664	G,G	C,C	1,1	-inf,-inf	inf,inf	6.47791,0.377112	0.0111201	0.0111408
2	chr3:12332279:T:A	12332279	A,A	T,T	1,1	-inf,-inf	inf,inf	6.09282,1.1876	0.0110633	0.0110843
2	chr3:12319886:T:C	12319886	C,C	T,T	1,1	-inf,-inf	inf,inf	6.04566,1.22626	0.0108123	0.0108334
2	chr3:12330129:A:G	12330129	G,G	A,A	1,1	-inf,-inf	inf,inf	6.03536,1.23137	0.0106634	0.0106844
2	chr3:12331383:G:A	12331383	A,A	G,G	1,1	-inf,-inf	inf,inf	6.03072,1.2269	0.0105293	0.0105503
2	chr3:12296714:T:G	12296714	G,G	T,T	1,1	-inf,-inf	inf,inf	6.48757,0.389969	0.0105156	0.0105362
2	chr3:12330575:A:G	12330575	G,G	A,A	1,1	-inf,-inf	inf,inf	6.04293,1.21498	0.0105014	0.0105223
2	chr3:12329583:G:C	12329583	C,C	G,G	1,1	-inf,-inf	inf,inf	6.3466,0.831548	0.00954555	0.00956521
2	chr3:12294900:A:G	12294900	G,G	A,A	1,1	-inf,-inf	inf,inf	6.43812,0.346713	0.00941951	0.00943948
2	chr3:11968986:A:G	11968986	G,G	A,A	1,1	inf,-inf	inf,inf	6.1684,0.15006	0.00936774	0.0170445
2	chr3:12325564:G:A	12325564	A,A	G,G	1,1	-inf,-inf	inf,inf	6.21415,0.827517	0.00929015	0.0093093
2	chr3:12302092:G:A	12302092	A,A	G,G	1,1	-inf,-inf	inf,inf	6.38648,0.295001	0.00908927	0.00910913
2	chr3:12338409:G:T	12338409	T,T	G,G	1,1	-inf,-inf	inf,inf	6.28071,0.895255	0.00896851	0.00898793
2	chr3:12320430:T:C	12320430	C,C	T,T	1,1	-inf,-inf	inf,inf	6.34701,0.761815	0.00890982	0.00892905
2	chr3:12299907:C:T	12299907	T,T	C,C	1,1	-inf,-inf	inf,inf	6.4017,0.336264	0.00802225	0.00804147
2	chr3:12297350:A:G	12297350	G,G	A,A	1,1	-inf,-inf	inf,inf	6.35476,0.363043	0.00802065	0.00803979
2	chr3:12337424:A:G	12337424	G,G	A,A	1,1	-inf,-inf	inf,inf	5.88895,1.1678	0.00755072	0.00756976
2	chr3:12305350:G:A	12305350	A,A	G,G	1,1	-inf,-inf	inf,inf	5.85453,0.879653	0.0075496	0.0075697
2	chr3:12322914:A:G	12322914	G,G	A,A	1,1	-inf,-inf	inf,inf	5.81117,1.27232	0.00750275	0.0075226
2	chr3:12300331:A:G	12300331	G,G	A,A	1,1	-inf,-inf	inf,inf	6.33131,0.356759	0.00746773	0.0074865
2	chr3:12335246:G:C	12335246	C,C	G,G	1,1	-inf,-inf	inf,inf	5.86886,1.15672	0.00720237	0.00722115
2	chr3:12339911:G:A	12339911	A,A	G,G	1,1	-inf,-inf	inf,inf	6.15954,0.877332	0.00711713	0.00713541
2	chr3:12335795:C:G	12335795	G,G	C,C	1,1	-inf,-inf	inf,inf	5.86302,1.15475	0.00706507	0.00708375
2	chr3:12305199:A:G	12305199	G,G	A,A	1,1	-inf,-inf	inf,inf	5.96353,0.700928	0.00700789	0.00702634
2	chr3:12333892:T:C	12333892	C,C	T,T	1,1	-inf,-inf	inf,inf	6.21925,0.771805	0.00696685	0.00698499
2	chr3:12307082:T:A	12307082	A,A	T,T	1,1	-inf,-inf	inf,inf	5.54631,0.6732	0.00688052	0.00689877
2	chr3:12307991:G:A	12307991	A,A	G,G	1,1	-inf,-inf	inf,inf	5.89721,0.644658	0.00659563	0.0066134
2	chr3:12303137:A:G	12303137	G,G	A,A	1,1	-inf,-inf	inf,inf	6.25482,0.257861	0.00658048	0.00659896
2	chr3:12339666:T:C	12339666	C,C	T,T	1,1	-inf,-inf	inf,inf	5.82594,1.13129	0.0056581	0.00567573
2	chr3:12306316:G:A	12306316	A,A	G,G	1,1	-inf,-inf	inf,inf	5.7171,0.695001	0.00530755	0.00532472
2	chr3:12307505:TAG:T	12307505	T,T	TAG,TAG	1,1	-inf,-inf	inf,inf	5.77584,0.620781	0.00522221	0.00523895
2	chr3:12307336:G:A	12307336	A,A	G,G	1,1	-inf,-inf	inf,inf	5.7391,0.613756	0.0048645	0.00488094
2	chr3:12334915:A:G	12334915	G,G	A,A	1,1	-inf,inf	inf,inf	5.93814,0.0748889	0.00484114	0.00486036
3	chr3:12309899:T:A	12309899	NA,A	NA,T	NA,1	NA,inf	NA,inf	NA,3.36171	0.0252728	0.0262823
3	chr3:12747144:C:T	12747144	NA,T	NA,C	NA,1	NA,inf	NA,inf	NA,4.02051	0.0189888	0.0205565
3	chr3:12068196:C:T	12068196	T,NA	C,NA	1,NA	inf,NA	inf,NA	2.71042,NA	0.0187766	0.0327036
3	chr3:12747093:C:T	12747093	NA,T	NA,C	NA,1	NA,inf	NA,inf	NA,3.95424	0.0169052	0.018316
3	chr3:12744024:C:T	12744024	NA,T	NA,C	NA,1	NA,inf	NA,inf	NA,3.93674	0.0163964	0.0177677
3	chr3:12748272:G:A	12748272	NA,A	NA,G	NA,1	NA,inf	NA,inf	NA,3.8535	0.0142246	0.0154288
3	chr3:12465630:G:T	12465630	NA,T	NA,G	NA,1	NA,inf	NA,inf	NA,2.59777	0.0138952	0.0153833
3	chr3:11904843:G:A	11904843	NA,A	NA,G	NA,1	NA,inf	NA,inf	NA,2.94865	0.013346	0.0151553
3	chr3:11788977:A:G	11788977	NA,G	NA,A	NA,1	NA,inf	NA,inf	NA,2.99814	0.0112952	0.0129418
3	chr3:12431965:T:C	12431965	NA,C	NA,T	NA,1	NA,inf	NA,inf	NA,2.92796	0.0108124	0.0113317
3	chr3:11968986:A:G	11968986	G,G	A,A	1,1	inf,-inf	inf,inf	6.1684,0.15006	0.00774934	0.0170445
3	chr3:12217117:A:T	12217117	NA,T	NA,A	NA,1	NA,inf	NA,inf	NA,2.73346	0.00731477	0.00767802
3	chr3:11821952:G:A	11821952	NA,A	NA,G	NA,1	NA,inf	NA,inf	NA,2.72621	0.0068462	0.00783639
3	chr3:11901039:T:C	11901039	NA,C	NA,T	NA,1	NA,inf	NA,inf	NA,2.51258	0.00674386	0.00778937
3	chr3:12661348:T:G	12661348	G,G	T,T	1,1	-inf,-inf	inf,inf	0.0129985,4.05148	0.00661368	0.00711414
3	chr3:12659212:G:A	12659212	A,A	G,G	1,1	-inf,-inf	inf,inf	0.00144141,4.05305	0.00638272	0.00686458
3	chr3:11829332:A:G	11829332	NA,G	NA,A	NA,1	NA,inf	NA,inf	NA,2.67549	0.00629072	0.00719657
3	chr3:11810914:G:C	11810914	NA,C	NA,G	NA,1	NA,inf	NA,inf	NA,2.61767	0.00562798	0.00644496
3	chr3:11821891:T:C	11821891	NA,C	NA,T	NA,1	NA,inf	NA,inf	NA,2.61237	0.00558598	0.00639452
3	chr3:12121842:C:T	12121842	NA,T	NA,C	NA,1	NA,inf	NA,inf	NA,2.50552	0.00422534	0.00445993
3	chr3:12126663:A:G	12126663	NA,G	NA,A	NA,1	NA,inf	NA,inf	NA,2.49323	0.0041412	0.00437132
3	chr3:12111415:T:C	12111415	NA,C	NA,T	NA,1	NA,inf	NA,inf	NA,2.49033	0.00411835	0.00434742
3	chr3:12579386:T:C	12579386	C,C	T,T	1,1	inf,-inf	inf,inf	0.355497,3.58297	0.00411635	0.00432627
3	chr3:12103139:A:G	12103139	NA,G	NA,A	NA,1	NA,inf	NA,inf	NA,2.48912	0.00410864	0.00433726
3	chr3:12154890:T:C	12154890	NA,C	NA,T	NA,1	NA,inf	NA,inf	NA,2.47891	0.00402471	0.00425038
3	chr3:12087969:ACTC:A	12087969	NA,A	NA,ACTC	NA,1	NA,inf	NA,inf	NA,2.44538	0.00377648	0.00399008
3	chr3:12736528:C:T	12736528	NA,T	NA,C	NA,1	NA,inf	NA,inf	NA,3.11454	0.00376905	0.00414164
3	chr3:12291028:G:T	12291028	NA,T	NA,G	NA,1	NA,inf	NA,inf	NA,1.90735	0.00371459	0.00435539
3	chr3:12741213:A:G	12741213	NA,G	NA,A	NA,1	NA,-inf	NA,inf	NA,2.54711	0.0035249	0.00388091
3	chr3:12514081:G:A	12514081	NA,A	NA,G	NA,1	NA,-inf	NA,inf	NA,2.6065	0.00334162	0.0036251
3	chr3:12055082:A:G	12055082	NA,G	NA,A	NA,1	NA,inf	NA,inf	NA,2.3713	0.00327363	0.00346343
3	chr3:12078890:T:C	12078890	NA,C	NA,T	NA,1	NA,inf	NA,inf	NA,2.32633	0.00301033	0.00318759
3	chr3:12050061:G:A	12050061	NA,A	NA,G	NA,1	NA,inf	NA,inf	NA,2.32567	0.00300565	0.00318258
3	chr3:12705003:G:T	12705003	NA,T	NA,G	NA,1	NA,inf	NA,inf	NA,2.80449	0.00295344	0.00335377
3	chr3:12746583:C:T	12746583	NA,T	NA,C	NA,1	NA,-inf	NA,inf	NA,2.43752	0.00292366	0.00322398
3	chr3:12643513:G:A	12643513	A,A	G,G	1,1	inf,-inf	inf,inf	0.277819,3.16468	0.00286673	0.00298683
3	chr3:12116754:A:AT	12116754	NA,AT	NA,A	NA,1	NA,inf	NA,inf	NA,1.81703	0.00280939	0.00328764
3	chr3:12617275:G:A	12617275	A,A	G,G	1,1	inf,-inf	inf,inf	0.28294,3.1459	0.00272808	0.00284336
3	chr3:12647952:C:T	12647952	T,T	C,C	1,1	inf,-inf	inf,inf	0.283125,3.10291	0.0026901	0.00280392
3	chr3:12634311:T:C	12634311	C,C	T,T	1,1	inf,-inf	inf,inf	0.25045,3.09228	0.00267725	0.00278898
3	chr3:12606756:C:A	12606756	A,A	C,C	1,1	inf,-inf	inf,inf	0.307467,3.15708	0.00263608	0.00274929
3	chr3:12649356:G:T	12649356	T,T	G,G	1,1	inf,-inf	inf,inf	0.287501,3.09888	0.00261723	0.00272871
3	chr3:12521150:T:C	12521150	C,C	T,T	1,1	-inf,inf	inf,inf	2.18457,2.31141	0.00255973	0.00290089
3	chr3:12068441:T:G	12068441	NA,G	NA,T	NA,1	NA,inf	NA,inf	NA,2.2187	0.00246298	0.00261327
3	chr3:12084314:C:T	12084314	NA,T	NA,C	NA,1	NA,inf	NA,inf	NA,2.2182	0.0024607	0.00261086
3	chr3:12075885:G:A	12075885	NA,A	NA,G	NA,1	NA,inf	NA,inf	NA,2.21797	0.00245955	0.00260966
3	chr3:12083941:T:C	12083941	NA,C	NA,T	NA,1	NA,inf	NA,inf	NA,2.21689	0.00245421	0.00260404
3	chr3:12059406:A:C	12059406	NA,C	NA,A	NA,1	NA,inf	NA,inf	NA,2.2131	0.00243756	0.00258656
3	chr3:11914690:G:A	11914690	NA,A	NA,G	NA,1	NA,inf	NA,inf	NA,1.79297	0.00239463	0.00263253
3	chr3:12589943:A:G	12589943	G,G	A,A	1,1	inf,-inf	inf,inf	0.373066,3.25791	0.0023651	0.00249078
3	chr3:12612301:A:G	12612301	G,G	A,A	1,1	inf,-inf	inf,inf	0.320812,3.11451	0.00234218	0.00244502
3	chr3:12485363:C:G	12485363	NA,G	NA,C	NA,1	NA,-inf	NA,inf	NA,2.41075	0.00232279	0.0025287
3	chr3:12694029:A:G	12694029	NA,G	NA,A	NA,1	NA,-inf	NA,inf	NA,2.36286	0.00230109	0.00251385
3	chr3:12550886:C:T	12550886	NA,T	NA,C	NA,1	NA,-inf	NA,inf	NA,2.38856	0.00223104	0.00242862
3	chr3:12750592:T:C	12750592	NA,C	NA,T	NA,1	NA,-inf	NA,inf	NA,2.23012	0.00219895	0.00247782
3	chr3:12739098:A:G	12739098	NA,G	NA,A	NA,1	NA,-inf	NA,inf	NA,2.2862	0.00218157	0.00240983
3	chr3:12608233:T:C	12608233	C,C	T,T	1,1	inf,-inf	inf,inf	0.320928,3.06995	0.00216109	0.00225667
3	chr3:12490082:A:G	12490082	NA,G	NA,A	NA,1	NA,-inf	NA,inf	NA,2.3647	0.00214561	0.00233801
3	chr3:12041651:C:G	12041651	NA,G	NA,C	NA,1	NA,inf	NA,inf	NA,2.12082	0.00213665	0.00227615
3	chr3:12686173:C:T	12686173	NA,T	NA,C	NA,1	NA,-inf	NA,inf	NA,2.32858	0.00213647	0.00233549
3	chr3:11999273:C:G	11999273	G,G	C,C	1,1	-inf,inf	inf,inf	1.24204,0.0345371	0.00211464	0.00574845
3	chr3:12021503:A:G	12021503	NA,G	NA,A	NA,1	NA,inf	NA,inf	NA,2.1319	0.00210905	0.00224183
3	chr3:12712719:T:C	12712719	NA,C	NA,T	NA,1	NA,inf	NA,inf	NA,3.1334	0.00208172	0.00243071
3	chr3:12712650:A:T	12712650	NA,T	NA,A	NA,1	NA,inf	NA,inf	NA,3.12709	0.00206177	0.00240745
3	chr3:12631051:A:G	12631051	G,G	A,A	1,1	inf,-inf	inf,inf	0.272179,2.96561	0.00205147	0.00214042
3	chr3:12649101:C:T	12649101	NA,T	NA,C	NA,1	NA,-inf	NA,inf	NA,2.08573	0.00203474	0.00230564
3	chr3:12316415:G:T	12316415	T,NA	G,NA	1,NA	inf,NA	inf,NA	1.2967,NA	0.00202311	0.00347381
3	chr3:12662215:G:C	12662215	C,C	G,G	1,1	inf,-inf	inf,inf	0.0104793,3.43944	0.00202152	0.0021872
3	chr3:12627429:C:T	12627429	NA,T	NA,C	NA,1	NA,-inf	NA,inf	NA,2.08196	0.0020189	0.00228747
3	chr3:12483642:T:C	12483642	C,C	T,T	1,1	-inf,inf	inf,inf	2.1646,1.88549	0.0020007	0.00231644
3	chr3:12621734:A:G	12621734	G,G	A,A	1,1	inf,-inf	inf,inf	0.300285,2.66109	0.00199817	0.0020645
3	chr3:12579576:C:T	12579576	T,T	C,C	1,1	inf,-inf	inf,inf	0.726269,3.37423	0.00196751	0.00208494
3	chr3:12690049:C:T	12690049	NA,T	NA,C	NA,1	NA,-inf	NA,inf	NA,2.27983	0.0019592	0.00214316
3	chr3:12664356:A:G	12664356	G,G	A,A	1,1	inf,-inf	inf,inf	0.0129471,3.4238	0.00195071	0.00211073
3	chr3:12632052:G:C	12632052	C,C	G,G	1,1	inf,-inf	inf,inf	0.261327,2.90315	0.00188546	0.00196737
3	chr3:12558537:A:ATT	12558537	NA,ATT	NA,A	NA,1	NA,-inf	NA,inf	NA,2.2863	0.00187186	0.00204076
3	chr3:12051030:C:T	12051030	NA,T	NA,C	NA,1	NA,inf	NA,inf	NA,2.04898	0.00186422	0.00198917
3	chr3:11893008:G:A	11893008	A,NA	G,NA	1,NA	inf,NA	inf,NA	3.26435,NA	0.00183455	0.00221911
3	chr3:12665415:G:A	12665415	A,A	G,G	1,1	-inf,-inf	inf,inf	0.00538161,3.35734	0.00180828	0.0019594
3	chr3:12617920:A:G	12617920	G,G	A,A	1,1	inf,-inf	inf,inf	0.253096,2.85904	0.00177153	0.00184888
3	chr3:12175518:C:T	12175518	NA,T	NA,C	NA,1	NA,inf	NA,inf	NA,2.00302	0.00176024	0.00187568
3	chr3:11848452:C:T	11848452	T,T	C,C	1,1	inf,-inf	inf,inf	0.304534,3.10312	0.00175451	0.00201414
3	chr3:12175488:T:A	12175488	NA,A	NA,T	NA,1	NA,inf	NA,inf	NA,2.00066	0.00175258	0.00186761
3	chr3:12584166:A:G	12584166	NA,G	NA,A	NA,1	NA,-inf	NA,inf	NA,2.24892	0.00174208	0.00190113
3	chr3:12716920:T:C	12716920	NA,C	NA,T	NA,1	NA,inf	NA,inf	NA,3.01128	0.00173294	0.0020243
3	chr3:12720964:G:A	12720964	NA,A	NA,G	NA,1	NA,-inf	NA,inf	NA,2.17514	0.00172313	0.00189449
3	chr3:12708362:T:A	12708362	NA,A	NA,T	NA,1	NA,-inf	NA,inf	NA,2.17338	0.00168481	0.00185126
3	chr3:12513129:T:G	12513129	NA,G	NA,T	NA,1	NA,-inf	NA,inf	NA,2.2252	0.00166797	0.00182125
3	chr3:11906753:A:G	11906753	NA,G	NA,A	NA,1	NA,-inf	NA,inf	NA,1.97212	0.00165774	0.00195277
3	chr3:12605530:G:A	12605530	A,A	G,G	1,1	inf,-inf	inf,inf	0.279746,2.8577	0.00165068	0.00172425
3	chr3:12719907:T:C	12719907	NA,C	NA,T	NA,1	NA,inf	NA,inf	NA,2.65104	0.00163593	0.00184982
3	chr3:12414191:G:C	12414191	NA,C	NA,G	NA,1	NA,inf	NA,inf	NA,1.54644	0.00163424	0.00191492
3	chr3:11776352:T:C	11776352	C,C	T,T	1,1	-inf,-inf	inf,inf	1.80065,1.41553	0.00162468	0.00194304
3	chr3:12746235:G:A	12746235	NA,A	NA,G	NA,1	NA,-inf	NA,inf	NA,2.14076	0.00160991	0.00177178
3	chr3:12745162:C:T	12745162	T,NA	C,NA	1,NA	-inf,NA	inf,NA	1.44225,NA	0.00160541	0.00180461
3	chr3:12647465:CAT:C	12647465	C,C	CAT,CAT	1,1	inf,-inf	inf,inf	0.245045,2.74439	0.00156147	0.00163044
3	chr3:12593608:G:A	12593608	NA,A	NA,G	NA,1	NA,-inf	NA,inf	NA,2.15385	0.00154551	0.0016888
3	chr3:11909310:G:A	11909310	A,A	G,G	1,1	inf,inf	inf,inf	0.658824,2.65846	0.00153832	0.00200717
3	chr3:12491015:G:C	12491015	NA,C	NA,G	NA,1	NA,-inf	NA,inf	NA,2.17738	0.00152698	0.00166914
3	chr3:12636100:G:A	12636100	A,A	G,G	1,1	inf,-inf	inf,inf	0.311265,2.85827	0.0015227	0.00159231
3	chr3:11908611:C:A	11908611	A,A	C,C	1,1	-inf,-inf	inf,inf	1.73565,2.2288	0.0015096	0.00179755
3	chr3:12594721:C:T	12594721	NA,T	NA,C	NA,1	NA,-inf	NA,inf	NA,2.13545	0.00149438	0.00163362
3	chr3:12638904:T:C	12638904	C,C	T,T	1,1	inf,-inf	inf,inf	0.296458,2.8227	0.00147926	0.00154659
3	chr3:12498861:A:G	12498861	NA,G	NA,A	NA,1	NA,-inf	NA,inf	NA,2.15576	0.00147032	0.0016078
3	chr3:12610483:G:C	12610483	C,C	G,G	1,1	inf,-inf	inf,inf	0.298992,2.79696	0.0014138	0.00147858
3	chr3:12651931:C:T	12651931	T,T	C,C	1,1	inf,-inf	inf,inf	0.248075,2.72759	0.00141373	0.00147625
3	chr3:12742359:C:G	12742359	NA,G	NA,C	NA,1	NA,-inf	NA,inf	NA,2.06274	0.00139775	0.00154043
3	chr3:12181832:C:T	12181832	NA,T	NA,C	NA,1	NA,inf	NA,inf	NA,1.92287	0.00139539	0.00149467
3	chr3:12552078:G:A	12552078	NA,A	NA,G	NA,1	NA,-inf	NA,inf	NA,2.1144	0.00136221	0.00149017
3	chr3:12360461:C:G	12360461	NA,G	NA,C	NA,1	NA,-inf	NA,inf	NA,1.79589	0.00135709	0.00169431
3	chr3:12324705:G:A	12324705	A,NA	G,NA	1,NA	inf,NA	inf,NA	1.27768,NA	0.00135686	0.00209108
3	chr3:12703272:C:T	12703272	NA,T	NA,C	NA,1	NA,inf	NA,inf	NA,2.7992	0.00134752	0.00155816
3	chr3:12167930:A:G	12167930	NA,G	NA,A	NA,1	NA,inf	NA,inf	NA,1.90001	0.0013206	0.00141521
3	chr3:12181573:A:G	12181573	NA,G	NA,A	NA,1	NA,inf	NA,inf	NA,1.89613	0.00130766	0.00140176
3	chr3:12181852:G:A	12181852	NA,A	NA,G	NA,1	NA,inf	NA,inf	NA,1.88861	0.0013055	0.00139996
3	chr3:12490326:G:A	12490326	NA,A	NA,G	NA,1	NA,-inf	NA,inf	NA,2.079	0.0012794	0.00140128
3	chr3:12372227:A:G	12372227	NA,G	NA,A	NA,1	NA,-inf	NA,inf	NA,2.00349	0.00125562	0.00157171
3	chr3:12738903:C:T	12738903	NA,T	NA,C	NA,1	NA,-inf	NA,inf	NA,1.83024	0.00123623	0.0014177
3	chr3:12007104:C:T	12007104	NA,T	NA,C	NA,1	NA,inf	NA,inf	NA,1.40725	0.00123021	0.00144179
3	chr3:12629314:A:G	12629314	NA,G	NA,A	NA,1	NA,-inf	NA,inf	NA,2.0265	0.00121536	0.0013314
3	chr3:12366836:G:C	12366836	C,NA	G,NA	1,NA	inf,NA	inf,NA	1.44789,NA	0.00118573	0.00162864
3	chr3:12414456:A:G	12414456	NA,G	NA,A	NA,1	NA,-inf	NA,inf	NA,1.65929	0.00117488	0.00144527
3	chr3:11784518:A:C	11784518	NA,C	NA,A	NA,1	NA,-inf	NA,inf	NA,1.59427	0.00116425	0.00135769
3	chr3:12705308:A:G	12705308	NA,G	NA,A	NA,1	NA,inf	NA,inf	NA,2.68871	0.00115085	0.00133271
3	chr3:12053215:G:T	12053215	NA,T	NA,G	NA,1	NA,inf	NA,inf	NA,1.78236	0.00113884	0.00122301
3	chr3:12739410:G:A	12739410	NA,A	NA,G	NA,1	NA,-inf	NA,inf	NA,1.94007	0.00111677	0.00123335
3	chr3:12210177:C:T	12210177	NA,T	NA,C	NA,1	NA,inf	NA,inf	NA,1.33204	0.00108599	0.00127405
3	chr3:12625875:C:T	12625875	T,T	C,C	1,1	inf,-inf	inf,inf	0.272076,2.62302	0.00107849	0.00112864
3	chr3:12627722:TAA:T	12627722	T,T	TAA,TAA	1,1	inf,-inf	inf,inf	0.279595,2.63089	0.00107275	0.00112285
3	chr3:12646114:T:C	12646114	C,C	T,T	1,1	inf,-inf	inf,inf	0.203898,2.55705	0.00106193	0.00112464
3	chr3:12550728:T:C	12550728	NA,C	NA,T	NA,1	NA,-inf	NA,inf	NA,1.95325	0.00102994	0.00113041
3	chr3:11796035:C:T	11796035	NA,T	NA,C	NA,1	NA,inf	NA,inf	NA,1.59932	0.00102826	0.00120631
3	chr3:12478640:C:T	12478640	NA,T	NA,C	NA,1	NA,-inf	NA,inf	NA,1.94229	0.00102457	0.00112513
3	chr3:12460708:A:G	12460708	NA,G	NA,A	NA,1	NA,inf	NA,inf	NA,1.46994	0.00102405	0.00121996
3	chr3:12251563:T:A	12251563	NA,A	NA,T	NA,1	NA,inf	NA,inf	NA,1.25431	0.00101408	0.00118716
3	chr3:12598346:A:G	12598346	NA,G	NA,A	NA,1	NA,-inf	NA,inf	NA,1.93388	0.00100871	0.00110776
3	chr3:12741249:A:C	12741249	C,C	A,A	1,1	inf,inf	inf,inf	0.166579,3.09917	0.00100576	0.00107874
3	chr3:12661883:CT:C	12661883	NA,C	NA,CT	NA,1	NA,-inf	NA,inf	NA,1.90812	0.000997711	0.00109541
3	chr3:12524649:C:T	12524649	NA,T	NA,C	NA,1	NA,-inf	NA,inf	NA,1.68579	0.000980858	0.00111746
3	chr3:11919040:A:G	11919040	G,NA	A,NA	1,NA	inf,NA	inf,NA	3.6385,NA	0.000979958	0.00144529
3	chr3:12238288:C:T	12238288	NA,T	NA,C	NA,1	NA,inf	NA,inf	NA,1.23272	0.000968325	0.00113374
3	chr3:12478129:A:G	12478129	NA,G	NA,A	NA,1	NA,-inf	NA,inf	NA,1.91416	0.000966068	0.00106159
3	chr3:12749686:T:G	12749686	G,G	T,T	1,1	-inf,inf	inf,inf	0.392316,3.36778	0.000964873	0.00105393
3	chr3:12679305:C:A	12679305	A,A	C,C	1,1	inf,-inf	inf,inf	0.848408,3.04133	0.000964853	0.00104761
3	chr3:12082880:T:C	12082880	C,C	T,T	1,1	-inf,inf	inf,inf	1.63257,0.0312884	0.000964752	0.00117462
3	chr3:12635787:C:A	12635787	NA,A	NA,C	NA,1	NA,-inf	NA,inf	NA,1.89337	0.000959812	0.00105479
3	chr3:12046523:A:G	12046523	NA,G	NA,A	NA,1	NA,inf	NA,inf	NA,1.68377	0.000952972	0.00102592
3	chr3:11948969:T:A	11948969	NA,A	NA,T	NA,1	NA,inf	NA,inf	NA,1.75929	0.000950075	0.00111003
3	chr3:12168817:G:T	12168817	NA,T	NA,G	NA,1	NA,inf	NA,inf	NA,1.84901	0.000949297	0.00110898
3	chr3:12479045:T:C	12479045	NA,C	NA,T	NA,1	NA,-inf	NA,inf	NA,1.89058	0.000946421	0.00103898
3	chr3:12374683:A:G	12374683	NA,G	NA,A	NA,1	NA,-inf	NA,inf	NA,1.54905	0.00094358	0.00116036
3	chr3:11909180:C:T	11909180	T,T	C,C	1,1	-inf,-inf	inf,inf	1.82507,2.28742	0.000941378	0.00111652
3	chr3:12044757:A:G	12044757	G,NA	A,NA	1,NA	inf,NA	inf,NA	1.16228,NA	0.000915188	0.00134084
3	chr3:12224210:A:C	12224210	NA,C	NA,A	NA,1	NA,-inf	NA,inf	NA,1.39696	0.00090857	0.00109686
3	chr3:11955678:G:A	11955678	NA,A	NA,G	NA,1	NA,inf	NA,inf	NA,1.35122	0.000908239	0.00106654
3	chr3:12625699:ATATT:A	12625699	A,A	ATATT,ATATT	1,1	inf,-inf	inf,inf	0.318058,2.60331	0.000905401	0.000949763
3	chr3:12126817:T:C	12126817	C,NA	T,NA	1,NA	inf,NA	inf,NA	1.32909,NA	0.000900476	0.00122737
3	chr3:12724786:G:T	12724786	NA,T	NA,G	NA,1	NA,-inf	NA,inf	NA,1.77392	0.000895882	0.000994243
3	chr3:12007718:G:A	12007718	A,A	G,G	1,1	-inf,inf	inf,inf	0.982179,0.730271	0.000889176	0.00244018
3	chr3:12696470:T:C	12696470	NA,C	NA,T	NA,1	NA,inf	NA,inf	NA,1.94922	0.000888554	0.00102204
3	chr3:12725659:G:A	12725659	NA,A	NA,G	NA,1	NA,inf	NA,inf	NA,1.45689	0.000876451	0.000977869
3	chr3:11755926:C:T	11755926	NA,T	NA,C	NA,1	NA,-inf	NA,inf	NA,1.50618	0.000868698	0.00102436
3	chr3:11955294:C:T	11955294	NA,T	NA,C	NA,1	NA,inf	NA,inf	NA,1.69839	0.000858031	0.00100239
3	chr3:12706092:T:A	12706092	NA,A	NA,T	NA,1	NA,inf	NA,inf	NA,2.48325	0.000857954	0.000998204
3	chr3:12346495:G:A	12346495	NA,A	NA,G	NA,1	NA,inf	NA,inf	NA,1.23426	0.000857538	0.000973845
3	chr3:12635232:T:C	12635232	NA,C	NA,T	NA,1	NA,-inf	NA,inf	NA,1.5845	0.000854085	0.000974201
3	chr3:12707058:C:T	12707058	NA,T	NA,C	NA,1	NA,inf	NA,inf	NA,2.59778	0.000853951	0.00100162
3	chr3:12724271:G:A	12724271	NA,A	NA,G	NA,1	NA,-inf	NA,inf	NA,1.74502	0.000851683	0.000945714
3	chr3:12752362:A:G	12752362	G,G	A,A	1,1	-inf,inf	inf,inf	0.258151,3.23289	0.000847903	0.00092618
3	chr3:12239703:C:G	12239703	NA,G	NA,C	NA,1	NA,inf	NA,inf	NA,1.19928	0.000822858	0.000964159
3	chr3:12620521:G:A	12620521	A,A	G,G	1,1	inf,-inf	inf,inf	0.196907,1.88909	0.000822139	0.000856627
3	chr3:12743539:A:G	12743539	NA,G	NA,A	NA,1	NA,-inf	NA,inf	NA,1.77518	0.000817758	0.000918189
3	chr3:12372521:C:T	12372521	NA,T	NA,C	NA,1	NA,-inf	NA,inf	NA,1.48211	0.000813876	0.00100023
3	chr3:12729564:T:C	12729564	NA,C	NA,T	NA,1	NA,-inf	NA,inf	NA,1.71657	0.000812761	0.000903027
3	chr3:12571990:A:G	12571990	NA,G	NA,A	NA,1	NA,inf	NA,inf	NA,1.3562	0.000810794	0.000941005
3	chr3:11910141:G:A	11910141	A,A	G,G	1,1	inf,inf	inf,inf	0.783984,2.35319	0.000808852	0.00101022
3	chr3:12635006:C:T	12635006	NA,T	NA,C	NA,1	NA,-inf	NA,inf	NA,1.5526	0.00080661	0.000920468
3	chr3:12650793:C:T	12650793	NA,T	NA,C	NA,1	NA,-inf	NA,inf	NA,1.54983	0.000801927	0.000915255
3	chr3:12711625:T:C	12711625	NA,C	NA,T	NA,1	NA,inf	NA,inf	NA,1.4079	0.000794466	0.00088693
3	chr3:12570870:T:TGA	12570870	NA,TGA	NA,T	NA,1	NA,inf	NA,inf	NA,1.8152	0.000786201	0.000911084
3	chr3:12250958:A:AC	12250958	NA,AC	NA,A	NA,1	NA,-inf	NA,inf	NA,1.88374	0.000782936	0.000909888
3	chr3:12096757:AAGTT:A	12096757	NA,A	NA,AAGTT	NA,1	NA,inf	NA,inf	NA,1.17957	0.000779138	0.000914577
3	chr3:12090813:A:G	12090813	NA,G	NA,A	NA,1	NA,inf	NA,inf	NA,1.17886	0.000777873	0.000913096
3	chr3:12106371:A:G	12106371	NA,G	NA,A	NA,1	NA,inf	NA,inf	NA,1.17826	0.000777016	0.000912089
3	chr3:12129310:T:C	12129310	NA,C	NA,T	NA,1	NA,inf	NA,inf	NA,1.17721	0.000775222	0.000909988
3	chr3:12412928:C:T	12412928	NA,T	NA,C	NA,1	NA,inf	NA,inf	NA,2.45792	0.000772984	0.000892148
3	chr3:11875068:C:T	11875068	NA,T	NA,C	NA,1	NA,inf	NA,inf	NA,1.44396	0.00076796	0.000899226
3	chr3:12353549:A:G	12353549	NA,G	NA,A	NA,1	NA,inf	NA,inf	NA,2.0662	0.000763375	0.000919801
3	chr3:12261986:T:C	12261986	NA,C	NA,T	NA,1	NA,inf	NA,inf	NA,1.88355	0.000758953	0.000908032
3	chr3:12141577:C:G	12141577	NA,G	NA,C	NA,1	NA,inf	NA,inf	NA,1.15794	0.000745155	0.000874724
3	chr3:12112896:A:G	12112896	NA,G	NA,A	NA,1	NA,inf	NA,inf	NA,1.16964	0.000742252	0.000871638
3	chr3:11912888:C:T	11912888	T,T	C,C	1,1	-inf,-inf	inf,inf	1.64364,1.81531	0.000741853	0.000872664
3	chr3:12654190:G:A	12654190	A,A	G,G	1,1	inf,-inf	inf,inf	0.242641,2.35587	0.00073811	0.000773308
3	chr3:12219666:C:T	12219666	NA,T	NA,C	NA,1	NA,inf	NA,inf	NA,1.1446	0.000736677	0.000864204
3	chr3:11959238:C:T	11959238	NA,T	NA,C	NA,1	NA,inf	NA,inf	NA,1.63898	0.000733457	0.000856172
3	chr3:11960948:G:A	11960948	NA,A	NA,G	NA,1	NA,inf	NA,inf	NA,1.642	0.000724699	0.000845615
3	chr3:12088080:C:T	12088080	NA,T	NA,C	NA,1	NA,inf	NA,inf	NA,0.81304	0.000722908	0.000809346
3	chr3:12711936:C:T	12711936	NA,T	NA,C	NA,1	NA,-inf	NA,inf	NA,1.37086	0.000718608	0.000864915
3	chr3:12751910:T:C	12751910	NA,C	NA,T	NA,1	NA,-inf	NA,inf	NA,1.37452	0.000715548	0.000831914
3	chr3:12751909:C:T	12751909	NA,T	NA,C	NA,1	NA,-inf	NA,inf	NA,1.37452	0.000715548	0.000831914
3	chr3:12632700:T:C	12632700	C,C	T,T	1,1	inf,-inf	inf,inf	0.159696,2.10523	0.000712931	0.000753173
3	chr3:12733766:G:A	12733766	NA,A	NA,G	NA,1	NA,inf	NA,inf	NA,1.96397	0.000696427	0.000773737
3	chr3:12484878:G:A	12484878	NA,A	NA,G	NA,1	NA,inf	NA,inf	NA,1.21112	0.000689576	0.000815085
3	chr3:12056503:A:C	12056503	C,C	A,A	1,1	-inf,inf	inf,inf	1.51388,0.0450108	0.000686676	0.000835028
3	chr3:12433998:A:G	12433998	NA,G	NA,A	NA,1	NA,inf	NA,inf	NA,1.4313	0.000685225	0.000740706
3	chr3:12753357:T:C	12753357	NA,C	NA,T	NA,1	NA,-inf	NA,inf	NA,1.66214	0.000678851	0.000761201
3	chr3:12674147:C:T	12674147	NA,T	NA,C	NA,1	NA,inf	NA,inf	NA,1.9232	0.000675715	0.000775409
3	chr3:12716777:T:G	12716777	NA,G	NA,T	NA,1	NA,-inf	NA,inf	NA,1.36846	0.000674246	0.000791772
3	chr3:12097328:C:T	12097328	NA,T	NA,C	NA,1	NA,inf	NA,inf	NA,0.783856	0.00067422	0.000755582
3	chr3:12534278:C:T	12534278	NA,T	NA,C	NA,1	NA,inf	NA,inf	NA,1.93101	0.000666911	0.00076666
3	chr3:11985198:T:C	11985198	NA,C	NA,T	NA,1	NA,inf	NA,inf	NA,0.962734	0.000666557	0.000760565
3	chr3:12228654:CA:C	12228654	NA,C	NA,CA	NA,1	NA,inf	NA,inf	NA,1.4986	0.000666355	0.000719696
3	chr3:12467122:C:T	12467122	NA,T	NA,C	NA,1	NA,inf	NA,inf	NA,1.41554	0.000665735	0.000727202
3	chr3:11926554:T:A	11926554	NA,A	NA,T	NA,1	NA,inf	NA,inf	NA,1.54366	0.000654111	0.000764733
3	chr3:12478940:C:T	12478940	NA,T	NA,C	NA,1	NA,-inf	NA,inf	NA,1.44002	0.000653343	0.000747409
3	chr3:12069200:T:C	12069200	NA,C	NA,T	NA,1	NA,inf	NA,inf	NA,1.63282	0.000651767	0.000761405
3	chr3:12076844:A:T	12076844	T,T	A,A	1,1	inf,-inf	inf,inf	6.94968,0.20511	0.000651209	0.00117555
3	chr3:12384772:C:G	12384772	NA,G	NA,C	NA,1	NA,-inf	NA,inf	NA,1.39335	0.000650324	0.000800746
3	chr3:12253383:C:T	12253383	NA,T	NA,C	NA,1	NA,inf	NA,inf	NA,1.19247	0.000643582	0.000694374
3	chr3:12659648:CAT:C	12659648	C,C	CAT,CAT	1,1	-inf,inf	inf,inf	0.136349,3.10834	0.000643578	0.000735561
3	chr3:12377260:T:C	12377260	NA,C	NA,T	NA,1	NA,-inf	NA,inf	NA,1.38719	0.000643301	0.000792116
3	chr3:12160069:AAAAG:A	12160069	NA,A	NA,AAAAG	NA,1	NA,inf	NA,inf	NA,1.49915	0.000638116	0.000690737
3	chr3:12614445:T:C	12614445	C,C	T,T	1,1	inf,-inf	inf,inf	0.226898,2.17656	0.000632829	0.000670886
3	chr3:11912418:G:T	11912418	T,T	G,G	1,1	-inf,-inf	inf,inf	1.54945,1.82344	0.000632672	0.000745203
3	chr3:11839557:A:G	11839557	NA,G	NA,A	NA,1	NA,inf	NA,inf	NA,1.49788	0.000630738	0.000750372
3	chr3:12100729:T:C	12100729	NA,C	NA,T	NA,1	NA,inf	NA,inf	NA,0.738495	0.000630573	0.000705772
3	chr3:12004218:T:A	12004218	NA,A	NA,T	NA,1	NA,inf	NA,inf	NA,1.87712	0.000629158	0.000739676
3	chr3:12601446:G:C	12601446	C,C	G,G	1,1	inf,-inf	inf,inf	0.209,2.12132	0.00062651	0.000663024
3	chr3:11907792:GCCTCCCCTT:G	11907792	G,G	GCCTCCCCTT,GCCTCCCCTT	1,1	-inf,-inf	inf,inf	1.7126,1.74129	0.000624344	0.000745739
3	chr3:12000893:G:A	12000893	A,A	G,G	1,1	inf,-inf	inf,inf	4.09695,0.662536	0.000623972	0.00164517
3	chr3:12495541:C:T	12495541	NA,T	NA,C	NA,1	NA,inf	NA,inf	NA,2.01001	0.000621098	0.000714884
3	chr3:12667302:A:G	12667302	NA,G	NA,A	NA,1	NA,inf	NA,inf	NA,1.06185	0.000611285	0.000696481
3	chr3:12501664:A:G	12501664	G,G	A,A	1,1	-inf,inf	inf,inf	1.60935,1.3778	0.000610046	0.000686536
3	chr3:11985005:A:T	11985005	T,T	A,A	1,1	inf,-inf	inf,inf	3.76192,0.806473	0.000609766	0.00146783
3	chr3:12226269:C:T	12226269	NA,T	NA,C	NA,1	NA,inf	NA,inf	NA,1.05015	0.000607921	0.000713635
3	chr3:11808530:C:T	11808530	NA,T	NA,C	NA,1	NA,inf	NA,inf	NA,1.37757	0.000607123	0.000710342
3	chr3:11794058:A:C	11794058	NA,C	NA,A	NA,1	NA,inf	NA,inf	NA,1.37146	0.000606591	0.000709646
3	chr3:11765671:TTA:T	11765671	NA,T	NA,TTA	NA,1	NA,inf	NA,inf	NA,1.31285	0.000600183	0.000708143
3	chr3:11996435:T:C	11996435	C,C	T,T	1,1	-inf,inf	inf,inf	0.860564,1.10297	0.000596529	0.00144934
3	chr3:12254051:A:G	12254051	NA,G	NA,A	NA,1	NA,inf	NA,inf	NA,1.15288	0.000596033	0.000643989
3	chr3:12255064:G:A	12255064	NA,A	NA,G	NA,1	NA,inf	NA,inf	NA,1.15203	0.000595088	0.000642986
3	chr3:12259013:T:A	12259013	NA,A	NA,T	NA,1	NA,inf	NA,inf	NA,1.15191	0.000594918	0.000642805
3	chr3:11757208:G:A	11757208	NA,A	NA,G	NA,1	NA,inf	NA,inf	NA,1.27412	0.000590143	0.000695896
3	chr3:12640590:C:T	12640590	T,T	C,C	1,1	inf,-inf	inf,inf	0.178077,2.02286	0.000589965	0.000623781
3	chr3:12256840:C:T	12256840	NA,T	NA,C	NA,1	NA,inf	NA,inf	NA,1.14477	0.000586769	0.000634162
3	chr3:11953382:C:T	11953382	NA,T	NA,C	NA,1	NA,inf	NA,inf	NA,1.1284	0.000586729	0.000689117
3	chr3:12069512:G:T	12069512	NA,T	NA,G	NA,1	NA,inf	NA,inf	NA,1.57009	0.000582038	0.000680399
3	chr3:12397556:G:A	12397556	NA,A	NA,G	NA,1	NA,inf	NA,inf	NA,1.50811	0.000581487	0.000690172
3	chr3:11897585:A:T	11897585	T,T	A,A	1,1	-inf,inf	inf,inf	0.704722,2.0983	0.000580266	0.000683509
3	chr3:11808749:T:C	11808749	NA,C	NA,T	NA,1	NA,inf	NA,inf	NA,1.34592	0.000575548	0.000673561
3	chr3:11807611:A:G	11807611	NA,G	NA,A	NA,1	NA,inf	NA,inf	NA,1.34567	0.000575295	0.000673265
3	chr3:12185610:T:G	12185610	NA,G	NA,T	NA,1	NA,inf	NA,inf	NA,1.41151	0.000572258	0.000619789
3	chr3:11958275:C:T	11958275	NA,T	NA,C	NA,1	NA,inf	NA,inf	NA,1.11722	0.000570358	0.000669595
3	chr3:12692970:C:T	12692970	NA,T	NA,C	NA,1	NA,-inf	NA,inf	NA,1.57256	0.000570247	0.00064815
3	chr3:11995141:C:T	11995141	T,T	C,C	1,1	inf,-inf	inf,inf	3.95824,0.634514	0.000568482	0.00144986
3	chr3:11761767:T:G	11761767	NA,G	NA,T	NA,1	NA,inf	NA,inf	NA,1.281	0.000566305	0.000667988
3	chr3:11802703:C:T	11802703	NA,T	NA,C	NA,1	NA,inf	NA,inf	NA,1.33235	0.00056534	0.000661477
3	chr3:12631776:A:G	12631776	G,G	A,A	1,1	inf,-inf	inf,inf	0.185319,2.02594	0.000564224	0.000597247
3	chr3:11802205:G:C	11802205	NA,C	NA,G	NA,1	NA,inf	NA,inf	NA,1.32851	0.000561604	0.000657138
3	chr3:11909336:A:G	11909336	G,G	A,A	1,1	inf,inf	inf,inf	0.608757,1.65612	0.000561567	0.00074715
3	chr3:12195019:T:A	12195019	NA,A	NA,T	NA,1	NA,inf	NA,inf	NA,1.40071	0.000561073	0.000607891
3	chr3:12726952:C:T	12726952	NA,T	NA,C	NA,1	NA,-inf	NA,inf	NA,1.27392	0.000560648	0.000658114
3	chr3:12527082:T:G	12527082	NA,G	NA,T	NA,1	NA,inf	NA,inf	NA,1.93687	0.000555621	0.000639174
3	chr3:12703743:C:T	12703743	NA,T	NA,C	NA,1	NA,inf	NA,inf	NA,2.17703	0.000554798	0.000637354
3	chr3:12213328:A:G	12213328	NA,G	NA,A	NA,1	NA,-inf	NA,inf	NA,1.72379	0.000550794	0.000642368
3	chr3:12679692:G:A	12679692	NA,A	NA,G	NA,1	NA,inf	NA,inf	NA,1.01634	0.00054724	0.000624553
3	chr3:12501659:T:C	12501659	C,C	T,T	1,1	-inf,inf	inf,inf	1.58671,1.34532	0.000545237	0.000614326
3	chr3:12187111:C:T	12187111	NA,T	NA,C	NA,1	NA,inf	NA,inf	NA,1.38347	0.000545197	0.000591076
3	chr3:12501772:C:T	12501772	T,T	C,C	1,1	-inf,inf	inf,inf	1.5801,1.34834	0.000543994	0.000612964
3	chr3:12494523:G:A	12494523	A,A	G,G	1,1	-inf,inf	inf,inf	1.46584,1.43263	0.000542889	0.000611359
3	chr3:12241126:G:T	12241126	NA,T	NA,G	NA,1	NA,inf	NA,inf	NA,1.09822	0.000542776	0.000586759
3	chr3:12604756:A:T	12604756	T,T	A,A	1,1	inf,-inf	inf,inf	0.203533,2.03416	0.000541931	0.000574195
3	chr3:12664759:C:A	12664759	NA,A	NA,C	NA,1	NA,inf	NA,inf	NA,1.0022	0.000541696	0.000617858
3	chr3:11908007:T:C	11908007	NA,C	NA,T	NA,1	NA,inf	NA,inf	NA,1.34507	0.000541438	0.000629723
3	chr3:12454498:C:G	12454498	NA,G	NA,C	NA,1	NA,-inf	NA,inf	NA,1.3365	0.000540732	0.000618517
3	chr3:12406465:G:A	12406465	NA,A	NA,G	NA,1	NA,inf	NA,inf	NA,2.57825	0.000538797	0.000630997
3	chr3:11793271:A:G	11793271	NA,G	NA,A	NA,1	NA,inf	NA,inf	NA,1.3131	0.000538489	0.000630788
3	chr3:12477324:G:A	12477324	A,A	G,G	1,1	-inf,inf	inf,inf	2.19123,1.3504	0.000538143	0.000636757
3	chr3:12567237:G:T	12567237	NA,T	NA,G	NA,1	NA,inf	NA,inf	NA,1.27802	0.000533105	0.000587543
3	chr3:12218544:ATT:A	12218544	A,NA	ATT,NA	1,NA	-inf,NA	inf,NA	0.376677,NA	0.000531122	0.000585411
3	chr3:12246127:T:C	12246127	NA,C	NA,T	NA,1	NA,inf	NA,inf	NA,1.09068	0.000529552	0.000573439
3	chr3:12273013:C:G	12273013	G,G	C,C	1,1	-inf,inf	inf,inf	2.06608,3.21034	0.000529356	0.000603048
3	chr3:12242385:C:T	12242385	NA,T	NA,C	NA,1	NA,inf	NA,inf	NA,1.08951	0.000528359	0.000572173
3	chr3:11934723:C:G	11934723	NA,G	NA,C	NA,1	NA,-inf	NA,inf	NA,1.84366	0.00052833	0.000634769
3	chr3:11811512:A:T	11811512	NA,T	NA,A	NA,1	NA,inf	NA,inf	NA,1.23353	0.000526805	0.000618
3	chr3:11810004:T:C	11810004	NA,C	NA,T	NA,1	NA,inf	NA,inf	NA,1.22941	0.000522924	0.000613453
3	chr3:12620926:AGTTC:A	12620926	A,A	AGTTC,AGTTC	1,1	-inf,-inf	inf,inf	0.194095,1.49023	0.000519448	0.000546797
3	chr3:12671734:T:TG	12671734	NA,TG	NA,T	NA,1	NA,inf	NA,inf	NA,0.981273	0.00051634	0.00058939
3	chr3:12691364:G:A	12691364	NA,A	NA,G	NA,1	NA,inf	NA,inf	NA,0.929636	0.000513822	0.000587331
3	chr3:12000527:C:T	12000527	T,T	C,C	1,1	-inf,-inf	inf,inf	0.36495,2.19729	0.000510778	0.000667356
3	chr3:11914095:C:T	11914095	NA,T	NA,C	NA,1	NA,-inf	NA,inf	NA,1.40225	0.000508612	0.000604401
3	chr3:11960027:G:T	11960027	NA,T	NA,G	NA,1	NA,inf	NA,inf	NA,1.04825	0.000507908	0.000595938
3	chr3:12674656:G:A	12674656	NA,A	NA,G	NA,1	NA,inf	NA,inf	NA,0.972359	0.000507357	0.000579227
3	chr3:12675181:G:C	12675181	NA,C	NA,G	NA,1	NA,inf	NA,inf	NA,0.969835	0.000504781	0.000576311
3	chr3:11758224:C:T	11758224	NA,T	NA,C	NA,1	NA,inf	NA,inf	NA,1.19469	0.000503497	0.000593454
3	chr3:12005775:A:G	12005775	G,G	A,A	1,1	inf,-inf	inf,inf	3.91918,0.488091	0.000501161	0.0013
3	chr3:12614647:A:C	12614647	NA,C	NA,A	NA,1	NA,inf	NA,inf	NA,0.965801	0.000498035	0.000568785
3	chr3:12495489:G:C	12495489	C,C	G,G	1,1	-inf,inf	inf,inf	1.53169,1.34004	0.000496544	0.000559584
3	chr3:12703206:A:G	12703206	NA,G	NA,A	NA,1	NA,inf	NA,inf	NA,2.09484	0.00049308	0.000566967
3	chr3:12613199:T:TA	12613199	NA,TA	NA,T	NA,1	NA,inf	NA,inf	NA,0.954742	0.000490525	0.00056009
3	chr3:12590440:C:T	12590440	NA,T	NA,C	NA,1	NA,inf	NA,inf	NA,0.959061	0.000489754	0.00055939
3	chr3:11963656:G:A	11963656	NA,A	NA,G	NA,1	NA,inf	NA,inf	NA,1.02951	0.000485591	0.000568795
3	chr3:12347406:C:T	12347406	NA,T	NA,C	NA,1	NA,-inf	NA,inf	NA,1.55834	0.000485256	0.000626699
3	chr3:12703369:A:G	12703369	NA,G	NA,A	NA,1	NA,inf	NA,inf	NA,2.0799	0.000482139	0.000554538
3	chr3:12503994:A:G	12503994	G,G	A,A	1,1	-inf,inf	inf,inf	1.61847,1.26265	0.000481573	0.000543245
3	chr3:12608077:A:G	12608077	G,G	A,A	1,1	inf,-inf	inf,inf	0.42098,2.75472	0.000479446	0.000520002
3	chr3:12704123:C:T	12704123	NA,T	NA,C	NA,1	NA,inf	NA,inf	NA,2.07476	0.000478079	0.000549922
3	chr3:12559196:A:G	12559196	G,NA	A,NA	1,NA	-inf,NA	inf,NA	0.645828,NA	0.000476867	0.000533226
3	chr3:12347339:A:C	12347339	NA,C	NA,A	NA,1	NA,-inf	NA,inf	NA,1.91886	0.000475941	0.000531504
3	chr3:12298878:C:T	12298878	NA,T	NA,C	NA,1	NA,-inf	NA,inf	NA,1.35083	0.000475814	0.000584273
3	chr3:12670478:A:C	12670478	C,C	A,A	1,1	inf,-inf	inf,inf	0.00149536,2.77722	0.000475572	0.000525426
3	chr3:12629342:C:T	12629342	NA,T	NA,C	NA,1	NA,inf	NA,inf	NA,1.55885	0.000472707	0.000546304
3	chr3:11785871:G:A	11785871	A,NA	G,NA	1,NA	inf,NA	inf,NA	2.03708,NA	0.000470812	0.00057173
3	chr3:11805124:C:T	11805124	NA,T	NA,C	NA,1	NA,inf	NA,inf	NA,1.22686	0.000470599	0.000550768
3	chr3:12712730:T:G	12712730	NA,G	NA,T	NA,1	NA,-inf	NA,inf	NA,1.16125	0.000470228	0.00055218
3	chr3:12498298:G:A	12498298	A,A	G,G	1,1	-inf,inf	inf,inf	1.52662,1.31417	0.000470184	0.000529831
3	chr3:12602767:C:G	12602767	NA,G	NA,C	NA,1	NA,inf	NA,inf	NA,0.934082	0.000468286	0.000535111
3	chr3:12603640:T:C	12603640	NA,C	NA,T	NA,1	NA,inf	NA,inf	NA,0.934082	0.000468286	0.000535111
3	chr3:11890631:C:T	11890631	NA,T	NA,C	NA,1	NA,-inf	NA,inf	NA,1.07733	0.000461419	0.000538079
3	chr3:12634614:C:T	12634614	T,T	C,C	1,1	inf,-inf	inf,inf	0.222159,1.96343	0.000460851	0.000488725
3	chr3:12449645:A:G	12449645	NA,G	NA,A	NA,1	NA,-inf	NA,inf	NA,1.24758	0.000460796	0.000527802
3	chr3:12625165:C:A	12625165	NA,A	NA,C	NA,1	NA,inf	NA,inf	NA,0.919791	0.000457644	0.000522849
3	chr3:12713587:C:T	12713587	NA,T	NA,C	NA,1	NA,-inf	NA,inf	NA,1.14566	0.000456873	0.000536521
3	chr3:12605958:A:G	12605958	G,G	A,A	1,1	inf,-inf	inf,inf	0.206751,1.94581	0.000455952	0.000483577
3	chr3:11798801:A:G	11798801	NA,G	NA,A	NA,1	NA,inf	NA,inf	NA,1.21669	0.000455808	0.000534111
3	chr3:11944492:C:T	11944492	T,T	C,C	1,1	inf,-inf	inf,inf	0.798471,2.52067	0.000454899	0.000490837
3	chr3:12644854:C:G	12644854	G,G	C,C	1,1	inf,-inf	inf,inf	0.192591,1.90844	0.000454897	0.000482
3	chr3:12478519:C:T	12478519	T,T	C,C	1,1	-inf,inf	inf,inf	2.40096,0.926145	0.000454331	0.000532664
3	chr3:12633130:A:C	12633130	NA,C	NA,A	NA,1	NA,inf	NA,inf	NA,0.91446	0.000449583	0.000513887
3	chr3:12612147:G:A	12612147	NA,A	NA,G	NA,1	NA,inf	NA,inf	NA,0.91446	0.000449583	0.000513887
3	chr3:12619452:T:C	12619452	C,C	T,T	1,1	-inf,-inf	inf,inf	0.22576,1.33043	0.000448594	0.000472035
3	chr3:12452492:T:C	12452492	NA,C	NA,T	NA,1	NA,inf	NA,inf	NA,1.1577	0.000448447	0.000492976
3	chr3:12633129:A:AT	12633129	NA,AT	NA,A	NA,1	NA,inf	NA,inf	NA,0.912727	0.000448001	0.000512094
3	chr3:12599926:T:C	12599926	C,C	T,T	1,1	-inf,-inf	inf,inf	0.210523,1.35491	0.000447383	0.000470955
3	chr3:11990245:C:T	11990245	T,T	C,C	1,1	inf,inf	inf,inf	4.31748,0.523401	0.000447263	0.000776528
3	chr3:12346009:C:T	12346009	NA,T	NA,C	NA,1	NA,-inf	NA,inf	NA,1.50505	0.000446828	0.000575519
3	chr3:12634386:G:C	12634386	NA,C	NA,G	NA,1	NA,inf	NA,inf	NA,0.911298	0.000446757	0.000510688
3	chr3:12582822:A:G	12582822	G,G	A,A	1,1	inf,-inf	inf,inf	0.29763,2.14416	0.00044597	0.000479508
3	chr3:12676078:T:C	12676078	NA,C	NA,T	NA,1	NA,inf	NA,inf	NA,1.57461	0.000444495	0.000510887
3	chr3:12620705:T:C	12620705	NA,C	NA,T	NA,1	NA,inf	NA,inf	NA,0.906495	0.000442381	0.000505764
3	chr3:12600941:T:C	12600941	NA,C	NA,T	NA,1	NA,inf	NA,inf	NA,0.903347	0.000440454	0.000503589
3	chr3:12503592:T:C	12503592	C,C	T,T	1,1	-inf,inf	inf,inf	1.60654,1.22567	0.000440102	0.000496684
3	chr3:12683704:A:G	12683704	NA,G	NA,A	NA,1	NA,inf	NA,inf	NA,1.67869	0.00043788	0.000498465
3	chr3:12636313:T:C	12636313	NA,C	NA,T	NA,1	NA,inf	NA,inf	NA,0.897203	0.000435162	0.000497537
3	chr3:12022785:C:T	12022785	T,NA	C,NA	1,NA	inf,NA	inf,NA	0.836057,NA	0.000434558	0.000525207
3	chr3:11968355:G:A	11968355	A,A	G,G	1,1	inf,inf	inf,inf	0.234144,1.78419	0.000434007	0.000483014
3	chr3:11909305:G:A	11909305	A,NA	G,NA	1,NA	inf,NA	inf,NA	3.55633,NA	0.000432423	0.000564244
3	chr3:12755875:A:G	12755875	NA,G	NA,A	NA,1	NA,-inf	NA,inf	NA,0.96653	0.000429395	0.000502172
3	chr3:12067184:A:G	12067184	G,NA	A,NA	1,NA	inf,NA	inf,NA	0.890144,NA	0.000426988	0.000517708
3	chr3:12480276:C:T	12480276	NA,T	NA,C	NA,1	NA,-inf	NA,inf	NA,1.08154	0.000425718	0.000509816
3	chr3:11908108:G:C	11908108	NA,C	NA,G	NA,1	NA,inf	NA,inf	NA,1.16579	0.000424508	0.000493137
3	chr3:12158097:C:CA	12158097	NA,CA	NA,C	NA,1	NA,inf	NA,inf	NA,1.35711	0.000422891	0.000495323
3	chr3:12594124:A:G	12594124	G,G	A,A	1,1	inf,-inf	inf,inf	0.308505,2.13813	0.000422059	0.00045431
3	chr3:12436341:T:C	12436341	NA,C	NA,T	NA,1	NA,-inf	NA,inf	NA,1.18447	0.000420727	0.000484797
3	chr3:11907774:A:C	11907774	NA,C	NA,A	NA,1	NA,inf	NA,inf	NA,1.20187	0.000420069	0.000488949
3	chr3:11917416:C:A	11917416	A,A	C,C	1,1	inf,-inf	inf,inf	1.77064,0.224454	0.00041939	0.000442624
3	chr3:11923666:C:G	11923666	G,G	C,C	1,1	inf,-inf	inf,inf	1.68848,0.70384	0.000416946	0.000439688
3	chr3:12477770:A:G	12477770	G,G	A,A	1,1	-inf,inf	inf,inf	2.22574,1.09802	0.000416723	0.000490217
3	chr3:12419625:C:T	12419625	NA,T	NA,C	NA,1	NA,-inf	NA,inf	NA,1.7726	0.000416294	0.000465559
3	chr3:11906935:G:C	11906935	NA,C	NA,G	NA,1	NA,inf	NA,inf	NA,1.1952	0.000414907	0.000483115
3	chr3:11906884:G:A	11906884	NA,A	NA,G	NA,1	NA,inf	NA,inf	NA,1.1952	0.000414907	0.000483115
3	chr3:12246673:G:T	12246673	NA,T	NA,G	NA,1	NA,inf	NA,inf	NA,2.11218	0.000413672	0.000494371
3	chr3:12234613:A:G	12234613	NA,G	NA,A	NA,1	NA,inf	NA,inf	NA,0.96924	0.000412953	0.000449549
3	chr3:12502319:T:G	12502319	G,G	T,T	1,1	-inf,inf	inf,inf	1.4818,1.29117	0.000412585	0.000465272
3	chr3:12503280:G:A	12503280	A,A	G,G	1,1	-inf,inf	inf,inf	1.49113,1.27415	0.000409782	0.000462112
3	chr3:11787166:G:A	11787166	A,NA	G,NA	1,NA	inf,NA	inf,NA	1.95145,NA	0.000409668	0.000497217
3	chr3:12668163:A:G	12668163	G,G	A,A	1,1	-inf,-inf	inf,inf	0.0371034,2.60867	0.000408208	0.000453332
3	chr3:12243514:T:A	12243514	NA,A	NA,T	NA,1	NA,-inf	NA,inf	NA,1.40203	0.000407817	0.000478297
3	chr3:12132155:T:C	12132155	C,C	T,T	1,1	-inf,-inf	inf,inf	2.84442,0.00639151	0.000405642	0.00358005
3	chr3:11885649:A:G	11885649	NA,G	NA,A	NA,1	NA,inf	NA,inf	NA,0.997302	0.000404313	0.000466833
3	chr3:12477503:T:C	12477503	C,C	T,T	1,1	-inf,inf	inf,inf	2.14644,1.15905	0.000403862	0.000475739
3	chr3:12498338:A:G	12498338	G,G	A,A	1,1	-inf,inf	inf,inf	1.47929,1.27493	0.000403141	0.000454587
3	chr3:12121935:C:T	12121935	NA,T	NA,C	NA,1	NA,inf	NA,inf	NA,1.32423	0.000403121	0.000471557
3	chr3:12661564:G:A	12661564	A,A	G,G	1,1	-inf,inf	inf,inf	0.440765,2.87296	0.00040246	0.000444337
3	chr3:11773119:G:A	11773119	A,NA	G,NA	1,NA	-inf,NA	inf,NA	1.17754,NA	0.000400356	0.000462276
3	chr3:12501799:A:G	12501799	G,G	A,A	1,1	-inf,inf	inf,inf	1.47824,1.27218	0.000400131	0.000451245
3	chr3:12670474:A:C	12670474	C,C	A,A	1,1	-inf,-inf	inf,inf	0.000784919,2.64888	0.000399956	0.000443316
3	chr3:11805244:T:C	11805244	NA,C	NA,T	NA,1	NA,inf	NA,inf	NA,1.27622	0.000399921	0.000465565
3	chr3:11907055:T:C	11907055	NA,C	NA,T	NA,1	NA,inf	NA,inf	NA,1.17316	0.000399642	0.000465448
3	chr3:12613650:T:G	12613650	G,G	T,T	1,1	inf,-inf	inf,inf	0.227511,1.89089	0.000397229	0.00042173
3	chr3:12018425:A:G	12018425	G,NA	A,NA	1,NA	-inf,NA	inf,NA	2.53049,NA	0.000397168	0.000453606
3	chr3:12499592:T:C	12499592	C,C	T,T	1,1	-inf,inf	inf,inf	1.47169,1.2732	0.000397064	0.000447785
3	chr3:12500803:G:A	12500803	A,A	G,G	1,1	-inf,inf	inf,inf	1.46418,1.27819	0.000396179	0.000446804
3	chr3:11917041:G:A	11917041	A,A	G,G	1,1	inf,inf	inf,inf	1.72105,0.0114243	0.000396022	0.000417026
3	chr3:11897972:G:A	11897972	A,A	G,G	1,1	inf,-inf	inf,inf	1.60826,1.96355	0.000395485	0.000476677
3	chr3:12490829:G:T	12490829	T,T	G,G	1,1	-inf,inf	inf,inf	2.00544,1.35731	0.000393133	0.000465284
3	chr3:12426114:A:G	12426114	G,G	A,A	1,1	-inf,inf	inf,inf	0.00160981,3.51283	0.000392611	0.000481514
3	chr3:12670476:A:C	12670476	C,C	A,A	1,1	inf,-inf	inf,inf	0.00395168,2.64368	0.000392052	0.000434495
3	chr3:12499766:A:G	12499766	G,G	A,A	1,1	-inf,inf	inf,inf	1.46287,1.27354	0.000392045	0.000442143
3	chr3:11817990:C:A	11817990	NA,A	NA,C	NA,1	NA,inf	NA,inf	NA,1.06502	0.000391662	0.000459603
3	chr3:11779587:C:T	11779587	NA,T	NA,C	NA,1	NA,-inf	NA,inf	NA,0.873217	0.000390563	0.000455564
3	chr3:12501487:A:G	12501487	G,G	A,A	1,1	-inf,inf	inf,inf	1.45872,1.274	0.000389996	0.000439835
3	chr3:12741994:G:A	12741994	NA,A	NA,G	NA,1	NA,inf	NA,inf	NA,0.997093	0.000388695	0.000452274
3	chr3:12706992:T:C	12706992	C,C	T,T	1,1	-inf,inf	inf,inf	0.403578,2.7881	0.00038632	0.000440892
3	chr3:11780035:A:G	11780035	NA,G	NA,A	NA,1	NA,-inf	NA,inf	NA,0.865951	0.000385186	0.000449324
3	chr3:12415190:C:T	12415190	T,T	C,C	1,1	inf,-inf	inf,inf	0.500155,2.32753	0.000382671	0.000463254
3	chr3:12361083:T:C	12361083	NA,C	NA,T	NA,1	NA,-inf	NA,inf	NA,1.2734	0.00038259	0.000472809
3	chr3:12671956:A:AGTGG	12671956	NA,AGTGG	NA,A	NA,1	NA,-inf	NA,inf	NA,0.890718	0.000381645	0.00044547
3	chr3:12498473:C:T	12498473	T,T	C,C	1,1	-inf,inf	inf,inf	1.44519,1.27315	0.000381247	0.00043001
3	chr3:12385361:T:G	12385361	NA,G	NA,T	NA,1	NA,-inf	NA,inf	NA,1.27135	0.000380813	0.000470489
3	chr3:12690413:G:A	12690413	NA,A	NA,G	NA,1	NA,inf	NA,inf	NA,0.846054	0.00038049	0.000435414
3	chr3:12500952:G:T	12500952	T,T	G,G	1,1	-inf,inf	inf,inf	1.46115,1.26015	0.000380348	0.000429035
3	chr3:11895793:C:T	11895793	NA,T	NA,C	NA,1	NA,inf	NA,inf	NA,0.96533	0.00037948	0.000438223
3	chr3:12146096:G:A	12146096	NA,A	NA,G	NA,1	NA,inf	NA,inf	NA,0.803494	0.00037892	0.000444764
3	chr3:11907662:A:G	11907662	NA,G	NA,A	NA,1	NA,inf	NA,inf	NA,1.13939	0.000378277	0.000440616
3	chr3:12575353:G:C	12575353	NA,C	NA,G	NA,1	NA,inf	NA,inf	NA,0.841381	0.000378243	0.000433089
3	chr3:12686162:G:A	12686162	NA,A	NA,G	NA,1	NA,inf	NA,inf	NA,0.84175	0.000376896	0.000431362
3	chr3:12346577:G:T	12346577	NA,T	NA,G	NA,1	NA,inf	NA,inf	NA,1.33414	0.000375934	0.000452299
3	chr3:11992858:A:G	11992858	G,G	A,A	1,1	inf,inf	inf,inf	4.53459,0.0549244	0.000374241	0.000745875
3	chr3:12499359:G:A	12499359	A,A	G,G	1,1	-inf,inf	inf,inf	1.55401,1.17665	0.000373011	0.000421089
3	chr3:12111223:G:A	12111223	A,NA	G,NA	1,NA	-inf,NA	inf,NA	2.49115,NA	0.000370646	0.000423461
3	chr3:12471028:G:C	12471028	NA,C	NA,G	NA,1	NA,inf	NA,inf	NA,0.933062	0.000370493	0.000424391
3	chr3:11788329:T:C	11788329	NA,C	NA,T	NA,1	NA,inf	NA,inf	NA,1.05118	0.000369074	0.000433266
3	chr3:12291327:T:C	12291327	NA,C	NA,T	NA,1	NA,inf	NA,inf	NA,0.94886	0.000367883	0.000419477
3	chr3:11987705:C:T	11987705	T,T	C,C	1,1	inf,inf	inf,inf	4.33978,0.150003	0.00036783	0.000718874
3	chr3:12611734:G:T	12611734	T,T	G,G	1,1	inf,-inf	inf,inf	0.23259,1.86802	0.000366668	0.000389728
3	chr3:11771835:G:A	11771835	NA,A	NA,G	NA,1	NA,inf	NA,inf	NA,1.11693	0.00036513	0.000430595
3	chr3:12668166:G:A	12668166	A,A	G,G	1,1	-inf,-inf	inf,inf	0.0388734,2.53944	0.000364397	0.000405176
3	chr3:12119482:G:C	12119482	C,C	G,G	1,1	-inf,inf	inf,inf	0.567064,1.22626	0.000364323	0.000728183
3	chr3:12074548:C:G	12074548	NA,G	NA,C	NA,1	NA,inf	NA,inf	NA,0.530568	0.000363453	0.000410573
3	chr3:12605380:G:A	12605380	NA,A	NA,G	NA,1	NA,-inf	NA,inf	NA,0.862894	0.000363278	0.000424058
3	chr3:12038372:T:G	12038372	G,G	T,T	1,1	-inf,inf	inf,inf	1.32487,0.0103241	0.000360731	0.000439164
3	chr3:12653062:G:A	12653062	NA,A	NA,G	NA,1	NA,inf	NA,inf	NA,0.883285	0.000360357	0.000426161
3	chr3:12731265:A:G	12731265	NA,G	NA,A	NA,1	NA,-inf	NA,inf	NA,1.12558	0.000359003	0.000416812
3	chr3:12272118:G:T	12272118	NA,T	NA,G	NA,1	NA,-inf	NA,inf	NA,1.13247	0.000358718	0.000438944
3	chr3:11874727:C:G	11874727	NA,G	NA,C	NA,1	NA,inf	NA,inf	NA,0.9385	0.000358343	0.000414005
3	chr3:12583235:T:A	12583235	NA,A	NA,T	NA,1	NA,inf	NA,inf	NA,0.803378	0.000353734	0.000404914
3	chr3:11860149:AAGC:A	11860149	NA,A	NA,AAGC	NA,1	NA,inf	NA,inf	NA,1.03408	0.00035357	0.00040142
3	chr3:12746884:G:A	12746884	NA,A	NA,G	NA,1	NA,inf	NA,inf	NA,0.932664	0.000353512	0.000411541
3	chr3:11991850:AGT:A	11991850	NA,A	NA,AGT	NA,1	NA,inf	NA,inf	NA,1.50632	0.000352945	0.000415522
3	chr3:12338899:G:A	12338899	NA,A	NA,G	NA,1	NA,inf	NA,inf	NA,0.532351	0.000351561	0.000394944
3	chr3:12122667:G:A	12122667	NA,A	NA,G	NA,1	NA,-inf	NA,inf	NA,1.34758	0.000350846	0.000413594
3	chr3:12140523:C:T	12140523	NA,T	NA,C	NA,1	NA,-inf	NA,inf	NA,1.34758	0.000350846	0.000413594
3	chr3:12667447:T:C	12667447	C,C	T,T	1,1	-inf,-inf	inf,inf	0.00889363,2.56245	0.000350401	0.00038905
3	chr3:12108076:G:A	12108076	NA,A	NA,G	NA,1	NA,-inf	NA,inf	NA,1.3438	0.000348848	0.000411237
3	chr3:12494875:C:G	12494875	G,G	C,C	1,1	-inf,inf	inf,inf	1.56842,1.13326	0.000347618	0.000392684
3	chr3:12324087:T:A	12324087	NA,A	NA,T	NA,1	NA,inf	NA,inf	NA,2.72554	0.00034721	0.000437341
3	chr3:12681884:A:G	12681884	NA,G	NA,A	NA,1	NA,inf	NA,inf	NA,0.795725	0.000346896	0.000397296
3	chr3:12148140:GTTTTC:G	12148140	NA,G	NA,GTTTTC	NA,1	NA,-inf	NA,inf	NA,1.33954	0.000346882	0.000408885
3	chr3:12504563:G:A	12504563	A,A	G,G	1,1	-inf,inf	inf,inf	1.48293,1.19758	0.00034683	0.000391443
3	chr3:12456246:C:T	12456246	NA,T	NA,C	NA,1	NA,-inf	NA,inf	NA,1.32107	0.000344192	0.000385036
3	chr3:11910913:G:A	11910913	NA,A	NA,G	NA,1	NA,-inf	NA,inf	NA,1.07587	0.000344155	0.000406162
3	chr3:11910911:G:A	11910911	NA,A	NA,G	NA,1	NA,-inf	NA,inf	NA,1.07587	0.000344155	0.000406162
3	chr3:12492254:TA:T	12492254	T,T	TA,TA	1,1	-inf,inf	inf,inf	1.31274,1.31673	0.000342862	0.00038675
3	chr3:12579221:G:A	12579221	A,A	G,G	1,1	inf,-inf	inf,inf	0.0372775,1.99538	0.000342313	0.000379178
3	chr3:12478322:T:C	12478322	C,C	T,T	1,1	-inf,inf	inf,inf	2.1445,1.05879	0.000342296	0.000402634
3	chr3:12026564:A:G	12026564	G,G	A,A	1,1	-inf,inf	inf,inf	1.30583,0.0123766	0.000341916	0.000416156
3	chr3:12239312:G:A	12239312	NA,A	NA,G	NA,1	NA,-inf	NA,inf	NA,1.29093	0.000340965	0.000400023
3	chr3:12251846:T:C	12251846	NA,C	NA,T	NA,1	NA,-inf	NA,inf	NA,1.31342	0.000339797	0.000399658
3	chr3:12440962:A:G	12440962	NA,G	NA,A	NA,1	NA,-inf	NA,inf	NA,1.3621	0.000339767	0.000380948
3	chr3:12128751:T:C	12128751	C,C	T,T	1,1	-inf,-inf	inf,inf	2.6926,0.0623697	0.000339028	0.00277165
3	chr3:12647401:G:A	12647401	NA,A	NA,G	NA,1	NA,inf	NA,inf	NA,0.776007	0.000338163	0.000387183
3	chr3:12334068:T:G	12334068	NA,G	NA,T	NA,1	NA,-inf	NA,inf	NA,1.40603	0.000335188	0.000438991
3	chr3:11951364:T:C	11951364	NA,C	NA,T	NA,1	NA,inf	NA,inf	NA,1.21852	0.000335097	0.000400793
3	chr3:12338175:T:C	12338175	NA,C	NA,T	NA,1	NA,-inf	NA,inf	NA,1.40404	0.000334536	0.000438087
3	chr3:11966181:T:TC	11966181	NA,TC	NA,T	NA,1	NA,inf	NA,inf	NA,1.53577	0.000332316	0.00039162
3	chr3:12102037:A:G	12102037	NA,G	NA,A	NA,1	NA,-inf	NA,inf	NA,0.607811	0.000331732	0.00038008
3	chr3:11970056:C:G	11970056	NA,G	NA,C	NA,1	NA,-inf	NA,inf	NA,0.93571	0.000330872	0.000394496
3	chr3:11816390:C:T	11816390	NA,T	NA,C	NA,1	NA,-inf	NA,inf	NA,1.02882	0.000330666	0.000388498
3	chr3:12669041:G:A	12669041	NA,A	NA,G	NA,1	NA,inf	NA,inf	NA,0.765684	0.000330473	0.000378527
3	chr3:12356377:C:T	12356377	NA,T	NA,C	NA,1	NA,-inf	NA,inf	NA,1.34752	0.000330103	0.000435898
3	chr3:12522421:A:AC	12522421	NA,AC	NA,A	NA,1	NA,inf	NA,inf	NA,1.28266	0.000329882	0.000391134
3	chr3:12262559:G:A	12262559	NA,A	NA,G	NA,1	NA,-inf	NA,inf	NA,1.29077	0.000328865	0.000386859
3	chr3:12698382:G:A	12698382	NA,A	NA,G	NA,1	NA,-inf	NA,inf	NA,0.889865	0.000328006	0.000382666
3	chr3:11989371:C:A	11989371	NA,A	NA,C	NA,1	NA,-inf	NA,inf	NA,1.35473	0.000327491	0.000382987
3	chr3:12583081:G:A	12583081	NA,A	NA,G	NA,1	NA,inf	NA,inf	NA,1.4857	0.0003273	0.000375538
3	chr3:11915089:T:C	11915089	NA,C	NA,T	NA,1	NA,-inf	NA,inf	NA,0.967225	0.00032664	0.000389975
3	chr3:12111407:A:G	12111407	NA,G	NA,A	NA,1	NA,-inf	NA,inf	NA,0.595025	0.000325251	0.00037743
3	chr3:11876007:T:A	11876007	A,A	T,T	1,1	-inf,inf	inf,inf	0.604677,2.17346	0.000324795	0.000376556
3	chr3:12669585:A:T	12669585	T,T	A,A	1,1	inf,-inf	inf,inf	0.00193824,2.54176	0.000323724	0.000359467
3	chr3:11782601:G:A	11782601	A,NA	G,NA	1,NA	-inf,NA	inf,NA	0.788446,NA	0.000323362	0.000369065
3	chr3:11842464:T:C	11842464	NA,C	NA,T	NA,1	NA,inf	NA,inf	NA,0.979138	0.000321506	0.000377484
3	chr3:12455850:G:A	12455850	NA,A	NA,G	NA,1	NA,-inf	NA,inf	NA,1.2668	0.000321078	0.000359834
3	chr3:12261543:C:T	12261543	NA,T	NA,C	NA,1	NA,inf	NA,inf	NA,0.684244	0.000320924	0.000360573
3	chr3:12588705:T:C	12588705	NA,C	NA,T	NA,1	NA,inf	NA,inf	NA,0.752862	0.00032028	0.000367072
3	chr3:12502924:T:C	12502924	C,C	T,T	1,1	-inf,inf	inf,inf	1.47561,1.15878	0.000318374	0.000359626
3	chr3:12586936:A:C	12586936	NA,C	NA,A	NA,1	NA,inf	NA,inf	NA,0.751047	0.000318024	0.000364549
3	chr3:12121238:T:A	12121238	NA,A	NA,T	NA,1	NA,inf	NA,inf	NA,0.642155	0.00031745	0.000367691
3	chr3:11776724:G:A	11776724	NA,A	NA,G	NA,1	NA,inf	NA,inf	NA,1.03474	0.000317085	0.000371744
3	chr3:12641297:C:T	12641297	NA,T	NA,C	NA,1	NA,inf	NA,inf	NA,0.74363	0.000315264	0.000361384
3	chr3:11929811:G:A	11929811	NA,A	NA,G	NA,1	NA,inf	NA,inf	NA,0.821525	0.000314156	0.000369061
3	chr3:11913469:T:C	11913469	C,C	T,T	1,1	-inf,-inf	inf,inf	1.54653,1.43173	0.000313171	0.000369171
3	chr3:12278715:C:T	12278715	NA,T	NA,C	NA,1	NA,inf	NA,inf	NA,1.01254	0.000312538	0.000355479
3	chr3:12272462:T:C	12272462	NA,C	NA,T	NA,1	NA,inf	NA,inf	NA,0.890822	0.000311337	0.00035303
3	chr3:12251464:G:A	12251464	A,NA	G,NA	1,NA	-inf,NA	inf,NA	0.379451,NA	0.000311303	0.000776332
3	chr3:12103482:T:C	12103482	C,NA	T,NA	1,NA	-inf,NA	inf,NA	2.3429,NA	0.000310788	0.00035524
3	chr3:12201452:C:G	12201452	NA,G	NA,C	NA,1	NA,inf	NA,inf	NA,0.595786	0.000310646	0.000360994
3	chr3:12671073:CTG:C	12671073	C,C	CTG,CTG	1,1	inf,-inf	inf,inf	0.0285287,2.53912	0.000310381	0.00034433
3	chr3:12541376:C:T	12541376	NA,T	NA,C	NA,1	NA,inf	NA,inf	NA,0.733365	0.000310201	0.000355457
3	chr3:12586041:G:A	12586041	NA,A	NA,G	NA,1	NA,inf	NA,inf	NA,1.44424	0.000309334	0.000355098
3	chr3:12574111:C:T	12574111	NA,T	NA,C	NA,1	NA,inf	NA,inf	NA,1.50422	0.000309155	0.000374688
3	chr3:12652444:C:T	12652444	NA,T	NA,C	NA,1	NA,inf	NA,inf	NA,0.730413	0.000307739	0.000352821
3	chr3:11769892:G:A	11769892	NA,A	NA,G	NA,1	NA,inf	NA,inf	NA,1.12622	0.000307669	0.000361979
3	chr3:12001665:T:C	12001665	NA,C	NA,T	NA,1	NA,inf	NA,inf	NA,1.05373	0.000307345	0.000337984
3	chr3:12500444:G:GA	12500444	GA,GA	G,G	1,1	-inf,inf	inf,inf	1.41596,1.18937	0.000307281	0.000347045
3	chr3:12520950:T:C	12520950	NA,C	NA,T	NA,1	NA,inf	NA,inf	NA,1.23276	0.000305678	0.000362339
3	chr3:12658341:G:A	12658341	NA,A	NA,G	NA,1	NA,inf	NA,inf	NA,0.726629	0.000305534	0.000350324
3	chr3:12639979:C:A	12639979	NA,A	NA,C	NA,1	NA,inf	NA,inf	NA,0.726161	0.000305302	0.000350062
3	chr3:12650668:G:A	12650668	NA,A	NA,G	NA,1	NA,inf	NA,inf	NA,0.725977	0.000305162	0.000349903
3	chr3:11915531:C:T	11915531	T,T	C,C	1,1	inf,inf	inf,inf	1.4794,0.313545	0.000304652	0.000322
3	chr3:12656217:G:A	12656217	NA,A	NA,G	NA,1	NA,inf	NA,inf	NA,0.724354	0.000304218	0.000348833
3	chr3:12099838:G:A	12099838	NA,A	NA,G	NA,1	NA,inf	NA,inf	NA,0.630129	0.000304197	0.000353626
3	chr3:12747322:G:A	12747322	NA,A	NA,G	NA,1	NA,-inf	NA,inf	NA,0.952313	0.000304052	0.000366141
3	chr3:11980428:C:T	11980428	T,T	C,C	1,1	inf,inf	inf,inf	0.113071,3.03809	0.000303411	0.000355938
3	chr3:12640985:T:G	12640985	NA,G	NA,T	NA,1	NA,inf	NA,inf	NA,0.722298	0.000303204	0.00034768
3	chr3:12237127:CT:C	12237127	NA,C	NA,CT	NA,1	NA,inf	NA,inf	NA,1.14599	0.00030106	0.000352973
3	chr3:12048170:G:A	12048170	A,A	G,G	1,1	-inf,inf	inf,inf	1.24504,0.00560328	0.000299454	0.000364552
3	chr3:12526863:T:G	12526863	NA,G	NA,T	NA,1	NA,inf	NA,inf	NA,1.21358	0.000298223	0.000353438
3	chr3:12050137:G:A	12050137	A,A	G,G	1,1	-inf,inf	inf,inf	1.25699,0.0267051	0.000297425	0.00036159
3	chr3:11838134:T:A	11838134	NA,A	NA,T	NA,1	NA,inf	NA,inf	NA,1.00439	0.000297324	0.000351147
3	chr3:11808270:C:T	11808270	NA,T	NA,C	NA,1	NA,inf	NA,inf	NA,1.01131	0.000297118	0.000351027
3	chr3:12747089:C:T	12747089	NA,T	NA,C	NA,1	NA,-inf	NA,inf	NA,0.939521	0.000297081	0.00035767
3	chr3:12528469:C:T	12528469	NA,T	NA,C	NA,1	NA,inf	NA,inf	NA,1.21122	0.000296933	0.000351905
3	chr3:12502876:A:G	12502876	G,G	A,A	1,1	-inf,inf	inf,inf	1.3539,1.21477	0.000295545	0.00033351
3	chr3:12593361:G:A	12593361	NA,A	NA,G	NA,1	NA,-inf	NA,inf	NA,0.851974	0.000294981	0.00034474
3	chr3:12047613:A:G	12047613	G,G	A,A	1,1	-inf,inf	inf,inf	1.24406,0.0145366	0.000293631	0.000357296
3	chr3:12326206:C:T	12326206	NA,T	NA,C	NA,1	NA,-inf	NA,inf	NA,1.31023	0.000293392	0.000381689
3	chr3:11792058:A:G	11792058	NA,G	NA,A	NA,1	NA,-inf	NA,inf	NA,0.95384	0.00029298	0.000344332
3	chr3:12492702:T:A	12492702	NA,A	NA,T	NA,1	NA,inf	NA,inf	NA,0.692826	0.000292158	0.000334892
3	chr3:12526358:A:G	12526358	NA,G	NA,A	NA,1	NA,inf	NA,inf	NA,1.19955	0.000292157	0.000346235
3	chr3:12047819:G:A	12047819	A,A	G,G	1,1	-inf,inf	inf,inf	1.24247,0.0152899	0.000291994	0.000355269
3	chr3:12046189:G:A	12046189	A,A	G,G	1,1	-inf,inf	inf,inf	1.2516,0.0270356	0.000291552	0.000354445
3	chr3:12186446:G:A	12186446	NA,A	NA,G	NA,1	NA,inf	NA,inf	NA,0.659957	0.000291266	0.000342413
3	chr3:12668107:C:T	12668107	T,T	C,C	1,1	-inf,-inf	inf,inf	0.0122693,2.44686	0.000290765	0.000323549
3	chr3:12116035:T:A	12116035	NA,A	NA,T	NA,1	NA,-inf	NA,inf	NA,0.501691	0.000289941	0.00033334
3	chr3:11789495:T:C	11789495	NA,C	NA,T	NA,1	NA,inf	NA,inf	NA,1.06097	0.000289249	0.000341556
3	chr3:12061744:A:G	12061744	NA,G	NA,A	NA,1	NA,-inf	NA,inf	NA,1.18875	0.000288735	0.000341208
3	chr3:12341540:G:T	12341540	T,T	G,G	1,1	inf,inf	inf,inf	0.107044,4.11906	0.00028849	0.000366401
3	chr3:12088116:T:C	12088116	NA,C	NA,T	NA,1	NA,-inf	NA,inf	NA,0.537995	0.00028838	0.000335834
3	chr3:12076990:A:G	12076990	NA,G	NA,A	NA,1	NA,inf	NA,inf	NA,0.624658	0.000287757	0.000333975
3	chr3:12456224:G:A	12456224	NA,A	NA,G	NA,1	NA,-inf	NA,inf	NA,1.19105	0.000287152	0.00032246
3	chr3:11810023:C:T	11810023	NA,T	NA,C	NA,1	NA,inf	NA,inf	NA,0.857477	0.000287049	0.000337087
3	chr3:12715886:A:AT	12715886	NA,AT	NA,A	NA,1	NA,inf	NA,inf	NA,0.835458	0.000286983	0.000334239
3	chr3:12447617:G:T	12447617	NA,T	NA,G	NA,1	NA,-inf	NA,inf	NA,1.19121	0.000286358	0.000321694
3	chr3:11825560:A:C	11825560	NA,C	NA,A	NA,1	NA,inf	NA,inf	NA,0.874372	0.000285759	0.000335297
3	chr3:12378667:G:C	12378667	NA,C	NA,G	NA,1	NA,inf	NA,inf	NA,0.507712	0.000285714	0.000320015
3	chr3:12265600:A:G	12265600	NA,G	NA,A	NA,1	NA,inf	NA,inf	NA,1.10556	0.00028462	0.000333763
3	chr3:12629468:A:C	12629468	C,C	A,A	1,1	-inf,inf	inf,inf	1.5965,1.01357	0.000283692	0.000321737
3	chr3:11792018:A:G	11792018	NA,G	NA,A	NA,1	NA,inf	NA,inf	NA,0.929634	0.00028306	0.000332343
3	chr3:12261487:C:T	12261487	NA,T	NA,C	NA,1	NA,inf	NA,inf	NA,1.10274	0.000283045	0.00033198
3	chr3:11917520:C:G	11917520	G,G	C,C	1,1	inf,inf	inf,inf	1.57944,0.0643645	0.000282052	0.000298272
3	chr3:12508649:G:A	12508649	NA,A	NA,G	NA,1	NA,inf	NA,inf	NA,0.680311	0.000281772	0.000323304
3	chr3:11817857:A:G	11817857	NA,G	NA,A	NA,1	NA,inf	NA,inf	NA,0.975069	0.000280337	0.000324813
3	chr3:12290265:C:T	12290265	NA,T	NA,C	NA,1	NA,inf	NA,inf	NA,1.19984	0.000278766	0.000334675
3	chr3:12715778:A:C	12715778	NA,C	NA,A	NA,1	NA,inf	NA,inf	NA,0.818849	0.000278664	0.000324604
3	chr3:12504105:A:G	12504105	G,NA	A,NA	1,NA	-inf,NA	inf,NA	3.18194,NA	0.000277965	0.00040335
3	chr3:12051682:T:G	12051682	G,G	T,T	1,1	-inf,inf	inf,inf	1.2326,0.0289964	0.000277851	0.000337875
3	chr3:12580186:A:G	12580186	NA,G	NA,A	NA,1	NA,inf	NA,inf	NA,0.682719	0.00027748	0.000318555
3	chr3:12699665:T:C	12699665	NA,C	NA,T	NA,1	NA,inf	NA,inf	NA,0.891756	0.000276991	0.000319216
3	chr3:12500294:T:C	12500294	NA,C	NA,T	NA,1	NA,inf	NA,inf	NA,0.664642	0.000276825	0.00031752
3	chr3:12714055:C:T	12714055	NA,T	NA,C	NA,1	NA,inf	NA,inf	NA,0.810309	0.000274555	0.000319828
3	chr3:12061921:A:G	12061921	NA,G	NA,A	NA,1	NA,inf	NA,inf	NA,0.600753	0.000274085	0.000318195
3	chr3:12244128:A:G	12244128	NA,G	NA,A	NA,1	NA,inf	NA,inf	NA,1.97196	0.000273589	0.000335054
3	chr3:11950255:A:G	11950255	G,G	A,A	1,1	inf,-inf	inf,inf	0.992474,2.51152	0.000273073	0.000346251
3	chr3:12725469:T:C	12725469	NA,C	NA,T	NA,1	NA,-inf	NA,inf	NA,0.878591	0.000272948	0.000319977
3	chr3:11868405:C:G	11868405	G,NA	C,NA	1,NA	inf,NA	inf,NA	1.96161,NA	0.000272697	0.000331391
3	chr3:12327543:G:A	12327543	NA,A	NA,G	NA,1	NA,-inf	NA,inf	NA,1.23504	0.000272685	0.000346989
3	chr3:12288381:G:C	12288381	NA,C	NA,G	NA,1	NA,inf	NA,inf	NA,1.18341	0.000272469	0.000327036
3	chr3:11831958:C:A	11831958	NA,A	NA,C	NA,1	NA,inf	NA,inf	NA,0.943677	0.000271978	0.000321098
3	chr3:12505320:A:G	12505320	NA,G	NA,A	NA,1	NA,inf	NA,inf	NA,0.664485	0.000271852	0.000312021
3	chr3:12678038:G:A	12678038	NA,A	NA,G	NA,1	NA,inf	NA,inf	NA,1.31159	0.000271798	0.000328761
3	chr3:11939317:T:C	11939317	NA,C	NA,T	NA,1	NA,inf	NA,inf	NA,1.26561	0.00027126	0.000316878
3	chr3:12475436:G:A	12475436	A,A	G,G	1,1	-inf,inf	inf,inf	1.81677,1.31628	0.000271159	0.000321161
3	chr3:11980595:T:G	11980595	NA,G	NA,T	NA,1	NA,inf	NA,inf	NA,0.645447	0.000270242	0.000317573
3	chr3:12373271:G:A	12373271	A,NA	G,NA	1,NA	-inf,NA	inf,NA	0.194617,NA	0.000270217	0.000300761
3	chr3:12216951:C:T	12216951	T,T	C,C	1,1	-inf,-inf	inf,inf	0.634442,0.0466205	0.000270151	0.000681832
3	chr3:12479365:T:A	12479365	A,A	T,T	1,1	-inf,inf	inf,inf	2.04802,0.997074	0.000269936	0.000317182
3	chr3:12271791:G:A	12271791	NA,A	NA,G	NA,1	NA,inf	NA,inf	NA,0.80846	0.00026985	0.00030675
3	chr3:12546746:T:G	12546746	NA,G	NA,T	NA,1	NA,inf	NA,inf	NA,0.660786	0.000269799	0.000309718
3	chr3:12392571:G:C	12392571	NA,C	NA,G	NA,1	NA,inf	NA,inf	NA,0.489639	0.000269207	0.000310929
3	chr3:12021599:A:T	12021599	T,T	A,A	1,1	-inf,-inf	inf,inf	0.66974,0.430386	0.000268903	0.000577804
3	chr3:12730724:T:TA	12730724	NA,TA	NA,T	NA,1	NA,inf	NA,inf	NA,0.795756	0.000268489	0.000312799
3	chr3:12276164:GAA:G	12276164	NA,G	NA,GAA	NA,1	NA,inf	NA,inf	NA,2.01773	0.000267933	0.000325344
3	chr3:11919468:G:A	11919468	A,A	G,G	1,1	inf,inf	inf,inf	1.39778,0.498526	0.000267847	0.000283301
3	chr3:12626542:G:A	12626542	NA,A	NA,G	NA,1	NA,inf	NA,inf	NA,0.655222	0.000267784	0.000307742
3	chr3:12515453:A:G	12515453	NA,G	NA,A	NA,1	NA,inf	NA,inf	NA,0.677353	0.000267137	0.000309149
3	chr3:11946949:C:T	11946949	NA,T	NA,C	NA,1	NA,inf	NA,inf	NA,0.675051	0.000266382	0.000311847
3	chr3:11969689:A:G	11969689	G,G	A,A	1,1	inf,inf	inf,inf	0.191969,1.34774	0.000266184	0.00029529
3	chr3:12216925:A:G	12216925	G,G	A,A	1,1	-inf,-inf	inf,inf	0.632251,0.0393287	0.000265379	0.000669163
3	chr3:11920347:C:T	11920347	T,T	C,C	1,1	inf,inf	inf,inf	1.38506,0.518297	0.000264868	0.000280302
3	chr3:11883884:T:C	11883884	C,C	T,T	1,1	-inf,inf	inf,inf	0.640559,1.72753	0.000264636	0.000312423
3	chr3:12436682:A:T	12436682	NA,T	NA,A	NA,1	NA,inf	NA,inf	NA,0.812983	0.00026411	0.000292961
3	chr3:12640580:A:C	12640580	NA,C	NA,A	NA,1	NA,inf	NA,inf	NA,0.644343	0.000263511	0.000296073
3	chr3:12114539:A:G	12114539	G,G	A,A	1,1	-inf,inf	inf,inf	0.856604,0.563656	0.000263415	0.000864852
3	chr3:12567549:C:T	12567549	NA,T	NA,C	NA,1	NA,inf	NA,inf	NA,1.3895	0.00026268	0.000318009
3	chr3:11937657:C:G	11937657	G,NA	C,NA	1,NA	-inf,NA	inf,NA	0.60529,NA	0.000262624	0.000301954
3	chr3:12580751:A:G	12580751	NA,G	NA,A	NA,1	NA,inf	NA,inf	NA,0.65348	0.000262425	0.000301484
3	chr3:12311776:A:G	12311776	NA,G	NA,A	NA,1	NA,-inf	NA,inf	NA,1.50371	0.000261925	0.000332854
3	chr3:11917703:G:A	11917703	A,A	G,G	1,1	inf,-inf	inf,inf	1.54321,0.386621	0.00026181	0.000277859
3	chr3:12280292:T:C	12280292	NA,C	NA,T	NA,1	NA,inf	NA,inf	NA,2.13934	0.00026083	0.000320434
3	chr3:12697423:C:T	12697423	T,T	C,C	1,1	-inf,-inf	inf,inf	0.139894,1.2876	0.000260758	0.000276429
3	chr3:12500859:T:A	12500859	NA,A	NA,T	NA,1	NA,inf	NA,inf	NA,0.640081	0.000259938	0.000298558
3	chr3:11966259:G:A	11966259	A,A	G,G	1,1	inf,inf	inf,inf	0.230099,1.41863	0.000259612	0.000288742
3	chr3:11944587:G:A	11944587	NA,A	NA,G	NA,1	NA,inf	NA,inf	NA,0.806542	0.000259567	0.000306589
3	chr3:12355946:G:A	12355946	NA,A	NA,G	NA,1	NA,inf	NA,inf	NA,0.642375	0.00025946	0.000295121
3	chr3:11930824:T:C	11930824	NA,C	NA,T	NA,1	NA,inf	NA,inf	NA,0.659777	0.000259458	0.000301916
3	chr3:12666910:G:C	12666910	NA,C	NA,G	NA,1	NA,inf	NA,inf	NA,0.661782	0.000259412	0.000300097
3	chr3:12700446:A:C	12700446	NA,C	NA,A	NA,1	NA,inf	NA,inf	NA,0.849677	0.000258714	0.000298363
3	chr3:11965546:G:A	11965546	NA,A	NA,G	NA,1	NA,-inf	NA,inf	NA,0.746612	0.000258552	0.000305372
3	chr3:12170610:T:TC	12170610	NA,TC	NA,T	NA,1	NA,-inf	NA,inf	NA,0.959485	0.000258251	0.000305776
3	chr3:11998642:G:A	11998642	A,A	G,G	1,1	-inf,-inf	inf,inf	0.669207,0.412637	0.000257529	0.000545046
3	chr3:12013944:T:G	12013944	NA,G	NA,T	NA,1	NA,-inf	NA,inf	NA,1.10747	0.000257274	0.000303996
3	chr3:11927159:A:T	11927159	NA,T	NA,A	NA,1	NA,-inf	NA,inf	NA,1.18684	0.000256829	0.000307662
3	chr3:11873939:T:C	11873939	NA,C	NA,T	NA,1	NA,inf	NA,inf	NA,0.852838	0.000256485	0.000293106
3	chr3:12018153:A:G	12018153	G,G	A,A	1,1	-inf,inf	inf,inf	1.2141,0.0597207	0.000255458	0.0003096
3	chr3:12050880:C:T	12050880	T,T	C,C	1,1	-inf,-inf	inf,inf	0.68514,0.361604	0.000253946	0.000546467
3	chr3:12215788:T:C	12215788	NA,C	NA,T	NA,1	NA,-inf	NA,inf	NA,0.580143	0.000253645	0.000301241
3	chr3:12612750:A:G	12612750	NA,G	NA,A	NA,1	NA,inf	NA,inf	NA,0.644865	0.00025231	0.000291964
3	chr3:12499820:T:G	12499820	NA,G	NA,T	NA,1	NA,inf	NA,inf	NA,0.623815	0.000252124	0.000289691
3	chr3:11801625:C:T	11801625	NA,T	NA,C	NA,1	NA,inf	NA,inf	NA,0.860029	0.000252023	0.000295917
3	chr3:12082162:C:T	12082162	NA,T	NA,C	NA,1	NA,inf	NA,inf	NA,0.344769	0.000251796	0.000288853
3	chr3:12746816:A:T	12746816	NA,T	NA,A	NA,1	NA,-inf	NA,inf	NA,0.827337	0.000251505	0.00029252
3	chr3:12662939:C:A	12662939	A,A	C,C	1,1	-inf,-inf	inf,inf	0.405596,2.00275	0.000251244	0.000290563
3	chr3:12494386:A:G	12494386	NA,G	NA,A	NA,1	NA,-inf	NA,inf	NA,0.78275	0.000251071	0.000299652
3	chr3:11914512:A:G	11914512	G,G	A,A	1,1	inf,inf	inf,inf	1.97758,1.00043	0.000250486	0.000284277
3	chr3:12557829:C:T	12557829	NA,T	NA,C	NA,1	NA,inf	NA,inf	NA,1.33985	0.000250363	0.000302607
3	chr3:12628501:A:G	12628501	NA,G	NA,A	NA,1	NA,inf	NA,inf	NA,0.617707	0.00025017	0.000287726
3	chr3:12275271:T:C	12275271	NA,C	NA,T	NA,1	NA,inf	NA,inf	NA,2.07311	0.000249264	0.000304525
3	chr3:12700013:G:T	12700013	NA,T	NA,G	NA,1	NA,inf	NA,inf	NA,1.43122	0.00024885	0.000286299
3	chr3:11807338:C:A	11807338	NA,A	NA,C	NA,1	NA,inf	NA,inf	NA,0.793491	0.000248546	0.000291472
3	chr3:12145584:C:A	12145584	NA,A	NA,C	NA,1	NA,-inf	NA,inf	NA,0.415129	0.000248354	0.000285685
3	chr3:12200841:G:A	12200841	NA,A	NA,G	NA,1	NA,-inf	NA,inf	NA,0.833151	0.000247371	0.00029905
3	chr3:12557861:G:A	12557861	NA,A	NA,G	NA,1	NA,inf	NA,inf	NA,1.32783	0.000247067	0.000298545
3	chr3:12251550:C:T	12251550	T,NA	C,NA	1,NA	inf,NA	inf,NA	3.75118,NA	0.00024571	0.000327234
3	chr3:11830031:C:T	11830031	NA,T	NA,C	NA,1	NA,inf	NA,inf	NA,0.865198	0.000245631	0.000289636
3	chr3:11978641:C:A	11978641	A,A	C,C	1,1	inf,inf	inf,inf	0.200457,3.02183	0.000245138	0.000288645
3	chr3:12622337:T:G	12622337	NA,G	NA,T	NA,1	NA,inf	NA,inf	NA,0.606141	0.00024481	0.000281653
3	chr3:12275043:T:A	12275043	NA,A	NA,T	NA,1	NA,inf	NA,inf	NA,2.05654	0.000244809	0.000298973
3	chr3:12628576:T:C	12628576	NA,C	NA,T	NA,1	NA,inf	NA,inf	NA,0.606265	0.000244763	0.000281572
3	chr3:12548584:A:C	12548584	NA,C	NA,A	NA,1	NA,-inf	NA,inf	NA,0.708095	0.000244253	0.000285247
3	chr3:12052634:T:A	12052634	NA,A	NA,T	NA,1	NA,-inf	NA,inf	NA,0.45289	0.000243992	0.000281501
3	chr3:12167555:G:A	12167555	NA,A	NA,G	NA,1	NA,-inf	NA,inf	NA,1.03363	0.000243651	0.000290572
3	chr3:12005412:A:G	12005412	G,G	A,A	1,1	-inf,-inf	inf,inf	0.640872,0.436813	0.000243644	0.000511204
3	chr3:11832833:AT:A	11832833	NA,A	NA,AT	NA,1	NA,inf	NA,inf	NA,0.877649	0.000243148	0.000287047
3	chr3:12253108:C:T	12253108	NA,T	NA,C	NA,1	NA,inf	NA,inf	NA,1.21281	0.000242866	0.000295549
3	chr3:12005030:A:G	12005030	G,G	A,A	1,1	-inf,-inf	inf,inf	0.394931,1.71974	0.000242184	0.000322955
3	chr3:12275042:A:T	12275042	NA,T	NA,A	NA,1	NA,inf	NA,inf	NA,2.04071	0.000240877	0.000294093
3	chr3:12228120:T:C	12228120	C,NA	T,NA	1,NA	-inf,NA	inf,NA	0.247454,NA	0.000240864	0.000532329
3	chr3:12269266:A:G	12269266	NA,G	NA,A	NA,1	NA,inf	NA,inf	NA,2.07158	0.000240436	0.000292895
3	chr3:12228839:G:A	12228839	NA,A	NA,G	NA,1	NA,inf	NA,inf	NA,1.00726	0.000240061	0.000281577
3	chr3:12568081:G:T	12568081	NA,T	NA,G	NA,1	NA,inf	NA,inf	NA,0.697277	0.000239346	0.000278963
3	chr3:11969294:T:A	11969294	NA,A	NA,T	NA,1	NA,inf	NA,inf	NA,1.43655	0.000238728	0.000280006
3	chr3:12016595:G:A	12016595	NA,A	NA,G	NA,1	NA,-inf	NA,inf	NA,0.533987	0.000237898	0.000279383
3	chr3:12112767:C:CA	12112767	CA,CA	C,C	1,1	-inf,inf	inf,inf	2.62222,0.0167146	0.000237554	0.00175546
3	chr3:12016812:C:T	12016812	NA,T	NA,C	NA,1	NA,-inf	NA,inf	NA,1.18163	0.000236701	0.000281313
3	chr3:12669171:C:T	12669171	T,T	C,C	1,1	-inf,-inf	inf,inf	0.395854,1.97528	0.000236086	0.000273052
3	chr3:11985706:T:C	11985706	NA,C	NA,T	NA,1	NA,-inf	NA,inf	NA,1.04431	0.000235726	0.000278459
3	chr3:11807059:C:T	11807059	NA,T	NA,C	NA,1	NA,inf	NA,inf	NA,0.760838	0.000235286	0.000275944
3	chr3:12584994:A:G	12584994	NA,G	NA,A	NA,1	NA,inf	NA,inf	NA,0.609618	0.000234829	0.000271894
3	chr3:12400476:C:T	12400476	NA,T	NA,C	NA,1	NA,inf	NA,inf	NA,0.4211	0.000233859	0.000270436
3	chr3:12084745:A:G	12084745	NA,G	NA,A	NA,1	NA,inf	NA,inf	NA,0.515964	0.000233612	0.000271482
3	chr3:12274552:G:A	12274552	NA,A	NA,G	NA,1	NA,inf	NA,inf	NA,0.377554	0.000233102	0.000263767
3	chr3:12557399:A:G	12557399	NA,G	NA,A	NA,1	NA,inf	NA,inf	NA,1.28294	0.00023303	0.000281369
3	chr3:11767779:C:T	11767779	NA,T	NA,C	NA,1	NA,-inf	NA,inf	NA,0.662633	0.000232627	0.000273537
3	chr3:12000127:G:C	12000127	C,C	G,G	1,1	-inf,-inf	inf,inf	0.648159,0.392604	0.00023256	0.000487265
3	chr3:12447821:C:T	12447821	NA,T	NA,C	NA,1	NA,-inf	NA,inf	NA,1.04734	0.000232285	0.000262334
3	chr3:12158458:C:T	12158458	NA,T	NA,C	NA,1	NA,-inf	NA,inf	NA,0.721619	0.000232112	0.000281182
3	chr3:11782141:G:T	11782141	T,T	G,G	1,1	-inf,-inf	inf,inf	1.76286,0.927819	0.000232026	0.000286742
3	chr3:11936494:A:G	11936494	NA,G	NA,A	NA,1	NA,-inf	NA,inf	NA,1.04846	0.000230557	0.000269836
3	chr3:12335280:G:A	12335280	NA,A	NA,G	NA,1	NA,inf	NA,inf	NA,1.02057	0.000230352	0.000276173
3	chr3:12364225:C:T	12364225	NA,T	NA,C	NA,1	NA,inf	NA,inf	NA,0.416517	0.000229792	0.000258865
3	chr3:12365510:A:T	12365510	NA,T	NA,A	NA,1	NA,inf	NA,inf	NA,0.415002	0.000229118	0.00025812
3	chr3:12722704:C:T	12722704	NA,T	NA,C	NA,1	NA,-inf	NA,inf	NA,0.842441	0.000228977	0.00026648
3	chr3:11860508:G:A	11860508	NA,A	NA,G	NA,1	NA,inf	NA,inf	NA,0.853057	0.000228729	0.000271365
3	chr3:11949647:A:G	11949647	NA,G	NA,A	NA,1	NA,inf	NA,inf	NA,0.57505	0.000228572	0.000267051
3	chr3:12134093:ATGT:A	12134093	NA,A	NA,ATGT	NA,1	NA,-inf	NA,inf	NA,0.412043	0.000228099	0.000262226
3	chr3:12077773:A:G	12077773	NA,G	NA,A	NA,1	NA,-inf	NA,inf	NA,0.713236	0.000227962	0.00027613
3	chr3:12149694:A:G	12149694	NA,G	NA,A	NA,1	NA,inf	NA,inf	NA,0.478061	0.000227701	0.000264293
3	chr3:12475108:G:A	12475108	NA,A	NA,G	NA,1	NA,inf	NA,inf	NA,0.787343	0.000227701	0.000266958
3	chr3:12259364:T:A	12259364	NA,A	NA,T	NA,1	NA,-inf	NA,inf	NA,1.14716	0.000227145	0.000272383
3	chr3:12002938:G:A	12002938	A,A	G,G	1,1	-inf,-inf	inf,inf	0.641828,0.387427	0.000227031	0.000474056
3	chr3:12130869:G:A	12130869	A,A	G,G	1,1	-inf,inf	inf,inf	0.624766,0.218853	0.000226939	0.000529748
3	chr3:12706251:G:A	12706251	A,A	G,G	1,1	-inf,inf	inf,inf	0.399489,2.44071	0.000226456	0.000258956
3	chr3:12666121:A:C	12666121	C,C	A,A	1,1	-inf,-inf	inf,inf	0.0170814,2.28915	0.000225799	0.000252152
3	chr3:12252703:A:G	12252703	NA,G	NA,A	NA,1	NA,inf	NA,inf	NA,1.79263	0.000225267	0.000276024
3	chr3:12667986:C:T	12667986	T,T	C,C	1,1	inf,-inf	inf,inf	0.1064,2.5589	0.00022512	0.000248373
3	chr3:12470027:G:A	12470027	NA,A	NA,G	NA,1	NA,-inf	NA,inf	NA,0.96485	0.000224817	0.000265617
3	chr3:12094098:G:A	12094098	NA,A	NA,G	NA,1	NA,inf	NA,inf	NA,0.470331	0.000224456	0.000261498
3	chr3:11769116:G:C	11769116	NA,C	NA,G	NA,1	NA,inf	NA,inf	NA,0.777573	0.000224265	0.000263253
3	chr3:12626379:G:A	12626379	NA,A	NA,G	NA,1	NA,inf	NA,inf	NA,1.18415	0.000224155	0.000264209
3	chr3:11882640:A:G	11882640	G,G	A,A	1,1	inf,-inf	inf,inf	1.65419,1.6191	0.000224044	0.000270995
3	chr3:12563364:C:A	12563364	NA,A	NA,C	NA,1	NA,inf	NA,inf	NA,1.25317	0.000223565	0.000269815
3	chr3:11977558:C:T	11977558	T,T	C,C	1,1	inf,inf	inf,inf	0.212383,2.99492	0.000223288	0.000262874
3	chr3:12141583:C:G	12141583	G,G	C,C	1,1	-inf,inf	inf,inf	0.628333,0.477955	0.000223216	0.000513128
3	chr3:12275114:A:G	12275114	NA,G	NA,A	NA,1	NA,inf	NA,inf	NA,1.96143	0.000222952	0.000271762
3	chr3:11913382:G:A	11913382	NA,A	NA,G	NA,1	NA,inf	NA,inf	NA,0.658238	0.000222442	0.000260674
3	chr3:12099009:A:G	12099009	NA,G	NA,A	NA,1	NA,inf	NA,inf	NA,0.475253	0.000222426	0.000258952
3	chr3:11841754:T:C	11841754	NA,C	NA,T	NA,1	NA,inf	NA,inf	NA,0.630624	0.000222248	0.000259701
3	chr3:11891716:A:AATC	11891716	NA,AATC	NA,A	NA,1	NA,inf	NA,inf	NA,0.84239	0.000222092	0.000261009
3	chr3:11969560:A:C	11969560	NA,C	NA,A	NA,1	NA,inf	NA,inf	NA,1.38827	0.000221146	0.000259375
3	chr3:12600219:G:A	12600219	NA,A	NA,G	NA,1	NA,inf	NA,inf	NA,0.963417	0.000221065	0.000262716
3	chr3:12669389:G:A	12669389	NA,A	NA,G	NA,1	NA,inf	NA,inf	NA,0.84331	0.00022105	0.000255328
3	chr3:12143057:A:G	12143057	G,G	A,A	1,1	-inf,inf	inf,inf	2.71386,0.16947	0.000220894	0.00166113
3	chr3:11986987:T:C	11986987	NA,C	NA,T	NA,1	NA,inf	NA,inf	NA,1.68702	0.00022072	0.000264198
3	chr3:12006705:T:G	12006705	NA,G	NA,T	NA,1	NA,inf	NA,inf	NA,1.86657	0.000220551	0.00026535
3	chr3:11859499:G:C	11859499	NA,C	NA,G	NA,1	NA,inf	NA,inf	NA,0.858923	0.000220503	0.000261427
3	chr3:11875096:A:G	11875096	NA,G	NA,A	NA,1	NA,inf	NA,inf	NA,0.783444	0.00022023	0.000258429
3	chr3:12468004:A:G	12468004	NA,G	NA,A	NA,1	NA,-inf	NA,inf	NA,0.470344	0.000220229	0.000259845
3	chr3:11918027:A:G	11918027	G,G	A,A	1,1	inf,-inf	inf,inf	1.6237,0.0862738	0.000220154	0.000232213
3	chr3:12114050:AG:A	12114050	A,A	AG,AG	1,1	-inf,inf	inf,inf	0.612533,0.503278	0.000220095	0.000499443
3	chr3:12704194:C:T	12704194	NA,T	NA,C	NA,1	NA,inf	NA,inf	NA,1.32976	0.000220021	0.000254551
3	chr3:11998629:C:T	11998629	T,T	C,C	1,1	-inf,-inf	inf,inf	0.631229,0.390238	0.000220007	0.000457414
3	chr3:12564009:G:A	12564009	NA,A	NA,G	NA,1	NA,inf	NA,inf	NA,1.31794	0.000219941	0.000255559
3	chr3:11890529:T:A	11890529	NA,A	NA,T	NA,1	NA,inf	NA,inf	NA,0.838323	0.000219896	0.000258404
3	chr3:12001521:T:A	12001521	NA,A	NA,T	NA,1	NA,inf	NA,inf	NA,1.86204	0.000219301	0.000263595
3	chr3:12410889:T:A	12410889	NA,A	NA,T	NA,1	NA,inf	NA,inf	NA,0.392023	0.000219283	0.000253788
3	chr3:11888611:TAAC:T	11888611	NA,T	NA,TAAC	NA,1	NA,inf	NA,inf	NA,0.836904	0.000219236	0.000257645
3	chr3:11843388:A:AG	11843388	NA,AG	NA,A	NA,1	NA,-inf	NA,inf	NA,0.604266	0.00021867	0.000260188
3	chr3:11890978:C:T	11890978	NA,T	NA,C	NA,1	NA,-inf	NA,inf	NA,0.899121	0.000218517	0.000256269
3	chr3:12362894:G:A	12362894	NA,A	NA,G	NA,1	NA,inf	NA,inf	NA,0.389614	0.000218129	0.000246057
3	chr3:12437362:C:T	12437362	T,NA	C,NA	1,NA	-inf,NA	inf,NA	0.308086,NA	0.000217514	0.000243353
3	chr3:12006634:C:T	12006634	NA,T	NA,C	NA,1	NA,inf	NA,inf	NA,1.85232	0.00021727	0.000261344
3	chr3:12090340:C:T	12090340	NA,T	NA,C	NA,1	NA,-inf	NA,inf	NA,0.219851	0.000217155	0.000253822
3	chr3:12114150:G:A	12114150	A,A	G,G	1,1	-inf,inf	inf,inf	0.605163,0.524276	0.000216862	0.000489585
3	chr3:11926388:T:C	11926388	C,C	T,T	1,1	-inf,-inf	inf,inf	0.468404,0.152572	0.000216828	0.000238432
3	chr3:11848795:A:C	11848795	NA,C	NA,A	NA,1	NA,-inf	NA,inf	NA,0.629068	0.000216765	0.000254832
3	chr3:11983401:A:C	11983401	NA,C	NA,A	NA,1	NA,-inf	NA,inf	NA,1.00318	0.000216503	0.000255789
3	chr3:12062400:C:G	12062400	G,G	C,C	1,1	-inf,-inf	inf,inf	0.708453,0.155866	0.00021511	0.000461766
3	chr3:12407527:T:C	12407527	NA,C	NA,T	NA,1	NA,inf	NA,inf	NA,0.828493	0.000215096	0.000250864
3	chr3:12406295:A:C	12406295	NA,C	NA,A	NA,1	NA,inf	NA,inf	NA,0.827549	0.000214774	0.000250491
3	chr3:11847326:A:G	11847326	NA,G	NA,A	NA,1	NA,-inf	NA,inf	NA,0.628934	0.000214605	0.000252227
3	chr3:12138927:G:A	12138927	NA,A	NA,G	NA,1	NA,-inf	NA,inf	NA,0.67973	0.000214184	0.000259308
3	chr3:12012965:G:A	12012965	NA,A	NA,G	NA,1	NA,-inf	NA,inf	NA,1.1142	0.000214163	0.000254462
3	chr3:12431813:G:A	12431813	NA,A	NA,G	NA,1	NA,-inf	NA,inf	NA,1.01965	0.000214116	0.000254437
3	chr3:12370086:G:A	12370086	NA,A	NA,G	NA,1	NA,-inf	NA,inf	NA,0.715231	0.00021406	0.000257443
3	chr3:12621207:G:A	12621207	NA,A	NA,G	NA,1	NA,inf	NA,inf	NA,0.720217	0.000214023	0.000253382
3	chr3:12009831:T:C	12009831	NA,C	NA,T	NA,1	NA,-inf	NA,inf	NA,0.979512	0.000213991	0.000252591
3	chr3:12105903:T:C	12105903	NA,C	NA,T	NA,1	NA,-inf	NA,inf	NA,0.194021	0.000213888	0.000249427
3	chr3:12579314:G:A	12579314	NA,A	NA,G	NA,1	NA,inf	NA,inf	NA,0.554863	0.000213886	0.000247976
3	chr3:12686265:TAAC:T	12686265	NA,T	NA,TAAC	NA,1	NA,inf	NA,inf	NA,0.865108	0.000213757	0.000247785
3	chr3:12563042:T:C	12563042	NA,C	NA,T	NA,1	NA,inf	NA,inf	NA,0.54119	0.000213737	0.000246229
3	chr3:12221679:A:G	12221679	NA,G	NA,A	NA,1	NA,-inf	NA,inf	NA,1.32907	0.000213435	0.000242237
3	chr3:12104130:A:C	12104130	NA,C	NA,A	NA,1	NA,inf	NA,inf	NA,1.51337	0.000213432	0.000253486
3	chr3:12005496:G:A	12005496	NA,A	NA,G	NA,1	NA,inf	NA,inf	NA,1.8358	0.00021291	0.000255917
3	chr3:12042611:T:A	12042611	NA,A	NA,T	NA,1	NA,inf	NA,inf	NA,0.458954	0.000211947	0.000246576
3	chr3:12251892:C:T	12251892	NA,T	NA,C	NA,1	NA,-inf	NA,inf	NA,0.810284	0.000211942	0.000256947
3	chr3:11848381:G:A	11848381	NA,A	NA,G	NA,1	NA,-inf	NA,inf	NA,0.627967	0.000211705	0.000249024
3	chr3:12001769:G:A	12001769	A,A	G,G	1,1	-inf,-inf	inf,inf	0.625852,0.376835	0.000211576	0.000437126
3	chr3:12363536:T:C	12363536	NA,C	NA,T	NA,1	NA,inf	NA,inf	NA,0.813161	0.000211434	0.00024651
3	chr3:11809742:C:A	11809742	NA,A	NA,C	NA,1	NA,inf	NA,inf	NA,0.651421	0.000211284	0.000247998
3	chr3:11774960:C:G	11774960	NA,G	NA,C	NA,1	NA,inf	NA,inf	NA,0.745506	0.00021126	0.000249916
3	chr3:11888938:T:C	11888938	NA,C	NA,T	NA,1	NA,inf	NA,inf	NA,0.731632	0.000211224	0.000246337
3	chr3:12506020:G:A	12506020	NA,A	NA,G	NA,1	NA,-inf	NA,inf	NA,0.688268	0.000211119	0.000256078
3	chr3:11859512:G:C	11859512	NA,C	NA,G	NA,1	NA,inf	NA,inf	NA,0.80481	0.000211084	0.000250453
3	chr3:12367020:G:A	12367020	NA,A	NA,G	NA,1	NA,inf	NA,inf	NA,0.811573	0.000211023	0.000246053
3	chr3:12119177:A:G	12119177	G,G	A,A	1,1	-inf,inf	inf,inf	0.606895,0.455986	0.000210112	0.000475515
3	chr3:12119607:G:T	12119607	T,T	G,G	1,1	-inf,inf	inf,inf	0.616976,0.42375	0.000209968	0.000478974
3	chr3:12573869:G:C	12573869	NA,C	NA,G	NA,1	NA,inf	NA,inf	NA,1.20357	0.000209771	0.000252924
3	chr3:12126216:G:T	12126216	T,T	G,G	1,1	-inf,inf	inf,inf	0.621157,0.342537	0.000209272	0.000474533
3	chr3:12397579:T:G	12397579	NA,G	NA,T	NA,1	NA,inf	NA,inf	NA,0.726175	0.000209147	0.00023257
3	chr3:11915883:G:A	11915883	NA,A	NA,G	NA,1	NA,inf	NA,inf	NA,0.653676	0.000209068	0.000246347
3	chr3:12464880:T:G	12464880	NA,G	NA,T	NA,1	NA,inf	NA,inf	NA,0.651335	0.000208578	0.000235511
3	chr3:12259402:G:A	12259402	NA,A	NA,G	NA,1	NA,inf	NA,inf	NA,1.0997	0.000208409	0.000253432
3	chr3:12233608:G:A	12233608	A,A	G,G	1,1	-inf,inf	inf,inf	0.481244,0.373301	0.000208327	0.000490086
3	chr3:12548397:G:A	12548397	NA,A	NA,G	NA,1	NA,-inf	NA,inf	NA,0.513246	0.00020818	0.000243157
3	chr3:11893538:G:T	11893538	T,T	G,G	1,1	-inf,inf	inf,inf	0.654117,1.63845	0.000208158	0.000245972
3	chr3:12502910:A:G	12502910	NA,G	NA,A	NA,1	NA,-inf	NA,inf	NA,0.679124	0.000207883	0.000252079
3	chr3:12342271:G:GAC	12342271	NA,GAC	NA,G	NA,1	NA,-inf	NA,inf	NA,0.461471	0.000207732	0.000244207
3	chr3:11807910:C:A	11807910	NA,A	NA,C	NA,1	NA,inf	NA,inf	NA,0.790484	0.000207415	0.000241269
3	chr3:12227147:C:T	12227147	T,NA	C,NA	1,NA	-inf,NA	inf,NA	1.86152,NA	0.000206662	0.00023518
3	chr3:12145068:G:A	12145068	A,A	G,G	1,1	-inf,inf	inf,inf	0.5986,0.524756	0.000206529	0.000466465
3	chr3:12016009:A:C	12016009	NA,C	NA,A	NA,1	NA,-inf	NA,inf	NA,1.09595	0.00020593	0.000244789
3	chr3:12574365:G:T	12574365	NA,T	NA,G	NA,1	NA,inf	NA,inf	NA,1.18451	0.000205671	0.000247944
3	chr3:11754421:T:A	11754421	NA,A	NA,T	NA,1	NA,-inf	NA,inf	NA,0.656959	0.000205633	0.000242294
3	chr3:12045778:G:A	12045778	NA,A	NA,G	NA,1	NA,inf	NA,inf	NA,0.456333	0.000205556	0.000238594
3	chr3:11823258:T:G	11823258	NA,G	NA,T	NA,1	NA,inf	NA,inf	NA,0.753965	0.000204722	0.000241489
3	chr3:11951861:G:A	11951861	NA,A	NA,G	NA,1	NA,inf	NA,inf	NA,0.654368	0.000204421	0.000241309
3	chr3:12130510:A:G	12130510	G,G	A,A	1,1	-inf,inf	inf,inf	0.599202,0.448668	0.000203965	0.000460096
3	chr3:12144783:G:A	12144783	A,A	G,G	1,1	-inf,inf	inf,inf	0.600753,0.486319	0.000203163	0.000460083
3	chr3:12613526:A:G	12613526	NA,G	NA,A	NA,1	NA,inf	NA,inf	NA,1.14244	0.000202793	0.00024418
3	chr3:12306208:A:G	12306208	NA,G	NA,A	NA,1	NA,inf	NA,inf	NA,0.929648	0.000202567	0.000242549
3	chr3:12142838:A:G	12142838	G,G	A,A	1,1	-inf,inf	inf,inf	0.598695,0.49266	0.000202336	0.000457141
3	chr3:12406999:T:C	12406999	C,C	T,T	1,1	-inf,inf	inf,inf	0.34455,2.64395	0.000201976	0.000237068
3	chr3:12428544:G:A	12428544	NA,A	NA,G	NA,1	NA,-inf	NA,inf	NA,0.674635	0.000201832	0.000242289
3	chr3:11859624:A:C	11859624	NA,C	NA,A	NA,1	NA,inf	NA,inf	NA,0.772722	0.00020141	0.000238933
3	chr3:12253264:G:C	12253264	NA,C	NA,G	NA,1	NA,-inf	NA,inf	NA,0.762779	0.000201333	0.0002439
3	chr3:12367451:G:T	12367451	NA,T	NA,G	NA,1	NA,inf	NA,inf	NA,0.342168	0.000201027	0.000232998
3	chr3:12691650:ACT:A	12691650	NA,A	NA,ACT	NA,1	NA,inf	NA,inf	NA,0.766762	0.000200845	0.000233037
3	chr3:12068816:T:C	12068816	NA,C	NA,T	NA,1	NA,inf	NA,inf	NA,1.78062	0.000200631	0.000240897
3	chr3:11879790:A:G	11879790	G,G	A,A	1,1	-inf,inf	inf,inf	0.379987,1.71641	0.000200454	0.000235086
3	chr3:12166474:A:G	12166474	NA,G	NA,A	NA,1	NA,-inf	NA,inf	NA,1.12809	0.000200358	0.00023836
3	chr3:11860065:G:A	11860065	NA,A	NA,G	NA,1	NA,inf	NA,inf	NA,0.769375	0.000200198	0.00023749
3	chr3:11874414:G:A	11874414	NA,A	NA,G	NA,1	NA,inf	NA,inf	NA,0.709119	0.000200086	0.000229451
3	chr3:12464837:A:G	12464837	NA,G	NA,A	NA,1	NA,inf	NA,inf	NA,0.625215	0.000199839	0.000225902
3	chr3:12464693:C:T	12464693	NA,T	NA,C	NA,1	NA,inf	NA,inf	NA,0.625215	0.000199839	0.000225902
3	chr3:12124812:T:C	12124812	C,C	T,T	1,1	-inf,inf	inf,inf	0.573977,0.124486	0.000199794	0.00045622
3	chr3:11779378:T:A	11779378	A,A	T,T	1,1	-inf,inf	inf,inf	2.38494,0.76115	0.000199721	0.000247917
3	chr3:11818028:C:T	11818028	NA,T	NA,C	NA,1	NA,inf	NA,inf	NA,0.736611	0.000199585	0.00023528
3	chr3:12658881:C:T	12658881	NA,T	NA,C	NA,1	NA,-inf	NA,inf	NA,0.601572	0.000199437	0.000233021
3	chr3:12536210:T:C	12536210	NA,C	NA,T	NA,1	NA,inf	NA,inf	NA,0.498325	0.000199421	0.000229895
3	chr3:12509482:G:C	12509482	C,NA	G,NA	1,NA	inf,NA	inf,NA	1.16221,NA	0.000199095	0.00023373
3	chr3:12531837:A:G	12531837	G,G	A,A	1,1	inf,-inf	inf,inf	1.43629,2.26982	0.000198944	0.000228489
3	chr3:12038514:T:C	12038514	NA,C	NA,T	NA,1	NA,-inf	NA,inf	NA,1.07077	0.000198753	0.000236262
3	chr3:12065812:A:G	12065812	G,G	A,A	1,1	-inf,inf	inf,inf	1.09923,0.00508715	0.000198645	0.000243447
3	chr3:11946008:C:T	11946008	NA,T	NA,C	NA,1	NA,inf	NA,inf	NA,0.635947	0.000198407	0.000234218
3	chr3:11974731:C:T	11974731	NA,T	NA,C	NA,1	NA,inf	NA,inf	NA,0.464642	0.000198393	0.000231222
3	chr3:11811023:G:C	11811023	NA,C	NA,G	NA,1	NA,-inf	NA,inf	NA,0.58993	0.000198158	0.000232739
3	chr3:12048393:C:T	12048393	NA,T	NA,C	NA,1	NA,-inf	NA,inf	NA,1.06851	0.000198113	0.000235496
3	chr3:12371738:C:T	12371738	NA,T	NA,C	NA,1	NA,inf	NA,inf	NA,0.333651	0.000197967	0.000229551
3	chr3:11940226:T:C	11940226	NA,C	NA,T	NA,1	NA,inf	NA,inf	NA,0.639966	0.000197865	0.000233546
3	chr3:12079545:A:C	12079545	C,C	A,A	1,1	-inf,inf	inf,inf	1.10846,0.117428	0.00019778	0.000240455
3	chr3:12466700:T:C	12466700	NA,C	NA,T	NA,1	NA,-inf	NA,inf	NA,0.656918	0.000197724	0.000234981
3	chr3:12246336:G:A	12246336	NA,A	NA,G	NA,1	NA,-inf	NA,inf	NA,1.04533	0.000197557	0.00023691
3	chr3:11863792:T:C	11863792	NA,C	NA,T	NA,1	NA,inf	NA,inf	NA,0.698862	0.000197546	0.000226643
3	chr3:11859532:T:A	11859532	NA,A	NA,T	NA,1	NA,inf	NA,inf	NA,0.758111	0.000197101	0.000233809
3	chr3:12124380:G:A	12124380	A,A	G,G	1,1	-inf,inf	inf,inf	0.589637,0.419499	0.000196903	0.000442441
3	chr3:12168253:A:G	12168253	NA,G	NA,A	NA,1	NA,-inf	NA,inf	NA,0.433828	0.000196766	0.000231157
3	chr3:11909630:C:A	11909630	NA,A	NA,C	NA,1	NA,inf	NA,inf	NA,0.805274	0.000196672	0.000229528
3	chr3:12025799:T:A	12025799	NA,A	NA,T	NA,1	NA,-inf	NA,inf	NA,1.06109	0.00019653	0.000233593
3	chr3:12691776:A:T	12691776	NA,T	NA,A	NA,1	NA,inf	NA,inf	NA,0.789719	0.00019645	0.000228594
3	chr3:11860924:T:C	11860924	NA,C	NA,T	NA,1	NA,inf	NA,inf	NA,0.759057	0.000196177	0.000232714
3	chr3:12464620:G:C	12464620	NA,C	NA,G	NA,1	NA,inf	NA,inf	NA,0.613457	0.00019607	0.000221757
3	chr3:12216170:A:G	12216170	G,G	A,A	1,1	-inf,-inf	inf,inf	0.526263,0.585365	0.00019604	0.000458249
3	chr3:12390792:C:T	12390792	NA,T	NA,C	NA,1	NA,inf	NA,inf	NA,0.765516	0.0001959	0.000228569
3	chr3:11754990:G:A	11754990	A,NA	G,NA	1,NA	-inf,NA	inf,NA	1.08229,NA	0.000195778	0.000227236
3	chr3:12134814:G:A	12134814	A,A	G,G	1,1	-inf,inf	inf,inf	0.597625,0.354871	0.000195618	0.000442303
3	chr3:11837861:T:C	11837861	NA,C	NA,T	NA,1	NA,inf	NA,inf	NA,0.673665	0.000195554	0.000230056
3	chr3:12092169:C:CT	12092169	NA,CT	NA,C	NA,1	NA,-inf	NA,inf	NA,0.921239	0.000195518	0.000230776
3	chr3:12119070:C:T	12119070	T,T	C,C	1,1	-inf,inf	inf,inf	0.583726,0.480142	0.000195506	0.000435901
3	chr3:11809708:G:A	11809708	NA,A	NA,G	NA,1	NA,inf	NA,inf	NA,0.638005	0.000195194	0.000228567
3	chr3:12654934:A:G	12654934	G,G	A,A	1,1	inf,-inf	inf,inf	0.14321,1.29831	0.000195151	0.00020739
3	chr3:12272490:T:C	12272490	NA,C	NA,T	NA,1	NA,inf	NA,inf	NA,0.968915	0.000194933	0.00023387
3	chr3:12715394:C:T	12715394	NA,T	NA,C	NA,1	NA,inf	NA,inf	NA,0.666365	0.000194797	0.000221659
3	chr3:12261157:A:G	12261157	NA,G	NA,A	NA,1	NA,-inf	NA,inf	NA,0.781967	0.000194586	0.00023429
3	chr3:11959208:C:T	11959208	NA,T	NA,C	NA,1	NA,inf	NA,inf	NA,1.09203	0.000194528	0.000229218
3	chr3:12151722:T:C	12151722	NA,C	NA,T	NA,1	NA,-inf	NA,inf	NA,0.617113	0.000194153	0.000234647
3	chr3:11845515:C:T	11845515	NA,T	NA,C	NA,1	NA,-inf	NA,inf	NA,0.568723	0.000194092	0.000228206
3	chr3:11863732:T:C	11863732	NA,C	NA,T	NA,1	NA,inf	NA,inf	NA,0.687185	0.000194035	0.000222699
3	chr3:12364779:C:T	12364779	NA,T	NA,C	NA,1	NA,-inf	NA,inf	NA,0.651644	0.00019398	0.000233024
3	chr3:12401727:CT:C	12401727	NA,C	NA,CT	NA,1	NA,-inf	NA,inf	NA,0.832256	0.000193847	0.000235946
3	chr3:12079213:G:A	12079213	NA,A	NA,G	NA,1	NA,inf	NA,inf	NA,1.73447	0.000193237	0.000231777
3	chr3:12637452:A:G	12637452	NA,G	NA,A	NA,1	NA,inf	NA,inf	NA,0.757403	0.000192746	0.000222519
3	chr3:12492653:T:A	12492653	NA,A	NA,T	NA,1	NA,inf	NA,inf	NA,0.644731	0.000192547	0.000225471
3	chr3:12605680:A:G	12605680	NA,G	NA,A	NA,1	NA,-inf	NA,inf	NA,0.618605	0.000192505	0.000229113
3	chr3:11909632:T:G	11909632	NA,G	NA,T	NA,1	NA,inf	NA,inf	NA,0.789323	0.000192222	0.000224367
3	chr3:12055127:AAATT:A	12055127	NA,A	NA,AAATT	NA,1	NA,inf	NA,inf	NA,1.55487	0.000192146	0.000229966
3	chr3:12378202:C:T	12378202	NA,T	NA,C	NA,1	NA,inf	NA,inf	NA,0.751201	0.000192073	0.000224084
3	chr3:11842877:A:G	11842877	NA,G	NA,A	NA,1	NA,inf	NA,inf	NA,0.628799	0.00019205	0.000226174
3	chr3:12135475:C:T	12135475	T,T	C,C	1,1	-inf,inf	inf,inf	0.588873,0.401706	0.000191981	0.000431254
3	chr3:11910215:G:A	11910215	NA,A	NA,G	NA,1	NA,inf	NA,inf	NA,0.571495	0.00019187	0.000225836
3	chr3:12259973:C:T	12259973	T,T	C,C	1,1	-inf,inf	inf,inf	4.31671,1.31246	0.000191799	0.000425762
3	chr3:12149941:T:C	12149941	C,NA	T,NA	1,NA	-inf,NA	inf,NA	1.97129,NA	0.000191688	0.000221845
3	chr3:11910091:C:G	11910091	NA,G	NA,C	NA,1	NA,inf	NA,inf	NA,0.570665	0.00019162	0.000225542
3	chr3:12466598:T:C	12466598	NA,C	NA,T	NA,1	NA,inf	NA,inf	NA,1.048	0.000191478	0.000222117
3	chr3:12365500:A:G	12365500	NA,G	NA,A	NA,1	NA,inf	NA,inf	NA,0.187317	0.000191381	0.000216473
3	chr3:12130121:T:C	12130121	C,C	T,T	1,1	-inf,inf	inf,inf	0.571293,0.183697	0.000191356	0.000434709
3	chr3:12448169:C:T	12448169	NA,T	NA,C	NA,1	NA,inf	NA,inf	NA,0.463624	0.000191256	0.000221436
3	chr3:12145308:G:A	12145308	A,A	G,G	1,1	-inf,inf	inf,inf	0.578694,0.513021	0.000191249	0.000427497
3	chr3:12720674:A:G	12720674	NA,G	NA,A	NA,1	NA,-inf	NA,inf	NA,0.782486	0.000190759	0.00022301
3	chr3:12686215:A:G	12686215	NA,G	NA,A	NA,1	NA,inf	NA,inf	NA,0.496319	0.000190734	0.000221566
3	chr3:12092101:C:G	12092101	NA,G	NA,C	NA,1	NA,inf	NA,inf	NA,0.384115	0.000190702	0.000222399
3	chr3:11808518:C:T	11808518	NA,T	NA,C	NA,1	NA,inf	NA,inf	NA,0.630766	0.00019062	0.000223721
3	chr3:12053636:T:A	12053636	A,A	T,T	1,1	-inf,-inf	inf,inf	0.675927,0.137645	0.000190455	0.000402302
3	chr3:12692017:A:G	12692017	NA,G	NA,A	NA,1	NA,inf	NA,inf	NA,0.730421	0.000190393	0.000221041
3	chr3:11859671:C:A	11859671	NA,A	NA,C	NA,1	NA,inf	NA,inf	NA,0.738378	0.000190369	0.000225809
3	chr3:11909884:A:G	11909884	NA,G	NA,A	NA,1	NA,inf	NA,inf	NA,0.782024	0.000190289	0.000222133
3	chr3:11909880:A:G	11909880	NA,G	NA,A	NA,1	NA,inf	NA,inf	NA,0.782024	0.000190289	0.000222133
3	chr3:11909883:C:T	11909883	NA,T	NA,C	NA,1	NA,inf	NA,inf	NA,0.782024	0.000190289	0.000222133
3	chr3:12442183:A:G	12442183	NA,G	NA,A	NA,1	NA,inf	NA,inf	NA,1.3389	0.000190156	0.000226806
3	chr3:12053629:GGCAT:G	12053629	G,G	GGCAT,GGCAT	1,1	-inf,-inf	inf,inf	0.681272,0.117604	0.000190097	0.000401841
3	chr3:12638755:A:C	12638755	NA,C	NA,A	NA,1	NA,-inf	NA,inf	NA,0.575543	0.000190057	0.000223759
3	chr3:12119117:C:T	12119117	T,T	C,C	1,1	-inf,inf	inf,inf	0.573725,0.489523	0.000189852	0.000421024
3	chr3:12323321:T:A	12323321	NA,A	NA,T	NA,1	NA,inf	NA,inf	NA,0.881832	0.000189797	0.000227107
3	chr3:11850176:G:C	11850176	NA,C	NA,G	NA,1	NA,inf	NA,inf	NA,0.760014	0.000189367	0.000224426
3	chr3:12493500:G:A	12493500	A,NA	G,NA	1,NA	inf,NA	inf,NA	0.857738,NA	0.000189265	0.000240543
3	chr3:12423365:G:A	12423365	NA,A	NA,G	NA,1	NA,-inf	NA,inf	NA,1.02348	0.000189261	0.000226426
3	chr3:12671727:C:T	12671727	NA,T	NA,C	NA,1	NA,inf	NA,inf	NA,1.0638	0.000189167	0.000227297
3	chr3:12186077:G:A	12186077	A,NA	G,NA	1,NA	-inf,NA	inf,NA	0.160194,NA	0.000188923	0.000375777
3	chr3:12586418:A:G	12586418	G,NA	A,NA	1,NA	-inf,NA	inf,NA	1.60003,NA	0.000188885	0.000220635
3	chr3:12649018:G:A	12649018	NA,A	NA,G	NA,1	NA,inf	NA,inf	NA,1.21499	0.000188798	0.000219022
3	chr3:11811990:C:T	11811990	NA,T	NA,C	NA,1	NA,inf	NA,inf	NA,0.685044	0.000188718	0.000222395
3	chr3:12057255:G:A	12057255	A,A	G,G	1,1	-inf,-inf	inf,inf	0.682891,0.0984013	0.000188685	0.000399158
3	chr3:12442213:G:A	12442213	NA,A	NA,G	NA,1	NA,inf	NA,inf	NA,1.35516	0.000188635	0.000224447
3	chr3:11767316:G:A	11767316	NA,A	NA,G	NA,1	NA,-inf	NA,inf	NA,0.547685	0.000188499	0.00022153
3	chr3:12300538:C:T	12300538	NA,T	NA,C	NA,1	NA,inf	NA,inf	NA,0.341991	0.000188241	0.000213543
3	chr3:12726986:A:G	12726986	NA,G	NA,A	NA,1	NA,inf	NA,inf	NA,0.601463	0.000188143	0.000217913
3	chr3:12196784:T:C	12196784	NA,C	NA,T	NA,1	NA,inf	NA,inf	NA,0.371519	0.000187671	0.000218555
3	chr3:11929240:A:G	11929240	NA,G	NA,A	NA,1	NA,inf	NA,inf	NA,0.554293	0.000187624	0.000219919
3	chr3:12391926:T:C	12391926	NA,C	NA,T	NA,1	NA,inf	NA,inf	NA,0.735168	0.000187448	0.000218766
3	chr3:12151004:A:G	12151004	NA,G	NA,A	NA,1	NA,inf	NA,inf	NA,1.60911	0.000187286	0.000223722
3	chr3:12097219:C:T	12097219	NA,T	NA,C	NA,1	NA,inf	NA,inf	NA,0.377777	0.000187248	0.000218345
3	chr3:12442132:G:A	12442132	NA,A	NA,G	NA,1	NA,inf	NA,inf	NA,1.3484	0.000187226	0.00022276
3	chr3:12670028:C:G	12670028	NA,G	NA,C	NA,1	NA,inf	NA,inf	NA,0.63712	0.000187108	0.000221766
3	chr3:12580559:T:C	12580559	C,C	T,T	1,1	-inf,-inf	inf,inf	0.0868288,1.32874	0.000186945	0.000202544
3	chr3:12668757:C:T	12668757	NA,T	NA,C	NA,1	NA,inf	NA,inf	NA,0.636082	0.000186816	0.000221419
3	chr3:12250892:C:T	12250892	NA,T	NA,C	NA,1	NA,-inf	NA,inf	NA,0.663769	0.000186756	0.000217824
3	chr3:12181556:G:A	12181556	NA,A	NA,G	NA,1	NA,inf	NA,inf	NA,0.429549	0.000186702	0.00021947
3	chr3:12550119:G:A	12550119	NA,A	NA,G	NA,1	NA,inf	NA,inf	NA,0.598517	0.0001867	0.000218646
3	chr3:12521662:C:A	12521662	NA,A	NA,C	NA,1	NA,-inf	NA,inf	NA,0.552094	0.000186683	0.000218323
3	chr3:12034879:C:T	12034879	NA,T	NA,C	NA,1	NA,inf	NA,inf	NA,1.69257	0.000186626	0.000223963
3	chr3:12674122:AAAAG:A	12674122	NA,A	NA,AAAAG	NA,1	NA,inf	NA,inf	NA,0.635313	0.000186323	0.000220831
3	chr3:12374570:G:T	12374570	NA,T	NA,G	NA,1	NA,inf	NA,inf	NA,0.303509	0.000185925	0.000215742
3	chr3:11980968:G:A	11980968	NA,A	NA,G	NA,1	NA,-inf	NA,inf	NA,0.529754	0.000185813	0.000220051
3	chr3:12338640:T:C	12338640	NA,C	NA,T	NA,1	NA,-inf	NA,inf	NA,1.1006	0.000185551	0.000210807
3	chr3:12496752:T:G	12496752	NA,G	NA,T	NA,1	NA,inf	NA,inf	NA,0.621962	0.000185267	0.000217003
3	chr3:11910809:C:A	11910809	NA,A	NA,C	NA,1	NA,inf	NA,inf	NA,0.549112	0.000184776	0.000217502
3	chr3:12303297:A:G	12303297	NA,G	NA,A	NA,1	NA,-inf	NA,inf	NA,0.926383	0.000184667	0.000216726
3	chr3:12472996:C:T	12472996	NA,T	NA,C	NA,1	NA,inf	NA,inf	NA,1.04323	0.000184609	0.000222007
3	chr3:12724992:A:G	12724992	NA,G	NA,A	NA,1	NA,inf	NA,inf	NA,1.09654	0.000184579	0.000213214
3	chr3:12187927:T:A	12187927	NA,A	NA,T	NA,1	NA,inf	NA,inf	NA,0.882378	0.000184496	0.000210713
3	chr3:12285326:A:T	12285326	NA,T	NA,A	NA,1	NA,inf	NA,inf	NA,0.552596	0.000184442	0.000211067
3	chr3:11841893:C:T	11841893	NA,T	NA,C	NA,1	NA,-inf	NA,inf	NA,0.506549	0.000184184	0.000218838
3	chr3:12119003:C:T	12119003	T,T	C,C	1,1	-inf,inf	inf,inf	0.580092,0.419121	0.000184107	0.00041126
3	chr3:11930688:C:T	11930688	NA,T	NA,C	NA,1	NA,inf	NA,inf	NA,0.580165	0.000183965	0.000216707
3	chr3:11924885:C:T	11924885	NA,T	NA,C	NA,1	NA,inf	NA,inf	NA,0.575667	0.000183953	0.000216756
3	chr3:11927958:A:G	11927958	NA,G	NA,A	NA,1	NA,inf	NA,inf	NA,0.57563	0.000183944	0.000216745
3	chr3:11922261:T:A	11922261	NA,A	NA,T	NA,1	NA,inf	NA,inf	NA,0.580044	0.00018393	0.000216666
3	chr3:12397815:A:G	12397815	NA,G	NA,A	NA,1	NA,inf	NA,inf	NA,0.723117	0.000183893	0.000214654
3	chr3:11922363:C:T	11922363	NA,T	NA,C	NA,1	NA,inf	NA,inf	NA,0.579441	0.000183752	0.000216456
3	chr3:11937227:A:G	11937227	NA,G	NA,A	NA,1	NA,inf	NA,inf	NA,0.574104	0.000183517	0.00021624
3	chr3:12140098:A:G	12140098	G,G	A,A	1,1	-inf,inf	inf,inf	0.569588,0.439606	0.000183444	0.000407362
3	chr3:11936582:T:C	11936582	NA,C	NA,T	NA,1	NA,inf	NA,inf	NA,0.573486	0.000183344	0.000216039
3	chr3:11929331:C:G	11929331	NA,G	NA,C	NA,1	NA,inf	NA,inf	NA,0.57757	0.000183211	0.00021582
3	chr3:12062098:A:G	12062098	G,G	A,A	1,1	-inf,-inf	inf,inf	0.666861,0.127109	0.000183008	0.000384778
3	chr3:11939080:T:C	11939080	NA,C	NA,T	NA,1	NA,inf	NA,inf	NA,0.572194	0.000182966	0.000215592
3	chr3:12457124:G:C	12457124	NA,C	NA,G	NA,1	NA,-inf	NA,inf	NA,0.726458	0.000182734	0.000213956
3	chr3:12483607:T:G	12483607	NA,G	NA,T	NA,1	NA,inf	NA,inf	NA,0.616704	0.00018266	0.000214052
3	chr3:12494681:A:G	12494681	NA,G	NA,A	NA,1	NA,inf	NA,inf	NA,1.02597	0.000182506	0.000219156
3	chr3:12746582:C:T	12746582	NA,T	NA,C	NA,1	NA,-inf	NA,inf	NA,0.65006	0.000182478	0.000218883
3	chr3:12609052:T:C	12609052	C,NA	T,NA	1,NA	-inf,NA	inf,NA	1.60697,NA	0.000182388	0.000212665
3	chr3:11812372:C:T	11812372	NA,T	NA,C	NA,1	NA,-inf	NA,inf	NA,0.581796	0.000182318	0.000213726
3	chr3:12368017:G:A	12368017	NA,A	NA,G	NA,1	NA,inf	NA,inf	NA,0.524688	0.000182259	0.000217022
3	chr3:12473659:A:G	12473659	NA,G	NA,A	NA,1	NA,inf	NA,inf	NA,1.03221	0.000182223	0.000219092
3	chr3:12744330:G:A	12744330	A,NA	G,NA	1,NA	-inf,NA	inf,NA	1.23094,NA	0.000182166	0.000207289
3	chr3:12027380:G:C	12027380	NA,C	NA,G	NA,1	NA,-inf	NA,inf	NA,0.581262	0.000181837	0.00021954
3	chr3:12122713:A:G	12122713	G,G	A,A	1,1	-inf,inf	inf,inf	0.558588,0.21276	0.000181694	0.000408968
3	chr3:12571686:T:C	12571686	NA,C	NA,T	NA,1	NA,inf	NA,inf	NA,0.452864	0.000181565	0.000210848
3	chr3:11763368:G:C	11763368	NA,C	NA,G	NA,1	NA,inf	NA,inf	NA,0.601379	0.000181231	0.000212685
3	chr3:12288644:T:G	12288644	NA,G	NA,T	NA,1	NA,inf	NA,inf	NA,0.521959	0.000181231	0.000207856
3	chr3:12114638:G:C	12114638	C,NA	G,NA	1,NA	-inf,NA	inf,NA	1.92948,NA	0.000181023	0.000209832
3	chr3:12695031:C:G	12695031	G,G	C,C	1,1	-inf,inf	inf,inf	0.197373,1.97177	0.000180974	0.000203268
3	chr3:11874846:C:T	11874846	NA,T	NA,C	NA,1	NA,-inf	NA,inf	NA,0.745643	0.000180654	0.00021137
3	chr3:12675822:G:T	12675822	T,T	G,G	1,1	-inf,-inf	inf,inf	0.386582,1.83403	0.000180623	0.000208772
3	chr3:11795738:T:G	11795738	NA,G	NA,T	NA,1	NA,inf	NA,inf	NA,0.679671	0.000180446	0.00020995
3	chr3:12245207:C:T	12245207	NA,T	NA,C	NA,1	NA,inf	NA,inf	NA,1.70399	0.0001804	0.000216247
3	chr3:12364940:C:T	12364940	NA,T	NA,C	NA,1	NA,-inf	NA,inf	NA,0.779201	0.000180258	0.00021906
3	chr3:11950431:AT:A	11950431	NA,A	NA,AT	NA,1	NA,inf	NA,inf	NA,0.570511	0.0001796	0.000212041
3	chr3:12443168:C:G	12443168	NA,G	NA,C	NA,1	NA,inf	NA,inf	NA,0.416814	0.000179349	0.000204622
3	chr3:12362997:G:A	12362997	NA,A	NA,G	NA,1	NA,inf	NA,inf	NA,0.159393	0.000179064	0.000202946
3	chr3:12159008:G:A	12159008	NA,A	NA,G	NA,1	NA,-inf	NA,inf	NA,0.970065	0.000179013	0.000212607
3	chr3:12651003:C:G	12651003	NA,G	NA,C	NA,1	NA,-inf	NA,inf	NA,0.571685	0.000179	0.000212896
3	chr3:11926288:T:C	11926288	NA,C	NA,T	NA,1	NA,inf	NA,inf	NA,0.546098	0.000178874	0.000210013
3	chr3:12026985:A:G	12026985	NA,G	NA,A	NA,1	NA,-inf	NA,inf	NA,0.126245	0.000178258	0.000208862
3	chr3:12643081:G:A	12643081	NA,A	NA,G	NA,1	NA,-inf	NA,inf	NA,0.580816	0.000178253	0.000215431
3	chr3:12362927:A:T	12362927	NA,T	NA,A	NA,1	NA,-inf	NA,inf	NA,1.0125	0.000178074	0.000213807
3	chr3:12634483:A:C	12634483	NA,C	NA,A	NA,1	NA,-inf	NA,inf	NA,0.568416	0.000178072	0.000211801
3	chr3:12649028:T:C	12649028	C,C	T,T	1,1	inf,-inf	inf,inf	0.163961,1.35723	0.000177815	0.000191369
3	chr3:12220927:C:G	12220927	NA,G	NA,C	NA,1	NA,inf	NA,inf	NA,0.910627	0.000177774	0.00021009
3	chr3:11845270:C:G	11845270	NA,G	NA,C	NA,1	NA,inf	NA,inf	NA,0.546677	0.000177769	0.00021014
3	chr3:12610336:T:C	12610336	NA,C	NA,T	NA,1	NA,-inf	NA,inf	NA,0.581526	0.000177648	0.000214574
3	chr3:12658582:A:G	12658582	NA,G	NA,A	NA,1	NA,-inf	NA,inf	NA,0.752632	0.000177538	0.000207586
3	chr3:12362918:T:G	12362918	NA,G	NA,T	NA,1	NA,-inf	NA,inf	NA,1.00882	0.000177246	0.000212799
3	chr3:12361041:A:G	12361041	NA,G	NA,A	NA,1	NA,inf	NA,inf	NA,0.287419	0.000177201	0.000206434
3	chr3:12635223:G:A	12635223	NA,A	NA,G	NA,1	NA,-inf	NA,inf	NA,0.583515	0.000177144	0.000214108
3	chr3:11913896:T:C	11913896	NA,C	NA,T	NA,1	NA,-inf	NA,inf	NA,0.80899	0.000176682	0.000207085
3	chr3:12612079:A:G	12612079	NA,G	NA,A	NA,1	NA,-inf	NA,inf	NA,0.57796	0.000176566	0.000213243
3	chr3:12005038:G:A	12005038	NA,A	NA,G	NA,1	NA,-inf	NA,inf	NA,0.36088	0.00017649	0.000207066
3	chr3:12150396:T:C	12150396	C,C	T,T	1,1	-inf,inf	inf,inf	0.575985,0.33459	0.000176287	0.000395012
3	chr3:12677494:A:G	12677494	NA,G	NA,A	NA,1	NA,inf	NA,inf	NA,1.0055	0.000176246	0.000211516
3	chr3:11863699:C:T	11863699	NA,T	NA,C	NA,1	NA,inf	NA,inf	NA,0.723442	0.00017624	0.000207295
3	chr3:12012432:A:G	12012432	G,G	A,A	1,1	-inf,-inf	inf,inf	0.628735,0.213466	0.000176239	0.000364467
3	chr3:12638933:C:T	12638933	NA,T	NA,C	NA,1	NA,-inf	NA,inf	NA,0.576094	0.000176062	0.000212622
3	chr3:11786462:A:G	11786462	G,G	A,A	1,1	-inf,inf	inf,inf	2.26767,0.82998	0.000175651	0.000218429
3	chr3:12462905:G:A	12462905	NA,A	NA,G	NA,1	NA,-inf	NA,inf	NA,0.572071	0.000175619	0.000209011
3	chr3:12114793:C:G	12114793	G,G	C,C	1,1	-inf,inf	inf,inf	0.557935,0.453147	0.000175611	0.000385515
3	chr3:12686546:G:A	12686546	NA,A	NA,G	NA,1	NA,inf	NA,inf	NA,1.00077	0.000175413	0.00021052
3	chr3:12691898:G:A	12691898	NA,A	NA,G	NA,1	NA,inf	NA,inf	NA,0.72582	0.000175186	0.000203509
3	chr3:12138584:G:A	12138584	NA,A	NA,G	NA,1	NA,-inf	NA,inf	NA,0.970132	0.000175179	0.000208056
3	chr3:12715172:A:T	12715172	NA,T	NA,A	NA,1	NA,inf	NA,inf	NA,0.579401	0.000175119	0.000200117
3	chr3:12174858:C:T	12174858	NA,T	NA,C	NA,1	NA,-inf	NA,inf	NA,0.561351	0.000174918	0.000209529
3	chr3:11901205:C:T	11901205	NA,T	NA,C	NA,1	NA,-inf	NA,inf	NA,0.740827	0.000174684	0.000205745
3	chr3:12473880:C:T	12473880	NA,T	NA,C	NA,1	NA,inf	NA,inf	NA,0.997201	0.000174658	0.000209847
3	chr3:11917935:A:T	11917935	NA,T	NA,A	NA,1	NA,inf	NA,inf	NA,0.560235	0.00017453	0.00020523
3	chr3:12469979:G:A	12469979	NA,A	NA,G	NA,1	NA,inf	NA,inf	NA,0.994662	0.000174473	0.000209635
3	chr3:11901312:G:C	11901312	NA,C	NA,G	NA,1	NA,-inf	NA,inf	NA,0.457585	0.000174428	0.00020416
3	chr3:12646795:T:C	12646795	NA,C	NA,T	NA,1	NA,-inf	NA,inf	NA,0.569717	0.000174414	0.000210611
3	chr3:11918769:C:T	11918769	NA,T	NA,C	NA,1	NA,inf	NA,inf	NA,0.530665	0.000174334	0.000204674
3	chr3:12376686:G:A	12376686	NA,A	NA,G	NA,1	NA,-inf	NA,inf	NA,0.997527	0.000173731	0.000208528
3	chr3:12368189:TG:T	12368189	NA,T	NA,TG	NA,1	NA,inf	NA,inf	NA,0.148685	0.000173663	0.000197038
3	chr3:11986793:GCTGGGACCA:G	11986793	NA,G	NA,GCTGGGACCA	NA,1	NA,inf	NA,inf	NA,0.287306	0.000173554	0.000203206
3	chr3:11914835:A:G	11914835	NA,G	NA,A	NA,1	NA,inf	NA,inf	NA,0.561749	0.000173515	0.00020471
3	chr3:11911171:G:A	11911171	A,NA	G,NA	1,NA	inf,NA	inf,NA	1.8748,NA	0.000173426	0.000208141
3	chr3:12579306:A:G	12579306	NA,G	NA,A	NA,1	NA,inf	NA,inf	NA,0.691667	0.000173301	0.000200729
3	chr3:12634675:G:T	12634675	T,NA	G,NA	1,NA	-inf,NA	inf,NA	1.5277,NA	0.000173003	0.000202293
3	chr3:12674365:A:G	12674365	NA,G	NA,A	NA,1	NA,inf	NA,inf	NA,0.586513	0.000172975	0.000204941
3	chr3:12520351:G:A	12520351	NA,A	NA,G	NA,1	NA,-inf	NA,inf	NA,0.746129	0.000172952	0.000202286
3	chr3:12196729:G:C	12196729	C,C	G,G	1,1	-inf,-inf	inf,inf	0.549656,0.351656	0.000172892	0.000403203
3	chr3:12411827:A:T	12411827	NA,T	NA,A	NA,1	NA,inf	NA,inf	NA,0.493192	0.000172647	0.000205145
3	chr3:12032932:G:A	12032932	A,A	G,G	1,1	-inf,-inf	inf,inf	0.65735,0.103131	0.000172511	0.000357134
3	chr3:12470662:G:A	12470662	NA,A	NA,G	NA,1	NA,inf	NA,inf	NA,0.983601	0.000172071	0.000206705
3	chr3:12302727:C:T	12302727	NA,T	NA,C	NA,1	NA,inf	NA,inf	NA,0.416659	0.000172055	0.000203592
3	chr3:11960513:A:T	11960513	NA,T	NA,A	NA,1	NA,-inf	NA,inf	NA,0.872173	0.000171984	0.000197915
3	chr3:12255041:A:G	12255041	G,G	A,A	1,1	inf,inf	inf,inf	6.4413,2.36727	0.000171973	0.000356724
3	chr3:12152289:A:G	12152289	NA,G	NA,A	NA,1	NA,-inf	NA,inf	NA,0.551507	0.000171924	0.000205892
3	chr3:12632274:A:T	12632274	NA,T	NA,A	NA,1	NA,inf	NA,inf	NA,0.58462	0.000171855	0.000203619
3	chr3:11949564:A:G	11949564	G,G	A,A	1,1	inf,-inf	inf,inf	0.894229,2.22552	0.000171798	0.000215112
3	chr3:12425284:G:A	12425284	NA,A	NA,G	NA,1	NA,-inf	NA,inf	NA,0.921544	0.000171553	0.000204457
3	chr3:12519463:T:C	12519463	C,NA	T,NA	1,NA	-inf,NA	inf,NA	0.2619,NA	0.00017111	0.000192284
3	chr3:12230120:G:A	12230120	NA,A	NA,G	NA,1	NA,-inf	NA,inf	NA,0.322967	0.000170868	0.000198558
3	chr3:11836126:G:A	11836126	NA,A	NA,G	NA,1	NA,-inf	NA,inf	NA,0.622043	0.000170718	0.000200563
3	chr3:11947076:A:G	11947076	G,NA	A,NA	1,NA	-inf,NA	inf,NA	1.12585,NA	0.000170329	0.000191844
3	chr3:12220853:A:T	12220853	NA,T	NA,A	NA,1	NA,inf	NA,inf	NA,0.878744	0.00017023	0.00020118
3	chr3:12436243:G:A	12436243	NA,A	NA,G	NA,1	NA,inf	NA,inf	NA,1.25964	0.000170154	0.000202314
3	chr3:12521531:G:A	12521531	NA,A	NA,G	NA,1	NA,inf	NA,inf	NA,0.963678	0.000169817	0.000203701
3	chr3:12164551:A:AC	12164551	AC,AC	A,A	1,1	-inf,inf	inf,inf	0.474678,0.497076	0.000169648	0.000345655
3	chr3:11767912:C:T	11767912	NA,T	NA,C	NA,1	NA,-inf	NA,inf	NA,0.564787	0.000169633	0.000199959
3	chr3:12582564:G:A	12582564	NA,A	NA,G	NA,1	NA,inf	NA,inf	NA,0.577222	0.000169138	0.000200476
3	chr3:12430364:A:G	12430364	G,NA	A,NA	1,NA	-inf,NA	inf,NA	1.75647,NA	0.000168949	0.000198425
3	chr3:12462990:C:CA	12462990	NA,CA	NA,C	NA,1	NA,inf	NA,inf	NA,1.1817	0.00016887	0.000197826
3	chr3:12584354:G:A	12584354	NA,A	NA,G	NA,1	NA,-inf	NA,inf	NA,0.722257	0.00016881	0.000196389
3	chr3:11912613:C:T	11912613	NA,T	NA,C	NA,1	NA,-inf	NA,inf	NA,0.512419	0.000168537	0.000200342
3	chr3:12593295:G:A	12593295	NA,A	NA,G	NA,1	NA,-inf	NA,inf	NA,0.544411	0.000168515	0.000203439
3	chr3:12472031:C:T	12472031	NA,T	NA,C	NA,1	NA,inf	NA,inf	NA,0.749816	0.000168469	0.000196803
3	chr3:11910457:C:A	11910457	NA,A	NA,C	NA,1	NA,-inf	NA,inf	NA,0.518221	0.000168467	0.000198037
3	chr3:11919714:A:G	11919714	NA,G	NA,A	NA,1	NA,inf	NA,inf	NA,0.499698	0.000168385	0.000197351
3	chr3:11995906:C:T	11995906	NA,T	NA,C	NA,1	NA,inf	NA,inf	NA,0.271404	0.000168314	0.00019698
3	chr3:12607788:TA:T	12607788	NA,T	NA,TA	NA,1	NA,inf	NA,inf	NA,0.569634	0.000168259	0.000199314
3	chr3:12366590:T:A	12366590	NA,A	NA,T	NA,1	NA,inf	NA,inf	NA,0.132351	0.000168143	0.000190945
3	chr3:12628007:C:G	12628007	NA,G	NA,C	NA,1	NA,inf	NA,inf	NA,0.568379	0.000167956	0.000198953
3	chr3:12050890:C:T	12050890	T,T	C,C	1,1	-inf,-inf	inf,inf	0.70339,0.0692051	0.000167792	0.000356995
3	chr3:11840646:T:A	11840646	NA,A	NA,T	NA,1	NA,inf	NA,inf	NA,0.646113	0.000167633	0.000196852
3	chr3:12504640:C:G	12504640	NA,G	NA,C	NA,1	NA,-inf	NA,inf	NA,0.722969	0.000167593	0.000196047
3	chr3:12080968:A:T	12080968	NA,T	NA,A	NA,1	NA,-inf	NA,inf	NA,0.533558	0.00016751	0.000200887
3	chr3:12211518:G:A	12211518	NA,A	NA,G	NA,1	NA,-inf	NA,inf	NA,0.823519	0.000167458	0.000196867
3	chr3:11891892:A:G	11891892	NA,G	NA,A	NA,1	NA,-inf	NA,inf	NA,0.7109	0.000167427	0.000196495
3	chr3:11982433:G:A	11982433	A,A	G,G	1,1	-inf,inf	inf,inf	0.557867,0.839924	0.000167311	0.000192611
3	chr3:12607179:C:CT	12607179	CT,NA	C,NA	1,NA	-inf,NA	inf,NA	1.50477,NA	0.000167101	0.000195361
3	chr3:12362363:C:T	12362363	NA,T	NA,C	NA,1	NA,inf	NA,inf	NA,0.129408	0.000167004	0.000189698
3	chr3:11925997:G:A	11925997	NA,A	NA,G	NA,1	NA,inf	NA,inf	NA,0.502983	0.000166955	0.00019606
3	chr3:12440525:A:G	12440525	NA,G	NA,A	NA,1	NA,inf	NA,inf	NA,1.24278	0.000166948	0.000198481
3	chr3:12635930:G:A	12635930	NA,A	NA,G	NA,1	NA,inf	NA,inf	NA,0.563814	0.000166813	0.000197593
3	chr3:12544590:G:A	12544590	NA,A	NA,G	NA,1	NA,-inf	NA,inf	NA,0.71891	0.000166682	0.000194988
3	chr3:12440477:T:C	12440477	NA,C	NA,T	NA,1	NA,inf	NA,inf	NA,1.24068	0.000166533	0.000197986
3	chr3:12018493:T:A	12018493	A,A	T,T	1,1	-inf,-inf	inf,inf	0.621878,0.172368	0.000166392	0.00034369
3	chr3:12536346:G:C	12536346	C,NA	G,NA	1,NA	-inf,NA	inf,NA	1.5268,NA	0.00016609	0.000194041
3	chr3:12125918:C:T	12125918	T,T	C,C	1,1	-inf,inf	inf,inf	0.537788,0.473083	0.000165852	0.00036822
3	chr3:12617995:G:A	12617995	A,A	G,G	1,1	-inf,inf	inf,inf	0.76531,2.13426	0.000165789	0.000181026
3	chr3:12668038:C:T	12668038	T,NA	C,NA	1,NA	-inf,NA	inf,NA	1.49848,NA	0.000165784	0.000193832
3	chr3:12658098:T:C	12658098	NA,C	NA,T	NA,1	NA,inf	NA,inf	NA,0.558396	0.000165632	0.000196204
3	chr3:12321792:A:G	12321792	NA,G	NA,A	NA,1	NA,-inf	NA,inf	NA,1.00305	0.000165531	0.000188657
3	chr3:12647123:C:T	12647123	NA,T	NA,C	NA,1	NA,-inf	NA,inf	NA,0.521369	0.000165472	0.000196717
3	chr3:11882233:T:A	11882233	NA,A	NA,T	NA,1	NA,-inf	NA,inf	NA,0.704214	0.000165461	0.000194212
3	chr3:11875053:C:T	11875053	T,T	C,C	1,1	-inf,inf	inf,inf	0.126206,1.78211	0.000165386	0.000188813
3	chr3:12371139:T:C	12371139	NA,C	NA,T	NA,1	NA,-inf	NA,inf	NA,0.415869	0.000165104	0.000194388
3	chr3:12321859:A:G	12321859	NA,G	NA,A	NA,1	NA,-inf	NA,inf	NA,1.00063	0.000165086	0.000188165
3	chr3:12592884:C:T	12592884	NA,T	NA,C	NA,1	NA,inf	NA,inf	NA,1.09984	0.000164967	0.000191694
3	chr3:11827731:T:C	11827731	NA,C	NA,T	NA,1	NA,inf	NA,inf	NA,0.611567	0.000164897	0.000194599
3	chr3:11983069:A:G	11983069	G,G	A,A	1,1	inf,inf	inf,inf	0.220495,2.91628	0.000164874	0.000193632
3	chr3:12019536:A:G	12019536	G,G	A,A	1,1	-inf,-inf	inf,inf	0.613361,0.18651	0.000164791	0.000339192
3	chr3:12714713:C:T	12714713	NA,T	NA,C	NA,1	NA,inf	NA,inf	NA,0.538329	0.000164785	0.0001886
3	chr3:11833103:T:C	11833103	NA,C	NA,T	NA,1	NA,inf	NA,inf	NA,0.609418	0.000164764	0.000192111
3	chr3:12372795:A:G	12372795	NA,G	NA,A	NA,1	NA,-inf	NA,inf	NA,0.785075	0.00016467	0.000191997
3	chr3:11993071:C:T	11993071	NA,T	NA,C	NA,1	NA,inf	NA,inf	NA,0.260038	0.000164582	0.000192747
3	chr3:11988560:C:T	11988560	T,T	C,C	1,1	inf,inf	inf,inf	3.88184,0.677808	0.000164369	0.000281192
3	chr3:11875050:C:T	11875050	T,T	C,C	1,1	-inf,inf	inf,inf	0.115636,1.77169	0.000164334	0.000187459
3	chr3:12370228:T:G	12370228	NA,G	NA,T	NA,1	NA,inf	NA,inf	NA,0.123225	0.00016432	0.000186784
3	chr3:12439330:A:G	12439330	NA,G	NA,A	NA,1	NA,inf	NA,inf	NA,1.22077	0.000164245	0.000195156
3	chr3:11792185:TG:T	11792185	NA,T	NA,TG	NA,1	NA,-inf	NA,inf	NA,0.478616	0.000164198	0.000193189
3	chr3:12020078:G:A	12020078	A,A	G,G	1,1	-inf,-inf	inf,inf	0.61196,0.187643	0.000164185	0.000337804
3	chr3:11921642:G:A	11921642	NA,A	NA,G	NA,1	NA,inf	NA,inf	NA,0.499462	0.000164123	0.000192748
3	chr3:12469529:A:G	12469529	NA,G	NA,A	NA,1	NA,inf	NA,inf	NA,0.739797	0.000163991	0.000191687
3	chr3:12669386:G:A	12669386	NA,A	NA,G	NA,1	NA,inf	NA,inf	NA,0.964721	0.000163909	0.000196484
3	chr3:12059893:C:T	12059893	NA,T	NA,C	NA,1	NA,-inf	NA,inf	NA,0.752509	0.000163849	0.000193541
3	chr3:11761469:G:C	11761469	NA,C	NA,G	NA,1	NA,-inf	NA,inf	NA,0.473911	0.000163512	0.000193339
3	chr3:12190093:A:G	12190093	NA,G	NA,A	NA,1	NA,-inf	NA,inf	NA,0.802842	0.000163477	0.000192188
3	chr3:12488102:T:C	12488102	NA,C	NA,T	NA,1	NA,inf	NA,inf	NA,0.932876	0.000163424	0.000195931
3	chr3:12011159:G:A	12011159	NA,A	NA,G	NA,1	NA,-inf	NA,inf	NA,0.766883	0.000163397	0.000193105
3	chr3:11925198:C:T	11925198	NA,T	NA,C	NA,1	NA,inf	NA,inf	NA,0.487019	0.000163291	0.000191756
3	chr3:11923737:C:T	11923737	NA,T	NA,C	NA,1	NA,inf	NA,inf	NA,0.488616	0.000163285	0.000191763
3	chr3:12518683:T:C	12518683	NA,C	NA,T	NA,1	NA,inf	NA,inf	NA,1.15389	0.000163139	0.000190207
3	chr3:12237075:C:G	12237075	NA,G	NA,C	NA,1	NA,inf	NA,inf	NA,0.840427	0.000163042	0.000195148
3	chr3:12478404:A:T	12478404	T,T	A,A	1,1	-inf,inf	inf,inf	1.94818,0.921965	0.000162863	0.000195316
3	chr3:12008061:A:G	12008061	NA,G	NA,A	NA,1	NA,-inf	NA,inf	NA,0.315803	0.000162663	0.0001909
3	chr3:12619318:C:CT	12619318	NA,CT	NA,C	NA,1	NA,inf	NA,inf	NA,0.546453	0.000162611	0.000192591
3	chr3:12737100:G:A	12737100	NA,A	NA,G	NA,1	NA,inf	NA,inf	NA,0.798359	0.000162564	0.000194623
3	chr3:11856994:T:C	11856994	NA,C	NA,T	NA,1	NA,inf	NA,inf	NA,0.44249	0.000162489	0.000192024
3	chr3:12454889:C:T	12454889	NA,T	NA,C	NA,1	NA,-inf	NA,inf	NA,0.470574	0.000162358	0.000192052
3	chr3:11860988:C:T	11860988	NA,T	NA,C	NA,1	NA,inf	NA,inf	NA,0.667997	0.000162339	0.00019235
3	chr3:12655247:G:A	12655247	A,NA	G,NA	1,NA	-inf,NA	inf,NA	1.50537,NA	0.000161864	0.000189237
3	chr3:12000583:G:A	12000583	A,A	G,G	1,1	-inf,-inf	inf,inf	0.634401,0.123187	0.000161839	0.000330521
3	chr3:12158381:A:G	12158381	NA,G	NA,A	NA,1	NA,-inf	NA,inf	NA,0.222758	0.000161762	0.000188736
3	chr3:11942060:C:T	11942060	NA,T	NA,C	NA,1	NA,inf	NA,inf	NA,0.372837	0.000161725	0.00018965
3	chr3:12564106:C:T	12564106	NA,T	NA,C	NA,1	NA,inf	NA,inf	NA,0.467574	0.000161638	0.000187449
3	chr3:12297398:T:C	12297398	NA,C	NA,T	NA,1	NA,inf	NA,inf	NA,1.39259	0.000161419	0.000194164
3	chr3:12633067:A:G	12633067	G,G	A,A	1,1	-inf,inf	inf,inf	0.689728,2.14291	0.000161257	0.000178878
3	chr3:12022183:A:G	12022183	NA,G	NA,A	NA,1	NA,-inf	NA,inf	NA,0.7447	0.000161192	0.000191258
3	chr3:12613986:C:T	12613986	NA,T	NA,C	NA,1	NA,-inf	NA,inf	NA,0.513396	0.000161192	0.000194371
3	chr3:12001887:A:G	12001887	NA,G	NA,A	NA,1	NA,inf	NA,inf	NA,0.265857	0.000161188	0.000189064
3	chr3:12601183:A:C	12601183	NA,C	NA,A	NA,1	NA,-inf	NA,inf	NA,0.513327	0.000160988	0.000194144
3	chr3:12625774:G:A	12625774	NA,A	NA,G	NA,1	NA,inf	NA,inf	NA,0.53931	0.000160918	0.000190584
3	chr3:12612378:G:A	12612378	NA,A	NA,G	NA,1	NA,-inf	NA,inf	NA,0.512982	0.000160905	0.000194043
3	chr3:12661534:C:T	12661534	NA,T	NA,C	NA,1	NA,inf	NA,inf	NA,0.53863	0.000160878	0.000190533
3	chr3:12437595:A:G	12437595	NA,G	NA,A	NA,1	NA,inf	NA,inf	NA,1.30583	0.000160821	0.000190524
3	chr3:12578669:C:T	12578669	NA,T	NA,C	NA,1	NA,-inf	NA,inf	NA,0.470432	0.000160753	0.000188079
3	chr3:12017838:T:C	12017838	NA,C	NA,T	NA,1	NA,inf	NA,inf	NA,0.314934	0.000160729	0.000187391
3	chr3:12555700:G:T	12555700	NA,T	NA,G	NA,1	NA,-inf	NA,inf	NA,0.500319	0.000160672	0.00019109
3	chr3:12713111:G:A	12713111	NA,A	NA,G	NA,1	NA,inf	NA,inf	NA,0.521792	0.000160667	0.000184015
3	chr3:12475166:C:G	12475166	NA,G	NA,C	NA,1	NA,inf	NA,inf	NA,0.920452	0.000160548	0.00019253
3	chr3:12217206:A:G	12217206	NA,G	NA,A	NA,1	NA,-inf	NA,inf	NA,1.0288	0.000160289	0.000183686
3	chr3:11928731:T:C	11928731	NA,C	NA,T	NA,1	NA,inf	NA,inf	NA,0.392357	0.000160254	0.000187525
3	chr3:11883947:T:C	11883947	NA,C	NA,T	NA,1	NA,-inf	NA,inf	NA,0.520546	0.000160079	0.0001881
3	chr3:11985791:C:T	11985791	NA,T	NA,C	NA,1	NA,inf	NA,inf	NA,0.247177	0.000160071	0.000187517
3	chr3:12603382:A:T	12603382	T,NA	A,NA	1,NA	-inf,NA	inf,NA	1.47766,NA	0.000160058	0.000187145
3	chr3:12486905:G:T	12486905	NA,T	NA,G	NA,1	NA,inf	NA,inf	NA,0.91126	0.00015955	0.000191209
3	chr3:12539767:C:A	12539767	A,A	C,C	1,1	inf,-inf	inf,inf	0.577726,2.11777	0.000159469	0.000175305
3	chr3:12539322:C:T	12539322	T,NA	C,NA	1,NA	-inf,NA	inf,NA	1.49586,NA	0.000159462	0.000186281
3	chr3:11927374:A:G	11927374	NA,G	NA,A	NA,1	NA,-inf	NA,inf	NA,0.504784	0.000159399	0.000189121
3	chr3:12258862:A:C	12258862	NA,C	NA,A	NA,1	NA,-inf	NA,inf	NA,0.594069	0.000159256	0.000192457
3	chr3:12671114:A:G	12671114	NA,G	NA,A	NA,1	NA,-inf	NA,inf	NA,0.505959	0.000159115	0.000191839
3	chr3:12601330:A:C	12601330	NA,C	NA,A	NA,1	NA,inf	NA,inf	NA,0.531032	0.000159101	0.000188426
3	chr3:12631223:T:C	12631223	NA,C	NA,T	NA,1	NA,-inf	NA,inf	NA,0.505606	0.000159049	0.000191757
3	chr3:12431318:A:C	12431318	NA,C	NA,A	NA,1	NA,inf	NA,inf	NA,0.286733	0.000158927	0.000181296
3	chr3:12667821:T:C	12667821	NA,C	NA,T	NA,1	NA,-inf	NA,inf	NA,0.505005	0.000158899	0.000191571
3	chr3:11925061:C:T	11925061	T,T	C,C	1,1	-inf,inf	inf,inf	1.16801,0.16424	0.000158752	0.000167469
3	chr3:12667649:C:T	12667649	T,NA	C,NA	1,NA	-inf,NA	inf,NA	0.241272,NA	0.000158631	0.000178513
3	chr3:12078193:CTT:C	12078193	C,C	CTT,CTT	1,1	-inf,-inf	inf,inf	2.40687,0.834055	0.000158498	0.000838665
3	chr3:11930506:G:T	11930506	NA,T	NA,G	NA,1	NA,inf	NA,inf	NA,0.818907	0.000158457	0.000182347
3	chr3:12479209:C:T	12479209	NA,T	NA,C	NA,1	NA,inf	NA,inf	NA,0.904004	0.000158395	0.000189863
3	chr3:12657509:A:G	12657509	NA,G	NA,A	NA,1	NA,inf	NA,inf	NA,0.52661	0.000158057	0.000187178
3	chr3:12673751:A:G	12673751	NA,G	NA,A	NA,1	NA,inf	NA,inf	NA,0.599968	0.000157824	0.000182972
3	chr3:12480854:T:C	12480854	NA,C	NA,T	NA,1	NA,inf	NA,inf	NA,0.904592	0.000157802	0.000189124
3	chr3:12422759:G:A	12422759	NA,A	NA,G	NA,1	NA,-inf	NA,inf	NA,0.93027	0.000157774	0.000188773
3	chr3:12544666:C:T	12544666	NA,T	NA,C	NA,1	NA,inf	NA,inf	NA,0.907213	0.000157767	0.000188985
3	chr3:12278330:A:T	12278330	T,NA	A,NA	1,NA	-inf,NA	inf,NA	0.451301,NA	0.000157751	0.000268399
3	chr3:12591669:A:G	12591669	G,NA	A,NA	1,NA	-inf,NA	inf,NA	1.4851,NA	0.000157613	0.00018417
3	chr3:12011139:C:G	12011139	G,G	C,C	1,1	-inf,-inf	inf,inf	0.594474,0.223922	0.000157331	0.000318867
3	chr3:12197978:A:T	12197978	NA,T	NA,A	NA,1	NA,-inf	NA,inf	NA,0.938144	0.000157027	0.000186587
3	chr3:11777145:T:C	11777145	C,C	T,T	1,1	-inf,-inf	inf,inf	1.59236,0.168525	0.000157005	0.000187162
3	chr3:12371982:G:A	12371982	NA,A	NA,G	NA,1	NA,inf	NA,inf	NA,0.434087	0.000156956	0.000186617
3	chr3:12641665:C:T	12641665	T,NA	C,NA	1,NA	-inf,NA	inf,NA	1.46389,NA	0.000156822	0.000183402
3	chr3:12168818:G:A	12168818	NA,A	NA,G	NA,1	NA,-inf	NA,inf	NA,0.198903	0.000156716	0.000182687
3	chr3:11838647:T:C	11838647	NA,C	NA,T	NA,1	NA,inf	NA,inf	NA,0.620838	0.00015667	0.000184421
3	chr3:12501175:A:G	12501175	G,G	A,A	1,1	-inf,inf	inf,inf	1.4962,0.806923	0.000156593	0.000177987
3	chr3:12423506:A:G	12423506	NA,G	NA,A	NA,1	NA,-inf	NA,inf	NA,0.868719	0.000156483	0.000186721
3	chr3:12750095:A:T	12750095	NA,T	NA,A	NA,1	NA,-inf	NA,inf	NA,0.517015	0.000156396	0.000186304
3	chr3:12216197:A:T	12216197	NA,T	NA,A	NA,1	NA,inf	NA,inf	NA,1.36711	0.000156388	0.000186686
3	chr3:12509010:G:A	12509010	NA,A	NA,G	NA,1	NA,inf	NA,inf	NA,0.891544	0.000156033	0.000186902
3	chr3:12422617:T:A	12422617	NA,A	NA,T	NA,1	NA,-inf	NA,inf	NA,0.866318	0.000155943	0.000186075
3	chr3:12505265:G:A	12505265	NA,A	NA,G	NA,1	NA,inf	NA,inf	NA,0.891327	0.000155896	0.000186749
3	chr3:11916723:T:C	11916723	NA,C	NA,T	NA,1	NA,-inf	NA,inf	NA,0.343493	0.000155837	0.000183154
3	chr3:12510253:C:T	12510253	NA,T	NA,C	NA,1	NA,inf	NA,inf	NA,0.88836	0.000155694	0.00018648
3	chr3:12617021:G:A	12617021	A,A	G,G	1,1	-inf,inf	inf,inf	0.679291,2.1158	0.000155574	0.000172507
3	chr3:12507812:T:C	12507812	NA,C	NA,T	NA,1	NA,inf	NA,inf	NA,0.88897	0.000155561	0.000186331
3	chr3:12509281:A:G	12509281	NA,G	NA,A	NA,1	NA,inf	NA,inf	NA,0.8888	0.000155512	0.000186271
3	chr3:11998500:T:C	11998500	NA,C	NA,T	NA,1	NA,inf	NA,inf	NA,0.231414	0.000155439	0.000182108
3	chr3:12119008:C:T	12119008	NA,T	NA,C	NA,1	NA,-inf	NA,inf	NA,0.866732	0.00015534	0.000184353
3	chr3:12579833:G:C	12579833	NA,C	NA,G	NA,1	NA,-inf	NA,inf	NA,0.488927	0.000155279	0.000187103
3	chr3:12018984:A:G	12018984	G,G	A,A	1,1	-inf,-inf	inf,inf	0.564422,0.376734	0.000155009	0.000301961
3	chr3:11823264:T:G	11823264	NA,G	NA,T	NA,1	NA,inf	NA,inf	NA,0.567966	0.00015485	0.000182735
3	chr3:12548925:G:A	12548925	NA,A	NA,G	NA,1	NA,-inf	NA,inf	NA,0.662106	0.000154776	0.000181158
3	chr3:12497818:A:G	12497818	NA,G	NA,A	NA,1	NA,inf	NA,inf	NA,0.884086	0.000154704	0.000185315
3	chr3:12749713:C:T	12749713	NA,T	NA,C	NA,1	NA,-inf	NA,inf	NA,0.509392	0.000154702	0.000184262
3	chr3:11914257:C:T	11914257	T,NA	C,NA	1,NA	inf,NA	inf,NA	1.98613,NA	0.00015462	0.000199944
3	chr3:12186675:A:G	12186675	NA,G	NA,A	NA,1	NA,-inf	NA,inf	NA,0.758297	0.000154541	0.000181735
3	chr3:12131244:C:T	12131244	T,T	C,C	1,1	-inf,inf	inf,inf	0.516993,0.446738	0.000154536	0.000332978
3	chr3:12535433:A:G	12535433	NA,G	NA,A	NA,1	NA,-inf	NA,inf	NA,0.483989	0.000154185	0.000185772
3	chr3:12484338:C:T	12484338	NA,T	NA,C	NA,1	NA,inf	NA,inf	NA,0.881386	0.000154147	0.000184639
3	chr3:12481674:G:A	12481674	NA,A	NA,G	NA,1	NA,inf	NA,inf	NA,0.52601	0.000154035	0.000180785
3	chr3:12477222:A:G	12477222	G,G	A,A	1,1	-inf,inf	inf,inf	1.78056,0.950189	0.000153989	0.000184668
3	chr3:12157838:GT:G	12157838	NA,G	NA,GT	NA,1	NA,inf	NA,inf	NA,0.267341	0.000153742	0.000179192
3	chr3:12155437:G:A	12155437	A,A	G,G	1,1	-inf,inf	inf,inf	0.526988,0.370031	0.000153541	0.000340376
3	chr3:11956096:C:T	11956096	NA,T	NA,C	NA,1	NA,-inf	NA,inf	NA,0.261314	0.000153516	0.00017885
3	chr3:12442313:A:C	12442313	NA,C	NA,A	NA,1	NA,inf	NA,inf	NA,1.22773	0.000153289	0.000181976
3	chr3:12499253:G:C	12499253	NA,C	NA,G	NA,1	NA,inf	NA,inf	NA,0.875279	0.000153184	0.000183463
3	chr3:12678816:C:T	12678816	NA,T	NA,C	NA,1	NA,inf	NA,inf	NA,0.500763	0.000153093	0.000181261
3	chr3:12257309:G:A	12257309	NA,A	NA,G	NA,1	NA,-inf	NA,inf	NA,0.831851	0.000152969	0.000182703
3	chr3:12727317:C:T	12727317	NA,T	NA,C	NA,1	NA,-inf	NA,inf	NA,0.513439	0.000152796	0.000180679
3	chr3:11759963:A:G	11759963	NA,G	NA,A	NA,1	NA,-inf	NA,inf	NA,0.400348	0.000152728	0.000182024
3	chr3:11889864:G:A	11889864	NA,A	NA,G	NA,1	NA,-inf	NA,inf	NA,0.491641	0.000152682	0.000179502
3	chr3:11760512:T:A	11760512	NA,A	NA,T	NA,1	NA,-inf	NA,inf	NA,0.404266	0.000152636	0.000181891
3	chr3:11940098:G:A	11940098	NA,A	NA,G	NA,1	NA,-inf	NA,inf	NA,0.431666	0.000152359	0.000180083
3	chr3:12361796:T:G	12361796	NA,G	NA,T	NA,1	NA,inf	NA,inf	NA,0.0923164	0.000152249	0.000173516
3	chr3:12343371:C:G	12343371	NA,G	NA,C	NA,1	NA,inf	NA,inf	NA,0.888557	0.000152208	0.000181431
3	chr3:12610334:C:A	12610334	NA,A	NA,C	NA,1	NA,inf	NA,inf	NA,0.500338	0.000152201	0.000180208
3	chr3:12624708:G:C	12624708	NA,C	NA,G	NA,1	NA,inf	NA,inf	NA,0.885959	0.000152169	0.000182362
3	chr3:12627143:T:C	12627143	C,NA	T,NA	1,NA	-inf,NA	inf,NA	1.44258,NA	0.000152075	0.000177851
3	chr3:12597231:C:A	12597231	A,A	C,C	1,1	inf,-inf	inf,inf	0.684172,2.10074	0.000152048	0.000168612
3	chr3:11825352:A:C	11825352	NA,C	NA,A	NA,1	NA,inf	NA,inf	NA,0.554416	0.000152022	0.000179397
3	chr3:12650888:A:G	12650888	NA,G	NA,A	NA,1	NA,inf	NA,inf	NA,0.499405	0.000151999	0.000179967
3	chr3:11950883:A:C	11950883	NA,C	NA,A	NA,1	NA,inf	NA,inf	NA,0.79205	0.000151968	0.000175113
3	chr3:12334679:G:C	12334679	NA,C	NA,G	NA,1	NA,inf	NA,inf	NA,0.435603	0.000151847	0.00018109
3	chr3:12654602:T:C	12654602	NA,C	NA,T	NA,1	NA,inf	NA,inf	NA,0.496479	0.000151469	0.000179341
3	chr3:12368190:G:T	12368190	NA,T	NA,G	NA,1	NA,-inf	NA,inf	NA,0.117212	0.000151449	0.00017294
3	chr3:12660600:C:T	12660600	NA,T	NA,C	NA,1	NA,inf	NA,inf	NA,0.88063	0.000151448	0.000181451
3	chr3:12599246:G:T	12599246	NA,T	NA,G	NA,1	NA,inf	NA,inf	NA,0.880197	0.000151367	0.000181391
3	chr3:12071185:A:G	12071185	G,NA	A,NA	1,NA	-inf,NA	inf,NA	1.0739,NA	0.000151043	0.000177295
3	chr3:12642114:C:T	12642114	NA,T	NA,C	NA,1	NA,inf	NA,inf	NA,0.581323	0.000150971	0.000175268
3	chr3:12530039:G:A	12530039	NA,A	NA,G	NA,1	NA,-inf	NA,inf	NA,0.470617	0.00015095	0.000181802
3	chr3:11851011:T:C	11851011	NA,C	NA,T	NA,1	NA,inf	NA,inf	NA,0.610651	0.000150827	0.000177444
3	chr3:12354372:A:G	12354372	NA,G	NA,A	NA,1	NA,inf	NA,inf	NA,0.426386	0.000150762	0.000179748
3	chr3:12714353:C:T	12714353	NA,T	NA,C	NA,1	NA,inf	NA,inf	NA,0.848429	0.000150606	0.000180228
3	chr3:12687647:T:C	12687647	NA,C	NA,T	NA,1	NA,inf	NA,inf	NA,0.486473	0.000150562	0.000178207
3	chr3:12246589:C:T	12246589	NA,T	NA,C	NA,1	NA,-inf	NA,inf	NA,0.560314	0.000150549	0.00018112
3	chr3:12046253:G:C	12046253	C,C	G,G	1,1	-inf,-inf	inf,inf	0.606254,0.130008	0.000150446	0.000306202
3	chr3:12242579:T:C	12242579	NA,C	NA,T	NA,1	NA,inf	NA,inf	NA,0.771926	0.000150444	0.000179853
3	chr3:12662418:A:G	12662418	NA,G	NA,A	NA,1	NA,inf	NA,inf	NA,0.491952	0.000150421	0.00017809
3	chr3:12153128:C:T	12153128	T,T	C,C	1,1	-inf,inf	inf,inf	2.42872,0.110506	0.000150416	0.000967142
3	chr3:12143513:T:C	12143513	NA,C	NA,T	NA,1	NA,-inf	NA,inf	NA,0.74617	0.000150351	0.000178104
3	chr3:11774052:T:C	11774052	C,C	T,T	1,1	-inf,inf	inf,inf	1.99336,0.417879	0.000150016	0.000186548
3	chr3:12505709:G:A	12505709	NA,A	NA,G	NA,1	NA,inf	NA,inf	NA,0.856046	0.000149844	0.000179387
3	chr3:12669384:G:A	12669384	A,A	G,G	1,1	-inf,inf	inf,inf	0.0211608,1.66158	0.000149751	0.000167882
3	chr3:12536688:T:C	12536688	C,NA	T,NA	1,NA	-inf,NA	inf,NA	1.45757,NA	0.000149711	0.000174967
3	chr3:12471547:C:T	12471547	NA,T	NA,C	NA,1	NA,inf	NA,inf	NA,0.861777	0.000149703	0.000179376
3	chr3:12680490:T:A	12680490	NA,A	NA,T	NA,1	NA,-inf	NA,inf	NA,0.462003	0.000149591	0.00018011
3	chr3:12677887:C:G	12677887	NA,G	NA,C	NA,1	NA,-inf	NA,inf	NA,0.461032	0.000149398	0.000179836
3	chr3:11754889:A:G	11754889	NA,G	NA,A	NA,1	NA,-inf	NA,inf	NA,0.493908	0.000149358	0.000175992
3	chr3:11868982:G:C	11868982	NA,C	NA,G	NA,1	NA,inf	NA,inf	NA,0.683793	0.000149352	0.000177765
3	chr3:11940183:C:T	11940183	NA,T	NA,C	NA,1	NA,inf	NA,inf	NA,0.450662	0.000149294	0.000176071
3	chr3:12679488:A:T	12679488	NA,T	NA,A	NA,1	NA,-inf	NA,inf	NA,0.460118	0.000149206	0.0001796
3	chr3:12541280:A:G	12541280	NA,G	NA,A	NA,1	NA,inf	NA,inf	NA,0.845116	0.000148918	0.000178178
3	chr3:12039278:T:A	12039278	A,A	T,T	1,1	-inf,-inf	inf,inf	0.588628,0.171911	0.000148883	0.00030215
3	chr3:11924709:C:T	11924709	NA,T	NA,C	NA,1	NA,inf	NA,inf	NA,0.760982	0.00014888	0.000171601
3	chr3:11951237:G:A	11951237	A,A	G,G	1,1	inf,-inf	inf,inf	0.774286,1.82577	0.000148787	0.000159965
3	chr3:12609960:G:C	12609960	C,NA	G,NA	1,NA	-inf,NA	inf,NA	1.42757,NA	0.000148765	0.000173957
3	chr3:12683319:G:A	12683319	NA,A	NA,G	NA,1	NA,inf	NA,inf	NA,0.860369	0.000148704	0.000178137
3	chr3:11894674:T:C	11894674	NA,C	NA,T	NA,1	NA,inf	NA,inf	NA,0.433317	0.000148676	0.000174811
3	chr3:11975394:T:A	11975394	A,A	T,T	1,1	inf,inf	inf,inf	0.223173,2.62278	0.000148609	0.000173479
3	chr3:11914258:A:G	11914258	G,NA	A,NA	1,NA	inf,NA	inf,NA	1.94994,NA	0.000148593	0.000191908
3	chr3:11767913:G:A	11767913	NA,A	NA,G	NA,1	NA,inf	NA,inf	NA,0.477916	0.000148359	0.000174632
3	chr3:12751823:TG:T	12751823	NA,T	NA,TG	NA,1	NA,-inf	NA,inf	NA,0.481629	0.000148349	0.000176565
3	chr3:12496255:A:G	12496255	NA,G	NA,A	NA,1	NA,inf	NA,inf	NA,0.842835	0.000148295	0.000177521
3	chr3:11917755:G:A	11917755	A,A	G,G	1,1	inf,inf	inf,inf	1.23407,0.279072	0.000148227	0.000158124
3	chr3:12681102:T:C	12681102	NA,C	NA,T	NA,1	NA,-inf	NA,inf	NA,0.454855	0.000148065	0.000178195
3	chr3:12610317:T:A	12610317	NA,A	NA,T	NA,1	NA,inf	NA,inf	NA,0.859192	0.00014796	0.000177192
3	chr3:12010869:A:G	12010869	G,G	A,A	1,1	-inf,-inf	inf,inf	0.583872,0.183228	0.000147931	0.000297435
3	chr3:12601450:T:C	12601450	C,C	T,T	1,1	inf,-inf	inf,inf	0.63752,2.05594	0.00014774	0.000163321
3	chr3:12442315:A:G	12442315	NA,G	NA,A	NA,1	NA,inf	NA,inf	NA,1.18669	0.000147642	0.000175222
3	chr3:11911940:G:A	11911940	NA,A	NA,G	NA,1	NA,-inf	NA,inf	NA,0.481751	0.000147549	0.000174116
3	chr3:11900957:T:G	11900957	G,G	T,T	1,1	inf,-inf	inf,inf	0.541056,1.32524	0.000147519	0.000170583
3	chr3:12663709:G:A	12663709	A,A	G,G	1,1	-inf,inf	inf,inf	0.0187024,1.62298	0.000147435	0.000165521
3	chr3:12681020:G:A	12681020	NA,A	NA,G	NA,1	NA,inf	NA,inf	NA,0.473193	0.00014734	0.000174473
3	chr3:12398188:A:T	12398188	NA,T	NA,A	NA,1	NA,inf	NA,inf	NA,0.848198	0.000147339	0.000175407
3	chr3:12002162:C:T	12002162	NA,T	NA,C	NA,1	NA,inf	NA,inf	NA,0.214955	0.000147288	0.000172843
3	chr3:12010417:A:G	12010417	G,G	A,A	1,1	-inf,-inf	inf,inf	0.580963,0.187244	0.000147094	0.00029543
3	chr3:12579013:T:C	12579013	NA,C	NA,T	NA,1	NA,inf	NA,inf	NA,0.568348	0.000146874	0.000170553
3	chr3:12746144:C:T	12746144	NA,T	NA,C	NA,1	NA,inf	NA,inf	NA,0.436975	0.000146849	0.000170821
3	chr3:11948008:TA:T	11948008	T,T	TA,TA	1,1	inf,-inf	inf,inf	0.755532,1.80802	0.000146784	0.000157717
3	chr3:12587682:G:A	12587682	NA,A	NA,G	NA,1	NA,inf	NA,inf	NA,0.97864	0.000146768	0.000170791
3	chr3:11792186:G:T	11792186	NA,T	NA,G	NA,1	NA,-inf	NA,inf	NA,0.57525	0.000146693	0.000172839
3	chr3:11910756:T:C	11910756	NA,C	NA,T	NA,1	NA,-inf	NA,inf	NA,0.478867	0.000146691	0.000173097
3	chr3:11871507:G:A	11871507	NA,A	NA,G	NA,1	NA,inf	NA,inf	NA,0.464267	0.000146689	0.000172228
3	chr3:11773039:C:T	11773039	T,T	C,C	1,1	-inf,inf	inf,inf	0.876316,0.201541	0.000146671	0.000165558
3	chr3:12530225:CAT:C	12530225	C,NA	CAT,NA	1,NA	-inf,NA	inf,NA	1.43184,NA	0.000146376	0.000170782
3	chr3:11878458:C:T	11878458	NA,T	NA,C	NA,1	NA,-inf	NA,inf	NA,0.458054	0.0001463	0.000171962
3	chr3:12497048:C:T	12497048	NA,T	NA,C	NA,1	NA,inf	NA,inf	NA,0.322961	0.000146286	0.000169699
3	chr3:12470046:G:A	12470046	NA,A	NA,G	NA,1	NA,-inf	NA,inf	NA,0.445101	0.000146286	0.000176171
3	chr3:11824481:A:G	11824481	NA,G	NA,A	NA,1	NA,-inf	NA,inf	NA,0.526081	0.000146272	0.000171996
3	chr3:12636115:G:A	12636115	A,A	G,G	1,1	-inf,inf	inf,inf	0.0349752,1.64613	0.000146205	0.000164171
3	chr3:11952533:A:G	11952533	NA,G	NA,A	NA,1	NA,-inf	NA,inf	NA,0.395476	0.00014616	0.000172119
3	chr3:12085737:T:G	12085737	G,NA	T,NA	1,NA	inf,NA	inf,NA	3.07423,NA	0.00014605	0.000191625
3	chr3:12155799:G:A	12155799	A,A	G,G	1,1	-inf,inf	inf,inf	0.513151,0.359864	0.000146018	0.000321029
3	chr3:12711039:A:G	12711039	NA,G	NA,A	NA,1	NA,-inf	NA,inf	NA,0.443781	0.000145986	0.000175535
3	chr3:12108694:G:A	12108694	A,A	G,G	1,1	-inf,inf	inf,inf	0.516966,0.313261	0.000145904	0.000298799
3	chr3:12688280:A:G	12688280	NA,G	NA,A	NA,1	NA,inf	NA,inf	NA,0.466605	0.000145829	0.000172677
3	chr3:12547289:A:G	12547289	NA,G	NA,A	NA,1	NA,-inf	NA,inf	NA,0.446799	0.000145814	0.000175463
3	chr3:12248723:C:T	12248723	NA,T	NA,C	NA,1	NA,inf	NA,inf	NA,0.554672	0.0001458	0.000174663
3	chr3:12180595:G:A	12180595	NA,A	NA,G	NA,1	NA,-inf	NA,inf	NA,0.163261	0.000145761	0.000170085
3	chr3:12354669:C:G	12354669	NA,G	NA,C	NA,1	NA,inf	NA,inf	NA,0.178514	0.000145537	0.000166111
3	chr3:11757017:A:C	11757017	NA,C	NA,A	NA,1	NA,-inf	NA,inf	NA,0.347435	0.000145427	0.000171475
3	chr3:12710372:T:C	12710372	NA,C	NA,T	NA,1	NA,-inf	NA,inf	NA,0.440993	0.000145425	0.000174839
3	chr3:12579826:C:T	12579826	NA,T	NA,C	NA,1	NA,inf	NA,inf	NA,0.561248	0.000145406	0.000168867
3	chr3:11844442:C:T	11844442	NA,T	NA,C	NA,1	NA,inf	NA,inf	NA,0.388775	0.00014533	0.000172013
3	chr3:12148884:C:T	12148884	T,T	C,C	1,1	inf,inf	inf,inf	8.2133,0.261066	0.000145304	0.00030162
3	chr3:12723392:C:T	12723392	NA,T	NA,C	NA,1	NA,inf	NA,inf	NA,0.445198	0.000145233	0.00016667
3	chr3:12109647:T:C	12109647	NA,C	NA,T	NA,1	NA,-inf	NA,inf	NA,0.255161	0.000145213	0.000170575
3	chr3:12585602:C:CT	12585602	NA,CT	NA,C	NA,1	NA,inf	NA,inf	NA,0.536437	0.00014517	0.000168264
3	chr3:12442914:A:G	12442914	NA,G	NA,A	NA,1	NA,inf	NA,inf	NA,1.16608	0.00014503	0.000172066
3	chr3:11891934:C:G	11891934	NA,G	NA,C	NA,1	NA,inf	NA,inf	NA,0.414629	0.000144678	0.00017012
3	chr3:11789233:T:A	11789233	A,NA	T,NA	1,NA	-inf,NA	inf,NA	0.737924,NA	0.000144667	0.000171163
3	chr3:11899273:C:T	11899273	NA,T	NA,C	NA,1	NA,inf	NA,inf	NA,0.414303	0.000144613	0.000170043
3	chr3:11893610:T:C	11893610	NA,C	NA,T	NA,1	NA,inf	NA,inf	NA,0.414303	0.000144613	0.000170043
3	chr3:11896914:C:T	11896914	NA,T	NA,C	NA,1	NA,inf	NA,inf	NA,0.414303	0.000144613	0.000170043
3	chr3:12585017:G:A	12585017	A,A	G,G	1,1	-inf,-inf	inf,inf	0.172421,1.33514	0.000144559	0.000171567
3	chr3:12211945:T:C	12211945	NA,C	NA,T	NA,1	NA,-inf	NA,inf	NA,0.411262	0.000144541	0.000169451
3	chr3:12542785:G:A	12542785	NA,A	NA,G	NA,1	NA,-inf	NA,inf	NA,0.440678	0.000144538	0.000173888
3	chr3:12119445:C:T	12119445	NA,T	NA,C	NA,1	NA,-inf	NA,inf	NA,0.254676	0.000144522	0.000169759
3	chr3:12661514:C:A	12661514	NA,A	NA,C	NA,1	NA,inf	NA,inf	NA,0.546157	0.000144131	0.000167447
3	chr3:12419773:T:C	12419773	NA,C	NA,T	NA,1	NA,-inf	NA,inf	NA,0.628042	0.000143994	0.000168979
3	chr3:12659931:T:A	12659931	NA,A	NA,T	NA,1	NA,inf	NA,inf	NA,0.834127	0.000143931	0.000172283
3	chr3:11818811:T:C	11818811	NA,C	NA,T	NA,1	NA,inf	NA,inf	NA,0.481188	0.000143885	0.000169361
3	chr3:12209346:T:A	12209346	A,A	T,T	1,1	-inf,-inf	inf,inf	1.94453,1.36148	0.000143878	0.000662525
3	chr3:12688077:A:G	12688077	NA,G	NA,A	NA,1	NA,inf	NA,inf	NA,0.565286	0.00014386	0.000167193
3	chr3:11784398:G:A	11784398	NA,A	NA,G	NA,1	NA,-inf	NA,inf	NA,0.393366	0.000143823	0.000169475
3	chr3:11908543:G:A	11908543	NA,A	NA,G	NA,1	NA,inf	NA,inf	NA,0.507398	0.00014382	0.00016903
3	chr3:12049254:C:T	12049254	NA,T	NA,C	NA,1	NA,-inf	NA,inf	NA,0.661766	0.000143645	0.000169622
3	chr3:11825320:G:A	11825320	NA,A	NA,G	NA,1	NA,inf	NA,inf	NA,0.429615	0.000143608	0.000169647
3	chr3:11886356:C:T	11886356	NA,T	NA,C	NA,1	NA,inf	NA,inf	NA,0.408162	0.000143378	0.000168622
3	chr3:12454680:A:C	12454680	NA,C	NA,A	NA,1	NA,inf	NA,inf	NA,0.472527	0.000143302	0.00016314
3	chr3:12150696:A:T	12150696	NA,T	NA,A	NA,1	NA,-inf	NA,inf	NA,0.800238	0.000143156	0.000169778
3	chr3:12106130:C:G	12106130	G,G	C,C	1,1	-inf,-inf	inf,inf	0.547469,0.184369	0.00014292	0.000303139
3	chr3:12061409:T:G	12061409	NA,G	NA,T	NA,1	NA,-inf	NA,inf	NA,0.779882	0.000142858	0.000169369
3	chr3:12532323:G:A	12532323	A,NA	G,NA	1,NA	-inf,NA	inf,NA	2.24422,NA	0.000142453	0.00018556
3	chr3:12675930:A:G	12675930	NA,G	NA,A	NA,1	NA,inf	NA,inf	NA,0.819427	0.000142345	0.000170364
3	chr3:12072388:T:C	12072388	NA,C	NA,T	NA,1	NA,-inf	NA,inf	NA,0.242138	0.000142097	0.000166911
3	chr3:12156160:A:G	12156160	G,G	A,A	1,1	-inf,inf	inf,inf	0.502523,0.388432	0.000142054	0.000310273
3	chr3:12571333:A:G	12571333	NA,G	NA,A	NA,1	NA,inf	NA,inf	NA,0.517432	0.000141932	0.000166847
3	chr3:12568205:T:C	12568205	NA,C	NA,T	NA,1	NA,inf	NA,inf	NA,0.375319	0.000141927	0.000165806
3	chr3:12192179:G:A	12192179	NA,A	NA,G	NA,1	NA,-inf	NA,inf	NA,0.226876	0.000141891	0.00016536
3	chr3:12145307:C:T	12145307	NA,T	NA,C	NA,1	NA,inf	NA,inf	NA,1.36725	0.000141842	0.000169266
3	chr3:12248801:T:C	12248801	NA,C	NA,T	NA,1	NA,inf	NA,inf	NA,0.533509	0.000141834	0.000169823
```
