## Supplementary material for "Characterization of shared and ancestry-specific signals driving complex traits using multi-ancestry fine-mapping": susiex_nc3.cs80.snp

```
BP	SNP	PIP(CS1)	LogBF(CS1,Pop1)	LogBF(CS1,Pop2)	PIP(CS2)	LogBF(CS2,Pop1)	LogBF(CS2,Pop2)	PIP(CS3)	LogBF(CS3,Pop1)	LogBF(CS3,Pop2)
11754412	chr3:11754412:A:T	3.89858e-17	-4.33535e-10	-1.21011	1.94474e-05	-4.33535e-10	-1.26428	0.000108804	-4.33535e-10	-1.2679
11754421	chr3:11754421:T:A	6.31342e-17	-4.33535e-10	-0.728042	3.66686e-05	-4.33535e-10	-0.630073	0.000205633	-4.33535e-10	-0.631352
11754550	chr3:11754550:A:G	2.38903e-17	-1.91238	0.212541	8.2381e-06	-2.18101	0.0577861	4.88405e-05	-2.21404	0.145155
11754611	chr3:11754611:C:T	1.99219e-17	-1.4869	-0.394587	8.834e-06	-1.58395	-0.469441	6.59293e-05	-1.34669	-0.422171
11754889	chr3:11754889:A:G	5.02637e-17	-4.33535e-10	-0.956021	2.66373e-05	-4.33535e-10	-0.949683	0.000149358	-4.33535e-10	-0.951095
11754990	chr3:11754990:G:A	6.90443e-17	-0.638557	-3.92172e-10	3.14646e-05	-0.783133	-3.92172e-10	0.000195778	-0.680463	-3.92172e-10
11755013	chr3:11755013:C:T	2.10277e-17	-1.83604	0.00857148	7.18195e-06	-2.14913	-0.111293	4.16156e-05	-2.19474	-0.0342258
11755726	chr3:11755726:C:G	2.17519e-17	-1.7936	-3.92172e-10	1.32857e-05	-1.6453	-3.92172e-10	7.93382e-05	-1.58372	-3.92172e-10
11755926	chr3:11755926:C:T	2.7283e-16	-4.33535e-10	0.735543	0.000155798	-4.33535e-10	0.816562	0.000868698	-4.33535e-10	0.809552
11755947	chr3:11755947:C:A	3.61204e-17	-4.33535e-10	-1.28645	1.85608e-05	-4.33535e-10	-1.31094	0.000103181	-4.33535e-10	-1.32096
11756162	chr3:11756162:T:C	3.65793e-18	-2.18813	-1.38828	1.85486e-06	-2.20934	-1.40485	1.03427e-05	-2.21667	-1.40449
11756350	chr3:11756350:C:T	1.51841e-17	-2.15306	-3.92172e-10	7.40411e-06	-2.22996	-3.92172e-10	4.15969e-05	-2.22942	-3.92172e-10
11756407	chr3:11756407:C:T	3.51729e-18	-2.2157	-1.39992	1.81647e-06	-2.23047	-1.40464	1.03543e-05	-2.21705	-1.40299
11756439	chr3:11756439:T:C	3.48893e-18	-2.21889	-1.40481	1.81342e-06	-2.23036	-1.40642	1.03572e-05	-2.21401	-1.40575
11756565	chr3:11756565:C:T	6.01065e-18	-1.71515	-1.36462	4.43683e-06	-1.40106	-1.341	4.21899e-05	-0.876912	-1.33835
11756823	chr3:11756823:C:G	3.65189e-18	-2.19681	-1.38125	1.84919e-06	-2.22543	-1.39182	1.03976e-05	-2.22806	-1.38781
11757017	chr3:11757017:A:C	4.18428e-17	-4.33535e-10	-1.13939	2.60513e-05	-4.33535e-10	-0.971927	0.000145427	-4.33535e-10	-0.977769
11757085	chr3:11757085:T:C	4.33698e-17	-4.33535e-10	-1.10354	2.38717e-05	-4.33535e-10	-1.0593	0.000135415	-4.33535e-10	-1.0491
11757168	chr3:11757168:A:C	3.76821e-17	-4.33535e-10	-1.24412	2.26252e-05	-4.33535e-10	-1.11293	0.000126377	-4.33535e-10	-1.11817
11757208	chr3:11757208:G:A	1.84286e-16	-4.33535e-10	0.343185	0.000105815	-4.33535e-10	0.429699	0.000590143	-4.33535e-10	0.422921
11757622	chr3:11757622:G:A	8.46425e-18	-2.22241	-0.515043	4.34199e-06	-2.18564	-0.578019	2.6771e-05	-2.12132	-0.548808
11757665	chr3:11757665:G:C	3.90434e-18	-2.13096	-1.38025	2.01548e-06	-2.14824	-1.3829	1.11524e-05	-2.16602	-1.37977
11757960	chr3:11757960:G:C	1.5578e-17	-2.12745	-3.92172e-10	8.54969e-06	-2.0861	-3.92172e-10	4.78383e-05	-2.08962	-3.92172e-10
11758043	chr3:11758043:C:T	3.89504e-18	-2.10854	-1.40507	2.34193e-06	-1.97459	-1.40643	1.4207e-05	-1.89711	-1.40659
11758224	chr3:11758224:C:T	1.62341e-16	-4.33535e-10	0.216395	9.00019e-05	-4.33535e-10	0.267835	0.000503497	-4.33535e-10	0.264134
11758326	chr3:11758326:G:A	3.33438e-17	-4.33535e-10	-1.36643	1.73462e-05	-4.33535e-10	-1.37862	9.76289e-05	-4.33535e-10	-1.37627
11759585	chr3:11759585:CA:C	5.79771e-18	-1.74886	-1.36698	4.43888e-06	-1.35222	-1.38938	4.0268e-05	-0.873086	-1.3888
11759843	chr3:11759843:A:G	4.58063e-18	-2.22269	-1.12878	2.52501e-06	-2.20506	-1.10069	1.43699e-05	-2.19259	-1.09972
11759846	chr3:11759846:C:T	8.18293e-18	-2.16357	-0.607687	4.1068e-06	-2.2267	-0.592655	2.21581e-05	-2.22957	-0.629669
11759963	chr3:11759963:A:G	4.98077e-17	-4.33535e-10	-0.965136	2.93003e-05	-4.33535e-10	-0.854398	0.000152728	-4.33535e-10	-0.928784
11760416	chr3:11760416:T:C	7.07861e-18	-2.20871	-0.707521	3.34031e-06	-2.19655	-0.82938	1.91843e-05	-2.18354	-0.819811
11760512	chr3:11760512:T:A	4.98941e-17	-4.33535e-10	-0.963403	2.92596e-05	-4.33535e-10	-0.855786	0.000152636	-4.33535e-10	-0.929389
11760666	chr3:11760666:G:T	9.25205e-18	-1.84865	-0.799807	4.568e-06	-1.82721	-0.885705	3.09801e-05	-1.65645	-0.867647
11761265	chr3:11761265:T:A	3.2131e-17	-4.33535e-10	-1.40348	1.69202e-05	-4.33535e-10	-1.40349	9.48842e-05	-4.33535e-10	-1.40479
11761469	chr3:11761469:G:C	4.86858e-17	-4.33535e-10	-0.987918	2.98319e-05	-4.33535e-10	-0.836417	0.000163512	-4.33535e-10	-0.860558
11761684	chr3:11761684:C:T	3.91089e-17	-4.33535e-10	-1.20695	2.00896e-05	-4.33535e-10	-1.23179	0.000113438	-4.33535e-10	-1.22618
11761767	chr3:11761767:T:G	1.87973e-16	-4.33535e-10	0.362993	0.00010174	-4.33535e-10	0.39043	0.000566305	-4.33535e-10	0.38169
11761783	chr3:11761783:C:G	7.71336e-18	-1.42595	-1.4044	4.1099e-06	-1.41891	-1.39969	2.93642e-05	-1.17743	-1.40024
11762453	chr3:11762453:G:A	1.17764e-17	-1.4996	-0.907607	5.93286e-06	-1.46766	-0.983826	4.08786e-05	-1.22617	-1.02067
11762598	chr3:11762598:T:C	1.81812e-17	-1.97291	-3.92172e-10	9.25721e-06	-2.00659	-3.92172e-10	5.02316e-05	-2.0408	-3.92172e-10
11762803	chr3:11762803:T:C	4.14708e-17	-4.33535e-10	-1.14832	2.11627e-05	-4.33535e-10	-1.17975	0.000120013	-4.33535e-10	-1.16985
11762906	chr3:11762906:A:G	1.74659e-17	-1.39175	-0.621307	9.20988e-06	-1.40662	-0.605094	6.28674e-05	-1.16947	-0.646944
11763011	chr3:11763011:C:T	3.93963e-17	-4.33535e-10	-1.19963	2.02074e-05	-4.33535e-10	-1.22595	0.000114424	-4.33535e-10	-1.21754
11763293	chr3:11763293:C:G	4.12012e-18	-2.21344	-1.24398	2.22452e-06	-2.22299	-1.20946	1.21526e-05	-2.23016	-1.22974
11763368	chr3:11763368:G:C	6.13677e-17	-4.33535e-10	-0.75642	3.1459e-05	-4.33535e-10	-0.783309	0.000181231	-4.33535e-10	-0.75767
11763780	chr3:11763780:T:C	4.01331e-17	-1.1811	-3.92172e-10	1.33937e-05	-1.63721	-3.92172e-10	7.75363e-05	-1.6067	-3.92172e-10
11764095	chr3:11764095:C:T	4.50254e-17	-4.33535e-10	-1.06608	2.35968e-05	-4.33535e-10	-1.07088	0.000131177	-4.33535e-10	-1.08089
11764756	chr3:11764756:T:C	7.97715e-18	-1.50255	-1.29417	4.10608e-06	-1.52299	-1.29653	2.84602e-05	-1.29582	-1.31312
11764765	chr3:11764765:C:T	7.4497e-18	-1.48093	-1.3842	3.8348e-06	-1.49263	-1.39524	2.6568e-05	-1.2853	-1.39243
11765671	chr3:11765671:TTA:T	1.98144e-16	-4.33535e-10	0.415688	0.000108025	-4.33535e-10	0.450368	0.000600183	-4.33535e-10	0.439791
11766192	chr3:11766192:TCTAA:T	3.22175e-17	-4.33535e-10	-1.4008	1.69677e-05	-4.33535e-10	-1.40068	9.52645e-05	-4.33535e-10	-1.40079
11767125	chr3:11767125:G:A	4.51588e-17	-1.06312	-3.92172e-10	1.90202e-05	-1.28649	-3.92172e-10	0.000119057	-1.17784	-3.92172e-10
11767316	chr3:11767316:G:A	6.03761e-17	-4.33535e-10	-0.772711	3.3038e-05	-4.33535e-10	-0.734338	0.000188499	-4.33535e-10	-0.718353
11767779	chr3:11767779:C:T	7.16566e-17	-4.33535e-10	-0.601419	4.09196e-05	-4.33535e-10	-0.520386	0.000232627	-4.33535e-10	-0.508008
11767912	chr3:11767912:C:T	5.43918e-17	-4.33535e-10	-0.877091	3.03305e-05	-4.33535e-10	-0.819842	0.000169633	-4.33535e-10	-0.823803
11767913	chr3:11767913:G:A	5.05736e-17	-4.33535e-10	-0.949875	2.62769e-05	-4.33535e-10	-0.963306	0.000148359	-4.33535e-10	-0.957808
11768059	chr3:11768059:C:T	1.98488e-17	-1.88516	-3.92172e-10	9.52664e-06	-1.9779	-3.92172e-10	4.81087e-05	-2.08398	-3.92172e-10
11768344	chr3:11768344:C:T	4.12625e-18	-2.07748	-1.37846	2.00767e-06	-2.16694	-1.36808	1.05987e-05	-2.21801	-1.3787
11768481	chr3:11768481:T:C	8.28476e-18	-1.35298	-1.40591	3.99446e-06	-1.44279	-1.4043	2.8241e-05	-1.21059	-1.40608
11768612	chr3:11768612:G:A	1.87496e-17	-2.02876	0.0866302	8.75975e-06	-2.15132	0.089492	4.46124e-05	-2.2104	0.0509679
11768818	chr3:11768818:G:A	3.49243e-17	-4.33535e-10	-1.32012	1.89064e-05	-4.33535e-10	-1.2925	0.000107052	-4.33535e-10	-1.28413
11769116	chr3:11769116:G:C	7.88206e-17	-4.33535e-10	-0.506131	3.89966e-05	-4.33535e-10	-0.568521	0.000224265	-4.33535e-10	-0.544616
11769892	chr3:11769892:G:A	1.27752e-16	-4.33535e-10	-0.023216	5.4327e-05	-4.33535e-10	-0.236973	0.000307669	-4.33535e-10	-0.228421
11770115	chr3:11770115:T:C	4.73723e-18	-2.09285	-1.22501	2.50427e-06	-2.13385	-1.18015	1.37492e-05	-2.13599	-1.20047
11770197	chr3:11770197:G:T	4.68046e-18	-1.96866	-1.36125	2.21394e-06	-2.03391	-1.40331	1.17015e-05	-2.09445	-1.40328
11770294	chr3:11770294:C:T	1.72908e-17	-2.02313	-3.92172e-10	1.05511e-05	-1.87577	-3.92172e-10	6.63733e-05	-1.76215	-3.92172e-10
11770440	chr3:11770440:C:T	3.28121e-17	-4.33535e-10	-1.38251	1.73474e-05	-4.33535e-10	-1.37856	9.68239e-05	-4.33535e-10	-1.38455
11770442	chr3:11770442:C:T	3.20517e-17	-4.33535e-10	-1.40596	1.68853e-05	-4.33535e-10	-1.40555	9.47277e-05	-4.33535e-10	-1.40644
11771242	chr3:11771242:C:T	4.55146e-17	-4.33535e-10	-1.05527	2.21484e-05	-4.33535e-10	-1.13423	0.000120909	-4.33535e-10	-1.1624
11771744	chr3:11771744:G:A	4.65846e-17	-4.33535e-10	-1.03204	2.32438e-05	-4.33535e-10	-1.08596	0.000134071	-4.33535e-10	-1.05907
11771834	chr3:11771834:C:T	1.66665e-17	-2.0599	-3.92172e-10	7.4544e-06	-2.22319	-3.92172e-10	4.24715e-05	-2.20861	-3.92172e-10
11771835	chr3:11771835:G:A	1.37907e-16	-4.33535e-10	0.053277	6.54886e-05	-4.33535e-10	-0.0501196	0.00036513	-4.33535e-10	-0.0571904
11771929	chr3:11771929:C:G	3.62425e-17	-4.33535e-10	-1.28307	1.92168e-05	-4.33535e-10	-1.27621	0.000108566	-4.33535e-10	-1.27009
11772294	chr3:11772294:G:A	3.2323e-17	-4.33535e-10	-1.39753	1.69783e-05	-4.33535e-10	-1.40006	9.56447e-05	-4.33535e-10	-1.3968
11772414	chr3:11772414:G:C	1.59347e-17	-2.1048	-3.92172e-10	7.58502e-06	-2.20582	-3.92172e-10	4.16646e-05	-2.22779	-3.92172e-10
11772675	chr3:11772675:T:C	4.16546e-17	0.258919	-1.40281	1.81154e-05	0.0553953	-1.39063	8.1074e-05	-0.170779	-1.3913
11772950	chr3:11772950:G:A	1.80962e-17	-1.9776	-3.92172e-10	8.05283e-06	-2.14597	-3.92172e-10	4.29614e-05	-2.19714	-3.92172e-10
11773039	chr3:11773039:C:T	1.4738e-17	-0.880604	-1.30227	1.889e-05	-0.023299	-1.27007	0.000146671	0.305723	-1.27497
11773119	chr3:11773119:G:A	8.18977e-17	-0.467834	-3.92172e-10	6.19443e-05	-0.105759	-3.92172e-10	0.000400356	0.0349107	-3.92172e-10
11774052	chr3:11774052:T:C	8.71512e-17	0.63054	-1.0362	3.65377e-05	0.513945	-1.14759	0.000150016	0.17721	-1.12391
11774266	chr3:11774266:C:G	4.23108e-17	-0.828993	-0.29927	1.66693e-05	-0.885606	-0.532819	8.34754e-05	-1.05233	-0.480559
11774620	chr3:11774620:AGACTGGGTGGCTTATAAACAACAGAAATGTATTTCTCAGTCT:A	3.44046e-17	-4.33535e-10	-1.33512	1.8028e-05	-4.33535e-10	-1.34007	0.000101144	-4.33535e-10	-1.3409
11774664	chr3:11774664:C:G	4.51527e-17	-0.779708	-0.283546	1.7774e-05	-0.837812	-0.516445	8.88195e-05	-1.00693	-0.463904
11774960	chr3:11774960:C:G	7.45084e-17	-4.33535e-10	-0.562392	3.86646e-05	-4.33535e-10	-0.57707	0.00021126	-4.33535e-10	-0.604356
11775225	chr3:11775225:C:CA	2.09275e-17	-1.83224	-3.92172e-10	7.62837e-06	-2.20012	-3.92172e-10	4.28049e-05	-2.20079	-3.92172e-10
11775947	chr3:11775947:T:C	4.07234e-17	-4.33535e-10	-1.1665	1.93029e-05	-4.33535e-10	-1.27174	0.000112345	-4.33535e-10	-1.23587
11776218	chr3:11776218:C:T	3.18821e-17	-0.735984	-0.675276	1.5058e-05	-0.804665	-0.715421	6.7011e-05	-1.02208	-0.730506
11776308	chr3:11776308:G:A	3.22569e-17	-4.33535e-10	-1.39957	1.70232e-05	-4.33535e-10	-1.39742	9.57792e-05	-4.33535e-10	-1.3954
11776352	chr3:11776352:T:C	4.14429e-16	0.48061	0.672987	0.000318874	0.559011	0.973788	0.00162468	0.469733	0.965889
11776689	chr3:11776689:T:A	3.20329e-17	-4.33535e-10	-1.40654	1.68814e-05	-4.33535e-10	-1.40578	9.48071e-05	-4.33535e-10	-1.4056
11776724	chr3:11776724:G:A	1.18068e-16	-4.33535e-10	-0.102041	5.46757e-05	-4.33535e-10	-0.230576	0.000317085	-4.33535e-10	-0.198273
11777145	chr3:11777145:T:C	4.04612e-17	0.161967	-1.33493	3.01623e-05	0.572705	-1.39811	0.000157005	0.494168	-1.39533
11777226	chr3:11777226:G:A	4.2025e-18	-2.06186	-1.37576	1.9243e-06	-2.19203	-1.3854	1.06273e-05	-2.21413	-1.37989
11777545	chr3:11777545:AC:A	1.5565e-17	-2.12828	-3.92172e-10	7.53252e-06	-2.21277	-3.92172e-10	4.1612e-05	-2.22905	-3.92172e-10
11777843	chr3:11777843:C:T	4.39681e-17	-2.14614	1.0563	1.98169e-05	-2.16496	0.919498	0.000115214	-2.20996	0.999307
11777916	chr3:11777916:G:A	4.0094e-17	0.191544	-1.37362	1.2822e-05	-0.274787	-1.40605	5.54186e-05	-0.53695	-1.40558
11778273	chr3:11778273:G:A	3.43233e-17	-4.33535e-10	-1.33748	1.81558e-05	-4.33535e-10	-1.333	0.000102668	-4.33535e-10	-1.32594
11778301	chr3:11778301:A:G	3.62612e-17	-4.33535e-10	-1.28256	1.79123e-05	-4.33535e-10	-1.34651	0.000101369	-4.33535e-10	-1.33868
11778825	chr3:11778825:T:C	3.23615e-17	-4.33535e-10	-1.39634	1.70587e-05	-4.33535e-10	-1.39534	9.59325e-05	-4.33535e-10	-1.3938
11778958	chr3:11778958:T:C	4.7184e-17	-4.33535e-10	-1.01925	2.3451e-05	-4.33535e-10	-1.07708	0.000133484	-4.33535e-10	-1.06346
11779378	chr3:11779378:T:A	2.96522e-16	1.31498	-0.496161	4.8206e-05	0.224582	-0.581093	0.000199721	-0.162788	-0.497734
11779587	chr3:11779587:C:T	9.97836e-17	-4.33535e-10	-0.270301	6.50262e-05	-4.33535e-10	-0.0572048	0.000390563	-4.33535e-10	0.0101463
11779652	chr3:11779652:C:CTT	1.47394e-16	1.35822	-1.23841	2.56011e-05	0.320128	-1.30949	9.98547e-05	-0.0644319	-1.2893
11779825	chr3:11779825:C:T	1.49722e-17	-2.16711	-3.92172e-10	7.4536e-06	-2.2233	-3.92172e-10	4.15678e-05	-2.23012	-3.92172e-10
11780035	chr3:11780035:A:G	9.84875e-17	-4.33535e-10	-0.283375	6.4162e-05	-4.33535e-10	-0.0705845	0.000385186	-4.33535e-10	-0.00371663
11781142	chr3:11781142:G:A	3.70257e-17	-4.33535e-10	-1.26169	1.8406e-05	-4.33535e-10	-1.31932	0.000106356	-4.33535e-10	-1.29066
11781470	chr3:11781470:C:T	3.34367e-17	-4.33535e-10	-1.36365	1.70534e-05	-4.33535e-10	-1.39565	9.67156e-05	-4.33535e-10	-1.38567
11781528	chr3:11781528:A:G	3.31157e-17	-4.33535e-10	-1.3733	1.72229e-05	-4.33535e-10	-1.38575	9.60871e-05	-4.33535e-10	-1.39219
11781791	chr3:11781791:A:G	6.28605e-17	-0.574335	-0.158052	2.7614e-05	-0.966404	0.0527326	0.000141462	-1.08911	0.0837006
11782030	chr3:11782030:AGGTGTCTT:A	1.41297e-17	-2.22503	-3.92172e-10	7.41449e-06	-2.22856	-3.92172e-10	4.20432e-05	-2.21875	-3.92172e-10
11782109	chr3:11782109:C:A	3.69036e-17	-4.33535e-10	-1.26499	1.9542e-05	-4.33535e-10	-1.25943	0.00011039	-4.33535e-10	-1.25342
11782141	chr3:11782141:G:T	1.25134e-16	0.285245	-0.329165	5.47285e-05	0.157074	-0.386684	0.000232026	-0.104658	-0.405935
11782238	chr3:11782238:G:C	3.3008e-17	-4.33535e-10	-1.37655	1.71773e-05	-4.33535e-10	-1.38841	9.66482e-05	-4.33535e-10	-1.38637
11782524	chr3:11782524:G:A	3.32511e-17	-4.33535e-10	-1.36922	1.72784e-05	-4.33535e-10	-1.38254	9.63478e-05	-4.33535e-10	-1.38948
11782601	chr3:11782601:G:A	4.37075e-17	-1.09579	-3.92172e-10	4.57181e-05	-0.4095	-3.92172e-10	0.000323362	-0.178671	-3.92172e-10
11782814	chr3:11782814:T:C	3.95163e-17	-4.33535e-10	-1.19659	1.99643e-05	-4.33535e-10	-1.23805	0.000113317	-4.33535e-10	-1.22725
11782823	chr3:11782823:G:T	3.37629e-17	-4.33535e-10	-1.35394	1.87336e-05	-4.33535e-10	-1.30168	0.000104508	-4.33535e-10	-1.30818
11782826	chr3:11782826:G:A	2.12864e-17	-0.49247	-1.32277	6.7725e-06	-0.925426	-1.3937	3.35216e-05	-1.05358	-1.39167
11782845	chr3:11782845:A:G	1.85114e-16	1.52733	-1.17966	3.0608e-05	0.453714	-1.26445	0.000116465	0.0372994	-1.23715
11783038	chr3:11783038:G:A	4.16117e-17	-4.33535e-10	-1.14492	1.96843e-05	-4.33535e-10	-1.25217	0.000116277	-4.33535e-10	-1.20147
11783272	chr3:11783272:G:C	3.35039e-17	-4.33535e-10	-1.36164	1.75323e-05	-4.33535e-10	-1.36795	9.83175e-05	-4.33535e-10	-1.36924
11783314	chr3:11783314:AAACATCACCTGGCTCAACCATAAAGCCC:A	3.9726e-17	-4.33535e-10	-1.1913	1.89876e-05	-4.33535e-10	-1.28821	0.000109873	-4.33535e-10	-1.25812
11783620	chr3:11783620:A:G	3.56922e-17	-4.33535e-10	-1.29837	1.76252e-05	-4.33535e-10	-1.36266	0.000100903	-4.33535e-10	-1.34329
11783939	chr3:11783939:G:C	3.51058e-17	-4.33535e-10	-1.31494	1.80891e-05	-4.33535e-10	-1.33669	0.000101947	-4.33535e-10	-1.33299
11784238	chr3:11784238:T:C	8.60615e-17	-0.642837	0.224595	1.9687e-05	-1.31083	0.0587961	0.000101005	-1.49419	0.151918
11784398	chr3:11784398:G:A	4.65731e-17	-4.33535e-10	-1.03228	2.56553e-05	-4.33535e-10	-0.987246	0.000143823	-4.33535e-10	-0.988859
11784518	chr3:11784518:A:C	3.67807e-16	-4.33535e-10	1.03425	0.000193659	-4.33535e-10	1.0341	0.00116425	-4.33535e-10	1.10239
11785672	chr3:11785672:T:C	4.70848e-17	0.277027	-1.29838	9.97624e-06	-0.657551	-1.27424	4.67424e-05	-0.824388	-1.2884
11785832	chr3:11785832:G:A	3.048e-17	-1.45623	-3.92172e-10	1.76307e-05	-1.36236	-3.92172e-10	8.52201e-05	-1.51221	-3.92172e-10
11785871	chr3:11785871:G:A	3.16384e-16	0.883651	-3.92172e-10	0.000100965	0.38278	-3.92172e-10	0.000470812	0.197016	-3.92172e-10
11786091	chr3:11786091:C:T	4.98273e-17	-4.33535e-10	-0.964741	2.45916e-05	-4.33535e-10	-1.02959	0.000139325	-4.33535e-10	-1.02063
11786312	chr3:11786312:TA:T	3.22576e-17	-4.33535e-10	-1.39955	1.70744e-05	-4.33535e-10	-1.39442	9.66493e-05	-4.33535e-10	-1.38635
11786315	chr3:11786315:TA:T	3.23518e-17	-4.33535e-10	-1.39664	1.71512e-05	-4.33535e-10	-1.38993	9.72319e-05	-4.33535e-10	-1.38034
11786462	chr3:11786462:A:G	2.61476e-16	1.07219	-0.379155	4.27856e-05	0.0189092	-0.494703	0.000175651	-0.362479	-0.426467
11786885	chr3:11786885:C:T	3.79097e-17	-4.33535e-10	-1.2381	2.01143e-05	-4.33535e-10	-1.23057	0.000114732	-4.33535e-10	-1.21484
11787087	chr3:11787087:C:T	3.20451e-17	-4.33535e-10	-1.40616	1.69101e-05	-4.33535e-10	-1.40408	9.53451e-05	-4.33535e-10	-1.39994
11787166	chr3:11787166:G:A	2.67e-16	0.713945	-3.92172e-10	8.75842e-05	0.240605	-3.92172e-10	0.000409668	0.0579046	-3.92172e-10
11787351	chr3:11787351:A:G	2.62474e-17	-0.745881	-0.859859	6.57266e-06	-1.42631	-0.922771	3.31952e-05	-1.59117	-0.863865
11788000	chr3:11788000:A:G	1.58154e-16	1.30608	-1.11581	2.57418e-05	0.165344	-1.14922	0.000102667	-0.225568	-1.10039
11788329	chr3:11788329:T:C	1.21319e-16	-4.33535e-10	-0.074878	6.42158e-05	-4.33535e-10	-0.0697462	0.000369074	-4.33535e-10	-0.0464477
11788903	chr3:11788903:T:C	1.54526e-16	1.47501	-1.30796	2.48471e-05	0.203092	-1.22235	9.2458e-05	-0.219071	-1.21162
11788977	chr3:11788977:A:G	3.33295e-15	-4.33535e-10	3.23831	0.00166536	-4.33535e-10	3.1858	0.0112952	-4.33535e-10	3.37469
11789062	chr3:11789062:T:C	1.79822e-16	1.05646	-0.737797	3.04409e-05	0.0225617	-0.83877	0.000126201	-0.34821	-0.771355
11789233	chr3:11789233:T:A	3.29394e-17	-1.37864	-3.92172e-10	2.64994e-05	-0.954873	-3.92172e-10	0.000144667	-0.983009	-3.92172e-10
11789339	chr3:11789339:C:T	3.24419e-17	-4.33535e-10	-1.39385	1.69525e-05	-4.33535e-10	-1.40158	9.53494e-05	-4.33535e-10	-1.3999
11789495	chr3:11789495:T:C	1.12801e-16	-4.33535e-10	-0.147679	5.23219e-05	-4.33535e-10	-0.274581	0.000289249	-4.33535e-10	-0.290157
11791136	chr3:11791136:G:A	3.24599e-17	-4.33535e-10	-1.3933	1.69027e-05	-4.33535e-10	-1.40452	9.49695e-05	-4.33535e-10	-1.40389
11791245	chr3:11791245:G:C	3.2193e-17	-4.33535e-10	-1.40156	1.69768e-05	-4.33535e-10	-1.40015	9.57129e-05	-4.33535e-10	-1.39609
11791299	chr3:11791299:G:C	4.01142e-17	-0.383713	-0.79786	8.77977e-06	-1.09646	-0.963084	4.05608e-05	-1.32889	-0.92575
11791721	chr3:11791721:C:T	2.06353e-17	-0.464262	-1.38204	5.48451e-06	-1.23431	-1.29576	2.43068e-05	-1.46773	-1.29896
11791797	chr3:11791797:C:T	3.38506e-17	-4.33535e-10	-1.35135	1.72369e-05	-4.33535e-10	-1.38494	0.000101466	-4.33535e-10	-1.33772
11791999	chr3:11791999:C:T	1.90238e-17	-0.862178	-1.06544	4.17209e-06	-1.77325	-1.03033	1.93074e-05	-1.97632	-1.02064
11792018	chr3:11792018:A:G	1.02653e-16	-4.33535e-10	-0.241949	4.92977e-05	-4.33535e-10	-0.334117	0.00028306	-4.33535e-10	-0.311786
11792058	chr3:11792058:A:G	1.00934e-16	-4.33535e-10	-0.258833	5.13666e-05	-4.33535e-10	-0.293008	0.00029298	-4.33535e-10	-0.277339
11792155	chr3:11792155:G:A	3.21424e-17	-4.33535e-10	-1.40313	1.6881e-05	-4.33535e-10	-1.40581	9.47174e-05	-4.33535e-10	-1.40655
11792163	chr3:11792163:C:T	4.57119e-17	-4.33535e-10	-1.05095	2.07961e-05	-4.33535e-10	-1.19723	0.000119403	-4.33535e-10	-1.17494
11792185	chr3:11792185:TG:T	5.07291e-17	-4.33535e-10	-0.946805	2.8995e-05	-4.33535e-10	-0.864874	0.000164198	-4.33535e-10	-0.856368
11792186	chr3:11792186:G:T	5.53327e-17	-4.33535e-10	-0.85994	2.61503e-05	-4.33535e-10	-0.968135	0.000146693	-4.33535e-10	-0.969102
11792208	chr3:11792208:C:T	4.18357e-17	-4.33535e-10	-1.13955	2.04274e-05	-4.33535e-10	-1.21512	0.000114628	-4.33535e-10	-1.21575
11792875	chr3:11792875:C:T	3.65598e-17	-4.33535e-10	-1.27435	1.8355e-05	-4.33535e-10	-1.32209	0.000104717	-4.33535e-10	-1.30618
11792955	chr3:11792955:G:A	3.45568e-17	-4.33535e-10	-1.3307	1.75617e-05	-4.33535e-10	-1.36628	9.93052e-05	-4.33535e-10	-1.35925
11793271	chr3:11793271:A:G	1.85113e-16	-4.33535e-10	0.347663	9.23481e-05	-4.33535e-10	0.29357	0.000538489	-4.33535e-10	0.331324
11793310	chr3:11793310:A:G	3.45938e-17	-4.33535e-10	-1.32963	1.85808e-05	-4.33535e-10	-1.30987	0.000102603	-4.33535e-10	-1.32657
11793430	chr3:11793430:CA:C	3.24224e-17	-4.33535e-10	-1.39446	1.69667e-05	-4.33535e-10	-1.40074	9.49519e-05	-4.33535e-10	-1.40407
11793583	chr3:11793583:A:T	3.34216e-17	-4.33535e-10	-1.3641	1.71766e-05	-4.33535e-10	-1.38845	9.62325e-05	-4.33535e-10	-1.39068
11793657	chr3:11793657:A:G	3.30885e-17	-4.33535e-10	-1.37412	1.70695e-05	-4.33535e-10	-1.3947	9.56782e-05	-4.33535e-10	-1.39645
11793718	chr3:11793718:G:A	3.83344e-17	-4.33535e-10	-1.22696	1.88039e-05	-4.33535e-10	-1.29793	0.000107021	-4.33535e-10	-1.28442
11794058	chr3:11794058:A:C	2.05401e-16	-4.33535e-10	0.451661	0.000103118	-4.33535e-10	0.40388	0.000606591	-4.33535e-10	0.450411
11794065	chr3:11794065:C:T	3.97239e-17	-0.369973	-0.821379	8.78202e-06	-1.03752	-1.02177	4.09819e-05	-1.26302	-0.981291
11794589	chr3:11794589:T:TAAAAC	3.23188e-17	-4.33535e-10	-1.39766	1.69332e-05	-4.33535e-10	-1.40272	9.48343e-05	-4.33535e-10	-1.40531
11794591	chr3:11794591:G:A	3.23281e-17	-4.33535e-10	-1.39737	1.69363e-05	-4.33535e-10	-1.40253	9.48449e-05	-4.33535e-10	-1.4052
11794823	chr3:11794823:T:C	3.37648e-17	-0.35966	-0.994226	7.78775e-06	-1.03681	-1.14263	3.60243e-05	-1.26087	-1.11237
11794912	chr3:11794912:T:C	3.54436e-17	-0.307679	-0.997682	8.09039e-06	-0.996542	-1.14478	3.7293e-05	-1.22393	-1.11471
11794975	chr3:11794975:T:C	3.21937e-17	-4.33535e-10	-1.40153	1.68905e-05	-4.33535e-10	-1.40524	9.47225e-05	-4.33535e-10	-1.40649
11795299	chr3:11795299:G:A	3.02445e-17	-1.46399	-3.92172e-10	2.20521e-05	-1.13859	-3.92172e-10	0.00013953	-1.01917	-3.92172e-10
11795588	chr3:11795588:G:A	3.59086e-17	-4.33535e-10	-1.29233	1.80921e-05	-4.33535e-10	-1.33652	0.000101285	-4.33535e-10	-1.33951
11795662	chr3:11795662:T:C	1.58614e-17	-2.10941	-3.92172e-10	7.97019e-06	-2.15629	-3.92172e-10	4.49437e-05	-2.15203	-3.92172e-10
11795730	chr3:11795730:C:G	4.05988e-17	-4.33535e-10	-1.16957	1.95301e-05	-4.33535e-10	-1.26004	0.000109767	-4.33535e-10	-1.25909
11795738	chr3:11795738:T:G	6.35796e-17	-4.33535e-10	-0.721012	2.95097e-05	-4.33535e-10	-0.847276	0.000180446	-4.33535e-10	-0.762014
11795923	chr3:11795923:G:A	1.598e-17	-2.10197	-3.92172e-10	7.5738e-06	-2.2073	-3.92172e-10	4.34742e-05	-2.18528	-3.92172e-10
11796035	chr3:11796035:C:T	3.41576e-16	-4.33535e-10	0.960266	0.000178237	-4.33535e-10	0.951116	0.00102826	-4.33535e-10	0.978177
11796108	chr3:11796108:G:A	3.58196e-17	-4.33535e-10	-1.29481	1.8218e-05	-4.33535e-10	-1.32959	0.000104605	-4.33535e-10	-1.30725
11796884	chr3:11796884:C:CA	5.43711e-17	-0.0148681	-0.862605	1.11349e-05	-0.770584	-1.05133	4.9918e-05	-1.03436	-1.0127
11797330	chr3:11797330:G:A	3.20318e-17	-4.33535e-10	-1.40658	1.68798e-05	-4.33535e-10	-1.40588	9.4979e-05	-4.33535e-10	-1.40379
11797484	chr3:11797484:C:T	3.21305e-17	-4.33535e-10	-1.4035	1.68755e-05	-4.33535e-10	-1.40613	9.47123e-05	-4.33535e-10	-1.4066
11797570	chr3:11797570:TAAG:T	3.21928e-17	-4.33535e-10	-1.40156	1.68908e-05	-4.33535e-10	-1.40523	9.4723e-05	-4.33535e-10	-1.40649
11797608	chr3:11797608:G:A	4.53515e-17	-4.33535e-10	-1.05886	2.35163e-05	-4.33535e-10	-1.0743	0.000133783	-4.33535e-10	-1.06123
11798311	chr3:11798311:T:C	3.75376e-17	-4.33535e-10	-1.24796	1.96783e-05	-4.33535e-10	-1.25248	0.000109078	-4.33535e-10	-1.26538
11798457	chr3:11798457:C:T	5.32881e-17	-4.33535e-10	-0.897593	2.43505e-05	-4.33535e-10	-1.03944	0.000136915	-4.33535e-10	-1.03808
11798726	chr3:11798726:G:C	3.20358e-17	-4.33535e-10	-1.40645	1.68719e-05	-4.33535e-10	-1.40635	9.48377e-05	-4.33535e-10	-1.40528
11798801	chr3:11798801:A:G	1.56462e-16	-4.33535e-10	0.179509	7.83385e-05	-4.33535e-10	0.129044	0.000455808	-4.33535e-10	0.164629
11799042	chr3:11799042:C:T	3.64215e-17	-4.33535e-10	-1.27815	1.82428e-05	-4.33535e-10	-1.32822	0.00010405	-4.33535e-10	-1.31258
11799203	chr3:11799203:C:A	7.83164e-18	-2.20452	-0.610612	5.08105e-06	-2.17464	-0.431834	2.93915e-05	-2.15917	-0.417571
11799238	chr3:11799238:C:A	3.57802e-17	-4.33535e-10	-1.29591	1.82597e-05	-4.33535e-10	-1.3273	0.000102341	-4.33535e-10	-1.32913
11799429	chr3:11799429:A:G	1.099e-17	-1.07114	-1.40518	4.64001e-06	-1.29661	-1.40067	2.49181e-05	-1.33957	-1.40228
11799608	chr3:11799608:A:G	4.97624e-17	-4.33535e-10	-0.966046	2.40808e-05	-4.33535e-10	-1.05058	0.000136175	-4.33535e-10	-1.0435
11799637	chr3:11799637:G:C	4.64513e-17	-4.33535e-10	-1.0349	2.32448e-05	-4.33535e-10	-1.08591	0.000132261	-4.33535e-10	-1.07267
11799970	chr3:11799970:C:G	8.70309e-18	-1.31272	-1.3969	2.93191e-06	-1.75181	-1.40453	1.48853e-05	-1.85104	-1.40603
11800475	chr3:11800475:T:C	3.23202e-17	-4.33535e-10	-1.39761	1.75526e-05	-4.33535e-10	-1.3668	9.80098e-05	-4.33535e-10	-1.37238
11800729	chr3:11800729:G:A	1.35113e-17	-1.2864	-0.983376	3.81432e-06	-1.73246	-1.16077	1.98337e-05	-1.83739	-1.13268
11800880	chr3:11800880:T:C	1.39886e-17	-0.854753	-1.38031	5.75038e-06	-1.1055	-1.37723	3.04665e-05	-1.15582	-1.38499
11801386	chr3:11801386:T:C	1.20624e-17	-1.33294	-1.05028	3.53244e-06	-1.75618	-1.21382	1.84376e-05	-1.85625	-1.1868
11801408	chr3:11801408:C:T	3.37435e-17	-4.33535e-10	-1.35452	1.71467e-05	-4.33535e-10	-1.39019	9.64196e-05	-4.33535e-10	-1.38873
11801409	chr3:11801409:A:G	1.0984e-17	-1.12279	-1.35407	3.31788e-06	-1.63255	-1.40012	1.66904e-05	-1.74576	-1.39685
11801625	chr3:11801625:C:T	9.14433e-17	-4.33535e-10	-0.357586	4.39043e-05	-4.33535e-10	-0.449982	0.000252023	-4.33535e-10	-0.427921
11801776	chr3:11801776:T:C	4.39388e-17	-4.33535e-10	-1.09051	2.04291e-05	-4.33535e-10	-1.21503	0.000119872	-4.33535e-10	-1.17102
11801872	chr3:11801872:TCAGAG:T	4.21516e-17	-4.33535e-10	-1.13203	2.05625e-05	-4.33535e-10	-1.20853	0.000115327	-4.33535e-10	-1.20967
11802205	chr3:11802205:G:C	1.90058e-16	-4.33535e-10	0.374026	9.55879e-05	-4.33535e-10	0.328051	0.000561604	-4.33535e-10	0.373353
11802420	chr3:11802420:A:G	3.55193e-17	-4.33535e-10	-1.30323	1.77269e-05	-4.33535e-10	-1.35691	0.000100021	-4.33535e-10	-1.35206
11802434	chr3:11802434:A:G	1.13816e-17	-1.1049	-1.33641	4.87525e-06	-1.32837	-1.31946	2.61327e-05	-1.37062	-1.32364
11802572	chr3:11802572:C:T	3.2079e-17	-4.33535e-10	-1.4051	1.6868e-05	-4.33535e-10	-1.40658	9.47315e-05	-4.33535e-10	-1.4064
11802703	chr3:11802703:C:T	1.91467e-16	-4.33535e-10	0.38141	9.61914e-05	-4.33535e-10	0.334344	0.00056534	-4.33535e-10	0.379984
11802732	chr3:11802732:G:A	3.47252e-17	-4.33535e-10	-1.32584	1.75116e-05	-4.33535e-10	-1.36913	9.88135e-05	-4.33535e-10	-1.36421
11802880	chr3:11802880:G:A	3.579e-17	-4.33535e-10	-1.29564	1.82638e-05	-4.33535e-10	-1.32707	0.000102363	-4.33535e-10	-1.32892
11802897	chr3:11802897:T:C	3.23616e-17	-4.33535e-10	-1.39633	1.69927e-05	-4.33535e-10	-1.39921	9.57873e-05	-4.33535e-10	-1.39531
11803011	chr3:11803011:C:A	3.63472e-17	-4.33535e-10	-1.28019	1.85102e-05	-4.33535e-10	-1.31367	0.000103744	-4.33535e-10	-1.31552
11803062	chr3:11803062:A:G	3.47966e-17	-4.33535e-10	-1.32378	1.74773e-05	-4.33535e-10	-1.37109	9.85439e-05	-4.33535e-10	-1.36694
11803281	chr3:11803281:G:A	3.82055e-17	-4.33535e-10	-1.23033	1.85007e-05	-4.33535e-10	-1.31419	0.00010451	-4.33535e-10	-1.30816
11803577	chr3:11803577:A:G	9.82628e-18	-1.18531	-1.40293	3.24422e-06	-1.65537	-1.39975	1.62653e-05	-1.76574	-1.40267
11803811	chr3:11803811:G:C	1.61143e-17	-0.945797	-1.1478	4.60009e-06	-1.43413	-1.27179	2.26508e-05	-1.58536	-1.25189
11804016	chr3:11804016:G:T	3.81833e-17	-4.33535e-10	-1.23091	1.84936e-05	-4.33535e-10	-1.31457	0.000104464	-4.33535e-10	-1.3086
11805053	chr3:11805053:A:G	3.21299e-17	-4.33535e-10	-1.40352	1.70177e-05	-4.33535e-10	-1.39774	9.51654e-05	-4.33535e-10	-1.40183
11805124	chr3:11805124:C:T	1.58984e-16	-4.33535e-10	0.195497	8.02072e-05	-4.33535e-10	0.152618	0.000470599	-4.33535e-10	0.196563
11805150	chr3:11805150:T:C	3.35123e-17	-4.33535e-10	-1.36139	1.75959e-05	-4.33535e-10	-1.36433	9.97844e-05	-4.33535e-10	-1.35443
11805244	chr3:11805244:T:C	1.99826e-16	-4.33535e-10	0.424144	6.56709e-05	-4.33535e-10	-0.0473403	0.000399921	-4.33535e-10	0.0338231
11805564	chr3:11805564:G:A	1.54675e-17	-2.13456	-3.92172e-10	8.86572e-06	-2.0498	-3.92172e-10	5.33824e-05	-1.97996	-3.92172e-10
11805607	chr3:11805607:C:T	3.50134e-17	-4.33535e-10	-1.31757	1.73515e-05	-4.33535e-10	-1.37832	9.75606e-05	-4.33535e-10	-1.37697
11805728	chr3:11805728:G:A	3.22147e-17	-4.33535e-10	-1.40088	1.6894e-05	-4.33535e-10	-1.40504	9.47275e-05	-4.33535e-10	-1.40644
11805730	chr3:11805730:T:A	3.22537e-17	-4.33535e-10	-1.39967	1.69054e-05	-4.33535e-10	-1.40436	9.47528e-05	-4.33535e-10	-1.40617
11805731	chr3:11805731:C:A	3.22537e-17	-4.33535e-10	-1.39967	1.69054e-05	-4.33535e-10	-1.40436	9.47528e-05	-4.33535e-10	-1.40617
11805747	chr3:11805747:C:T	4.17268e-17	-4.33535e-10	-1.14216	1.97551e-05	-4.33535e-10	-1.24858	0.000111914	-4.33535e-10	-1.23971
11805825	chr3:11805825:C:G	6.98048e-18	-1.52512	-1.40506	3.21201e-06	-1.6608	-1.4043	1.71236e-05	-1.71112	-1.40587
11805930	chr3:11805930:T:C	1.82778e-17	-1.96762	-3.92172e-10	1.26879e-05	-1.69135	-3.92172e-10	7.42894e-05	-1.64948	-3.92172e-10
11806466	chr3:11806466:AAG:A	5.86405e-17	-0.801879	-3.92172e-10	2.72291e-05	-0.92771	-3.92172e-10	0.000124175	-1.13575	-3.92172e-10
11807059	chr3:11807059:C:T	7.46651e-17	-4.33535e-10	-0.560291	4.06682e-05	-4.33535e-10	-0.526549	0.000235286	-4.33535e-10	-0.496644
11807110	chr3:11807110:C:A	3.37408e-17	-4.33535e-10	-1.3546	1.73902e-05	-4.33535e-10	-1.37609	9.75191e-05	-4.33535e-10	-1.3774
11807338	chr3:11807338:C:A	7.865e-17	-4.33535e-10	-0.508297	4.2937e-05	-4.33535e-10	-0.472261	0.000248546	-4.33535e-10	-0.441817
11807400	chr3:11807400:G:C	6.08262e-18	-1.69071	-1.37716	3.56488e-06	-1.63718	-1.32369	2.17806e-05	-1.54821	-1.32821
11807611	chr3:11807611:A:G	1.94991e-16	-4.33535e-10	0.399648	9.80267e-05	-4.33535e-10	0.353244	0.000575295	-4.33535e-10	0.39744
11807910	chr3:11807910:C:A	7.49055e-17	-4.33535e-10	-0.557078	3.38605e-05	-4.33535e-10	-0.709747	0.000207415	-4.33535e-10	-0.622721
11808141	chr3:11808141:C:T	1.8732e-17	-1.94307	-3.92172e-10	8.25009e-06	-2.12177	-3.92172e-10	4.59235e-05	-2.13047	-3.92172e-10
11808270	chr3:11808270:C:T	1.11837e-16	-4.33535e-10	-0.156263	5.39257e-05	-4.33535e-10	-0.244389	0.000297118	-4.33535e-10	-0.263315
11808333	chr3:11808333:A:C	9.38353e-18	-1.48253	-1.15182	3.03848e-06	-1.83177	-1.28887	1.57877e-05	-1.92995	-1.26827
11808433	chr3:11808433:A:AC	1.38123e-17	-0.997608	-1.25014	4.8531e-06	-1.29438	-1.358	2.51238e-05	-1.38177	-1.35186
11808501	chr3:11808501:G:T	1.33296e-17	-1.00117	-1.28215	6.08646e-06	-1.28959	-1.13633	3.13558e-05	-1.37655	-1.13549
11808518	chr3:11808518:C:T	6.09971e-17	-4.33535e-10	-0.762478	3.3108e-05	-4.33535e-10	-0.732221	0.00019062	-4.33535e-10	-0.707164
11808530	chr3:11808530:C:T	2.06288e-16	-4.33535e-10	0.45597	0.000103281	-4.33535e-10	0.40546	0.000607123	-4.33535e-10	0.451288
11808589	chr3:11808589:T:C	3.33439e-17	-4.33535e-10	-1.36643	1.73383e-05	-4.33535e-10	-1.37908	9.65979e-05	-4.33535e-10	-1.38689
11808749	chr3:11808749:T:C	1.95078e-16	-4.33535e-10	0.400092	9.80689e-05	-4.33535e-10	0.353675	0.000575548	-4.33535e-10	0.397879
11808893	chr3:11808893:G:T	9.86518e-18	-1.52721	-1.05708	3.14749e-06	-1.87282	-1.21257	1.65061e-05	-1.96464	-1.18907
11809077	chr3:11809077:G:A	3.20323e-17	-4.33535e-10	-1.40656	1.69356e-05	-4.33535e-10	-1.40258	9.51769e-05	-4.33535e-10	-1.40171
11809079	chr3:11809079:G:A	9.4587e-18	-2.18998	-0.436389	6.0862e-06	-2.21843	-0.207545	3.39588e-05	-2.22446	-0.207832
11809708	chr3:11809708:G:A	6.50608e-17	-4.33535e-10	-0.697983	3.338e-05	-4.33535e-10	-0.72404	0.000195194	-4.33535e-10	-0.683451
11809742	chr3:11809742:C:A	6.36919e-17	-4.33535e-10	-0.719248	3.67217e-05	-4.33535e-10	-0.628629	0.000211284	-4.33535e-10	-0.604239
11810004	chr3:11810004:T:C	1.59536e-16	-4.33535e-10	0.198964	9.0576e-05	-4.33535e-10	0.274194	0.000522924	-4.33535e-10	0.301993
11810023	chr3:11810023:C:T	8.43937e-17	-4.33535e-10	-0.437813	5.00516e-05	-4.33535e-10	-0.318941	0.000287049	-4.33535e-10	-0.29779
11810467	chr3:11810467:A:C	1.02079e-17	-1.23328	-1.31687	3.17557e-06	-1.69642	-1.38009	1.60733e-05	-1.8091	-1.37118
11810914	chr3:11810914:G:C	1.61612e-15	-4.33535e-10	2.51448	0.000821608	-4.33535e-10	2.47927	0.00562798	-4.33535e-10	2.67806
11811004	chr3:11811004:G:A	8.51096e-18	-1.99128	-0.740669	4.8966e-06	-2.09693	-0.546522	2.77718e-05	-2.12224	-0.511181
11811023	chr3:11811023:G:C	5.89261e-17	-4.33535e-10	-0.79702	3.45875e-05	-4.33535e-10	-0.688504	0.000198158	-4.33535e-10	-0.668378
11811512	chr3:11811512:A:T	1.6069e-16	-4.33535e-10	0.206172	9.12432e-05	-4.33535e-10	0.281534	0.000526805	-4.33535e-10	0.309386
11811567	chr3:11811567:T:C	4.46211e-17	-4.33535e-10	-1.0751	2.16003e-05	-4.33535e-10	-1.15929	0.000121165	-4.33535e-10	-1.16029
11811653	chr3:11811653:T:C	4.46312e-17	-4.33535e-10	-1.07487	2.16038e-05	-4.33535e-10	-1.15913	0.000121186	-4.33535e-10	-1.16012
11811693	chr3:11811693:T:C	1.72668e-17	-0.685127	-1.33939	6.91177e-06	-0.965537	-1.33323	3.60207e-05	-1.03032	-1.34303
11811789	chr3:11811789:A:G	3.26646e-17	-4.33535e-10	-1.38701	1.69032e-05	-4.33535e-10	-1.40449	9.48699e-05	-4.33535e-10	-1.40494
11811962	chr3:11811962:C:G	1.53787e-17	-0.823739	-1.31658	4.68664e-06	-1.42315	-1.26413	2.24349e-05	-1.56247	-1.28436
11811990	chr3:11811990:C:T	6.84384e-17	-4.33535e-10	-0.647371	3.36834e-05	-4.33535e-10	-0.71499	0.000188718	-4.33535e-10	-0.717188
11812073	chr3:11812073:G:A	3.31181e-17	-4.33535e-10	-1.37322	1.72393e-05	-4.33535e-10	-1.3848	9.61877e-05	-4.33535e-10	-1.39114
11812324	chr3:11812324:C:T	3.22793e-17	-4.33535e-10	-1.39888	1.74056e-05	-4.33535e-10	-1.37521	9.74987e-05	-4.33535e-10	-1.3776
11812372	chr3:11812372:C:T	5.9392e-17	-4.33535e-10	-0.789145	3.14145e-05	-4.33535e-10	-0.784726	0.000182318	-4.33535e-10	-0.751694
11812423	chr3:11812423:G:A	3.26294e-17	-4.33535e-10	-1.38809	1.68804e-05	-4.33535e-10	-1.40584	9.47547e-05	-4.33535e-10	-1.40615
11812617	chr3:11812617:C:T	7.69003e-18	-2.22987	-0.603506	4.84211e-06	-2.22646	-0.428188	2.77317e-05	-2.22042	-0.414446
11812900	chr3:11812900:G:T	4.2196e-17	-4.33535e-10	-1.13098	2.18875e-05	-4.33535e-10	-1.14608	0.000122033	-4.33535e-10	-1.15315
11812911	chr3:11812911:G:T	3.34808e-17	-4.33535e-10	-1.36233	1.78905e-05	-4.33535e-10	-1.34772	9.99497e-05	-4.33535e-10	-1.35278
11812928	chr3:11812928:C:A	3.2061e-17	-4.33535e-10	-1.40566	1.68765e-05	-4.33535e-10	-1.40607	9.47604e-05	-4.33535e-10	-1.40609
11813043	chr3:11813043:T:G	3.22707e-17	-4.33535e-10	-1.39915	1.69567e-05	-4.33535e-10	-1.40133	9.51243e-05	-4.33535e-10	-1.40226
11813146	chr3:11813146:C:T	3.30198e-17	-4.33535e-10	-1.3762	1.762e-05	-4.33535e-10	-1.36296	9.85673e-05	-4.33535e-10	-1.3667
11813203	chr3:11813203:C:T	3.23734e-17	-4.33535e-10	-1.39597	1.68852e-05	-4.33535e-10	-1.40556	9.48678e-05	-4.33535e-10	-1.40496
11813488	chr3:11813488:C:T	4.55913e-17	-1.05359	-3.92172e-10	1.44846e-05	-1.55891	-3.92172e-10	8.91722e-05	-1.46687	-3.92172e-10
11813729	chr3:11813729:G:A	3.99172e-17	-4.33535e-10	-1.1865	1.96547e-05	-4.33535e-10	-1.25368	0.000110261	-4.33535e-10	-1.25459
11813850	chr3:11813850:GTGTGTGTA:G	3.20614e-17	-4.33535e-10	-1.40565	1.68675e-05	-4.33535e-10	-1.40661	9.47373e-05	-4.33535e-10	-1.40634
11813878	chr3:11813878:A:G	3.77035e-17	-4.33535e-10	-1.24355	1.92708e-05	-4.33535e-10	-1.2734	0.000107545	-4.33535e-10	-1.27953
11814494	chr3:11814494:G:A	4.31015e-17	-4.33535e-10	-1.10975	2.39811e-05	-4.33535e-10	-1.05473	0.000139321	-4.33535e-10	-1.02067
11814689	chr3:11814689:G:A	4.08832e-17	-4.33535e-10	-1.16258	2.00239e-05	-4.33535e-10	-1.23507	0.000112274	-4.33535e-10	-1.2365
11814955	chr3:11814955:C:T	3.29866e-17	-4.33535e-10	-1.3772	1.76564e-05	-4.33535e-10	-1.36089	9.87327e-05	-4.33535e-10	-1.36503
11815045	chr3:11815045:A:G	4.68262e-17	-4.33535e-10	-1.02686	2.12328e-05	-4.33535e-10	-1.17645	0.000123295	-4.33535e-10	-1.14287
11815096	chr3:11815096:A:G	9.9861e-18	-1.41473	-1.15738	3.10136e-06	-1.81282	-1.28733	1.61814e-05	-1.90649	-1.26709
11815197	chr3:11815197:A:G	4.80329e-17	-4.33535e-10	-1.00142	2.16535e-05	-4.33535e-10	-1.15683	0.000125891	-4.33535e-10	-1.12203
11815673	chr3:11815673:T:G	4.4719e-17	-4.33535e-10	-1.07291	2.18193e-05	-4.33535e-10	-1.1492	0.000124204	-4.33535e-10	-1.13551
11816137	chr3:11816137:C:T	2.95856e-17	-1.48602	-3.92172e-10	9.31271e-06	-2.00061	-3.92172e-10	5.22783e-05	-2.00086	-3.92172e-10
11816154	chr3:11816154:C:T	3.22337e-17	-4.33535e-10	-1.40029	1.7067e-05	-4.33535e-10	-1.39485	9.64182e-05	-4.33535e-10	-1.38875
11816299	chr3:11816299:G:T	3.26623e-17	-4.33535e-10	-1.38708	1.69439e-05	-4.33535e-10	-1.40209	9.52487e-05	-4.33535e-10	-1.40095
11816384	chr3:11816384:T:C	4.43341e-17	-4.33535e-10	-1.08155	2.0416e-05	-4.33535e-10	-1.21568	0.000118023	-4.33535e-10	-1.18656
11816390	chr3:11816390:C:T	1.15026e-16	-4.33535e-10	-0.128143	5.78515e-05	-4.33535e-10	-0.174116	0.000330666	-4.33535e-10	-0.156335
11816750	chr3:11816750:G:GC	3.2272e-17	-4.33535e-10	-1.39911	1.7101e-05	-4.33535e-10	-1.39286	9.66484e-05	-4.33535e-10	-1.38636
11816926	chr3:11816926:T:G	3.94604e-17	-4.33535e-10	-1.19801	1.87901e-05	-4.33535e-10	-1.29866	0.000107659	-4.33535e-10	-1.27847
11817857	chr3:11817857:A:G	1.04511e-16	-4.33535e-10	-0.224014	4.44883e-05	-4.33535e-10	-0.436769	0.000280337	-4.33535e-10	-0.32145
11817956	chr3:11817956:C:T	3.33417e-17	-4.33535e-10	-1.3665	1.71443e-05	-4.33535e-10	-1.39033	9.64821e-05	-4.33535e-10	-1.38809
11817990	chr3:11817990:C:A	1.20526e-16	-4.33535e-10	-0.0814352	6.7968e-05	-4.33535e-10	-0.0129581	0.000391662	-4.33535e-10	0.0129546
11818028	chr3:11818028:C:T	7.43494e-17	-4.33535e-10	-0.564529	3.57021e-05	-4.33535e-10	-0.656785	0.000199585	-4.33535e-10	-0.661205
11818179	chr3:11818179:G:C	1.33815e-17	-0.986104	-1.29333	3.91303e-06	-1.50168	-1.366	1.96516e-05	-1.62355	-1.35573
11818311	chr3:11818311:G:A	1.55102e-17	-2.13181	-3.92172e-10	7.50822e-06	-2.216	-3.92172e-10	4.15788e-05	-2.22985	-3.92172e-10
11818635	chr3:11818635:A:G	1.45109e-17	-1.02316	-1.17524	4.11549e-06	-1.53136	-1.28588	2.08772e-05	-1.65115	-1.26763
11818663	chr3:11818663:G:A	2.38519e-17	-2.06807	0.366633	1.18802e-05	-2.19511	0.43799	6.68308e-05	-2.21308	0.457796
11818703	chr3:11818703:T:C	3.72657e-17	-4.33535e-10	-1.25523	1.79912e-05	-4.33535e-10	-1.34211	0.000102247	-4.33535e-10	-1.33005
11818811	chr3:11818811:T:C	4.97198e-17	-4.33535e-10	-0.966901	2.54794e-05	-4.33535e-10	-0.994127	0.000143885	-4.33535e-10	-0.988429
11818893	chr3:11818893:A:G	3.8534e-17	-4.33535e-10	-1.22176	1.83959e-05	-4.33535e-10	-1.31987	0.000104757	-4.33535e-10	-1.3058
11819141	chr3:11819141:A:G	1.41306e-17	-2.22496	-3.92172e-10	7.59006e-06	-2.20516	-3.92172e-10	4.317e-05	-2.1923	-3.92172e-10
11819466	chr3:11819466:C:T	6.29809e-18	-2.07899	-0.954071	3.85607e-06	-2.19629	-0.686054	2.07132e-05	-2.20184	-0.724834
11820424	chr3:11820424:A:C	1.4669e-17	-2.18757	-3.92172e-10	7.53302e-06	-2.2127	-3.92172e-10	4.31041e-05	-2.19383	-3.92172e-10
11820558	chr3:11820558:A:G	1.7841e-17	-1.99181	-3.92172e-10	7.405e-06	-2.22984	-3.92172e-10	4.18673e-05	-2.22294	-3.92172e-10
11821589	chr3:11821589:G:A	2.43211e-17	-1.68196	-3.92172e-10	1.30784e-05	-1.66104	-3.92172e-10	7.24243e-05	-1.6749	-3.92172e-10
11821666	chr3:11821666:G:A	3.23364e-17	-4.33535e-10	-1.39711	1.71449e-05	-4.33535e-10	-1.39029	9.69554e-05	-4.33535e-10	-1.38319
11821891	chr3:11821891:T:C	1.60262e-15	-4.33535e-10	2.50609	0.000813077	-4.33535e-10	2.46883	0.00558598	-4.33535e-10	2.67057
11821952	chr3:11821952:G:A	1.98533e-15	-4.33535e-10	2.72024	0.000997009	-4.33535e-10	2.67276	0.0068462	-4.33535e-10	2.87401
11822461	chr3:11822461:A:G	3.35547e-17	-4.33535e-10	-1.36013	1.86794e-05	-4.33535e-10	-1.30457	0.000104248	-4.33535e-10	-1.31067
11822799	chr3:11822799:T:A	3.47527e-17	-4.33535e-10	-1.32505	1.80738e-05	-4.33535e-10	-1.33753	0.000100707	-4.33535e-10	-1.34523
11822846	chr3:11822846:G:A	3.22896e-17	-4.33535e-10	-1.39856	1.68865e-05	-4.33535e-10	-1.40548	9.49134e-05	-4.33535e-10	-1.40448
11822953	chr3:11822953:G:A	1.07104e-17	-1.2448	-1.25729	3.32912e-06	-1.6942	-1.33508	1.70222e-05	-1.80037	-1.32255
11823127	chr3:11823127:C:T	3.32002e-17	-4.33535e-10	-1.37075	1.71037e-05	-4.33535e-10	-1.3927	9.6056e-05	-4.33535e-10	-1.39251
11823258	chr3:11823258:T:G	7.71685e-17	-4.33535e-10	-0.527314	3.67742e-05	-4.33535e-10	-0.627198	0.000204722	-4.33535e-10	-0.63579
11823264	chr3:11823264:T:G	5.72671e-17	-4.33535e-10	-0.825578	2.78901e-05	-4.33535e-10	-0.903725	0.00015485	-4.33535e-10	-0.914989
11823267	chr3:11823267:T:G	4.41837e-17	-4.33535e-10	-1.08495	2.29681e-05	-4.33535e-10	-1.09789	0.000131178	-4.33535e-10	-1.08089
11823406	chr3:11823406:C:A	3.22993e-17	-4.33535e-10	-1.39826	1.69034e-05	-4.33535e-10	-1.40448	9.47864e-05	-4.33535e-10	-1.40582
11823701	chr3:11823701:C:T	3.30667e-17	-4.33535e-10	-1.37478	1.70778e-05	-4.33535e-10	-1.39422	9.61883e-05	-4.33535e-10	-1.39114
11824240	chr3:11824240:G:C	3.31827e-17	-4.33535e-10	-1.37128	1.72542e-05	-4.33535e-10	-1.38394	9.62223e-05	-4.33535e-10	-1.39078
11824481	chr3:11824481:A:G	5.21872e-17	-4.33535e-10	-0.918468	2.57268e-05	-4.33535e-10	-0.98446	0.000146272	-4.33535e-10	-0.971972
11825016	chr3:11825016:C:T	1.62805e-17	-2.08334	-3.92172e-10	9.5148e-06	-1.97915	-3.92172e-10	6.57837e-05	-1.77107	-3.92172e-10
11825320	chr3:11825320:G:A	4.73053e-17	-4.33535e-10	-1.01668	2.60428e-05	-4.33535e-10	-0.972256	0.000143608	-4.33535e-10	-0.990358
11825345	chr3:11825345:C:T	3.69662e-17	-4.33535e-10	-1.2633	1.8184e-05	-4.33535e-10	-1.33145	0.000102123	-4.33535e-10	-1.33126
11825352	chr3:11825352:A:C	5.61137e-17	-4.33535e-10	-0.845924	2.73786e-05	-4.33535e-10	-0.922235	0.000152022	-4.33535e-10	-0.933417
11825415	chr3:11825415:T:C	3.40181e-17	-4.33535e-10	-1.34641	1.73765e-05	-4.33535e-10	-1.37687	9.78196e-05	-4.33535e-10	-1.37432
11825560	chr3:11825560:A:C	9.31572e-17	-4.33535e-10	-0.339017	4.95526e-05	-4.33535e-10	-0.328961	0.000285759	-4.33535e-10	-0.302295
11826286	chr3:11826286:C:A	3.20409e-17	-4.33535e-10	-1.40629	1.68882e-05	-4.33535e-10	-1.40538	9.48273e-05	-4.33535e-10	-1.40539
11826312	chr3:11826312:T:G	4.65227e-17	-4.33535e-10	-1.03337	2.39337e-05	-4.33535e-10	-1.05671	0.00013525	-4.33535e-10	-1.05032
11826354	chr3:11826354:G:A	3.25483e-17	-4.33535e-10	-1.39058	1.69251e-05	-4.33535e-10	-1.4032	9.51324e-05	-4.33535e-10	-1.40217
11826397	chr3:11826397:C:T	3.31665e-17	-4.33535e-10	-1.37177	1.70145e-05	-4.33535e-10	-1.39793	9.57162e-05	-4.33535e-10	-1.39606
11826433	chr3:11826433:G:A	4.45887e-17	-4.33535e-10	-1.07582	2.15637e-05	-4.33535e-10	-1.16098	0.00012096	-4.33535e-10	-1.16198
11827011	chr3:11827011:T:C	2.54415e-17	-1.63692	-3.92172e-10	1.3729e-05	-1.61248	-3.92172e-10	7.61498e-05	-1.62474	-3.92172e-10
11827556	chr3:11827556:G:T	4.03608e-17	-4.33535e-10	-1.17545	1.94159e-05	-4.33535e-10	-1.2659	0.00010905	-4.33535e-10	-1.26564
11827731	chr3:11827731:T:C	6.11542e-17	-4.33535e-10	-0.759906	2.97065e-05	-4.33535e-10	-0.840628	0.000164897	-4.33535e-10	-0.852121
11827913	chr3:11827913:G:A	4.27381e-17	-4.33535e-10	-1.11821	2.07975e-05	-4.33535e-10	-1.19716	0.000116672	-4.33535e-10	-1.19808
11828373	chr3:11828373:T:C	4.96595e-17	-4.33535e-10	-0.968116	2.44337e-05	-4.33535e-10	-1.03603	0.000135859	-4.33535e-10	-1.04583
11828849	chr3:11828849:G:A	3.2289e-17	-4.33535e-10	-1.39858	1.68696e-05	-4.33535e-10	-1.40648	9.47108e-05	-4.33535e-10	-1.40662
11829312	chr3:11829312:G:A	4.3774e-18	-1.99438	-1.40247	2.11247e-06	-2.10984	-1.3743	1.14784e-05	-2.14594	-1.37103
11829332	chr3:11829332:A:G	1.81539e-15	-4.33535e-10	2.63075	0.000911585	-4.33535e-10	2.58319	0.00629072	-4.33535e-10	2.78939
11829965	chr3:11829965:T:C	6.61102e-17	-0.681982	-3.92172e-10	1.88063e-05	-1.29781	-3.92172e-10	9.08146e-05	-1.44862	-3.92172e-10
11830031	chr3:11830031:C:T	9.33796e-17	-4.33535e-10	-0.336632	4.40165e-05	-4.33535e-10	-0.44743	0.000245631	-4.33535e-10	-0.453615
11830510	chr3:11830510:C:T	4.06461e-17	-4.33535e-10	-1.1684	1.9994e-05	-4.33535e-10	-1.23656	0.000114912	-4.33535e-10	-1.21328
11830908	chr3:11830908:T:C	1.37696e-17	-0.925309	-1.32553	3.77095e-06	-1.52158	-1.38309	1.8792e-05	-1.6494	-1.37461
11831644	chr3:11831644:C:A	2.5765e-17	-1.62429	-3.92172e-10	1.86648e-05	-1.30535	-3.92172e-10	0.000119284	-1.17594	-3.92172e-10
11831958	chr3:11831958:C:A	1.05793e-16	-4.33535e-10	-0.211825	4.91333e-05	-4.33535e-10	-0.337459	0.000271978	-4.33535e-10	-0.351723
11832281	chr3:11832281:AAC:A	1.76614e-17	-0.874505	-1.12742	5.61888e-06	-1.46632	-1.03954	2.73451e-05	-1.61248	-1.03642
11832833	chr3:11832833:AT:A	9.45561e-17	-4.33535e-10	-0.324112	4.39099e-05	-4.33535e-10	-0.449856	0.000243148	-4.33535e-10	-0.463773
11833103	chr3:11833103:T:C	5.7347e-17	-4.33535e-10	-0.824183	2.73513e-05	-4.33535e-10	-0.923232	0.000164764	-4.33535e-10	-0.852929
11833288	chr3:11833288:G:A	5.39266e-18	-1.79492	-1.39335	2.4513e-06	-1.98096	-1.35441	1.26812e-05	-2.06819	-1.34914
11833404	chr3:11833404:A:G	1.42894e-17	-2.21379	-3.92172e-10	7.4205e-06	-2.22775	-3.92172e-10	4.2412e-05	-2.21001	-3.92172e-10
11833465	chr3:11833465:C:T	3.87395e-17	-4.33535e-10	-1.21645	1.9129e-05	-4.33535e-10	-1.28079	0.000107308	-4.33535e-10	-1.28174
11833797	chr3:11833797:T:C	1.40466e-17	-0.846077	-1.38485	3.37451e-06	-1.66779	-1.34795	1.72918e-05	-1.75508	-1.35213
11833860	chr3:11833860:T:C	1.6061e-17	-2.09691	-3.92172e-10	9.33794e-06	-1.99791	-3.92172e-10	5.67882e-05	-1.91812	-3.92172e-10
11834345	chr3:11834345:A:T	3.21089e-17	-4.33535e-10	-1.40417	1.69527e-05	-4.33535e-10	-1.40157	9.52277e-05	-4.33535e-10	-1.40117
11834369	chr3:11834369:C:T	1.18153e-17	-1.50908	-0.894828	5.35713e-06	-1.7599	-0.793665	2.53911e-05	-1.9052	-0.817851
11834495	chr3:11834495:A:G	3.34623e-17	-4.33535e-10	-1.36289	1.71284e-05	-4.33535e-10	-1.39126	9.63407e-05	-4.33535e-10	-1.38955
11834718	chr3:11834718:G:A	3.30017e-17	-4.33535e-10	-1.37675	1.76706e-05	-4.33535e-10	-1.36009	9.9056e-05	-4.33535e-10	-1.36176
11834908	chr3:11834908:G:A	3.33092e-17	-4.33535e-10	-1.36747	1.69155e-05	-4.33535e-10	-1.40376	9.50514e-05	-4.33535e-10	-1.40303
11836020	chr3:11836020:C:T	3.22451e-17	-4.33535e-10	-1.39994	1.69121e-05	-4.33535e-10	-1.40396	9.48851e-05	-4.33535e-10	-1.40478
11836045	chr3:11836045:G:A	4.20501e-17	-4.33535e-10	-1.13444	2.06519e-05	-4.33535e-10	-1.20419	0.000117333	-4.33535e-10	-1.19243
11836126	chr3:11836126:G:A	6.01117e-17	-4.33535e-10	-0.7771	2.98501e-05	-4.33535e-10	-0.835808	0.000170718	-4.33535e-10	-0.81743
11836142	chr3:11836142:C:T	4.21221e-17	0.234487	-1.36722	1.46919e-05	-0.164749	-1.37995	7.51079e-05	-0.252731	-1.38579
11837214	chr3:11837214:C:T	7.78918e-17	-0.154574	-0.36341	2.46006e-05	-0.552976	-0.476251	0.000128378	-0.638337	-0.46413
11837258	chr3:11837258:T:C	2.23771e-17	-0.558929	-1.20634	5.67919e-06	-1.1844	-1.31079	2.75732e-05	-1.3456	-1.295
11837861	chr3:11837861:T:C	6.55425e-17	-4.33535e-10	-0.690606	3.45091e-05	-4.33535e-10	-0.690773	0.000195554	-4.33535e-10	-0.68161
11838134	chr3:11838134:T:A	1.17611e-16	-4.33535e-10	-0.105923	5.38392e-05	-4.33535e-10	-0.245994	0.000297324	-4.33535e-10	-0.262621
11838373	chr3:11838373:G:A	4.13683e-17	-4.33535e-10	-1.15079	2.27495e-05	-4.33535e-10	-1.10745	0.000128678	-4.33535e-10	-1.10013
11838647	chr3:11838647:T:C	6.23369e-17	-4.33535e-10	-0.740751	2.77551e-05	-4.33535e-10	-0.908574	0.00015667	-4.33535e-10	-0.903302
11838846	chr3:11838846:C:T	3.4465e-17	-4.33535e-10	-1.33336	1.85544e-05	-4.33535e-10	-1.31129	0.000104699	-4.33535e-10	-1.30636
11839286	chr3:11839286:T:C	8.59973e-18	-1.64831	-1.07327	6.94792e-06	-1.32374	-0.969813	4.31492e-05	-1.23146	-0.961316
11839557	chr3:11839557:A:G	2.7267e-16	-4.33535e-10	0.734956	0.00011971	-4.33535e-10	0.553077	0.000630738	-4.33535e-10	0.489447
11840027	chr3:11840027:C:A	4.08299e-17	-4.33535e-10	-1.16389	2.1171e-05	-4.33535e-10	-1.17936	0.00011989	-4.33535e-10	-1.17087
11840090	chr3:11840090:A:C	3.2153e-17	-4.33535e-10	-1.4028	1.68742e-05	-4.33535e-10	-1.40621	9.491e-05	-4.33535e-10	-1.40451
11840319	chr3:11840319:G:A	3.41336e-17	-4.33535e-10	-1.34302	1.71972e-05	-4.33535e-10	-1.38725	9.68036e-05	-4.33535e-10	-1.38476
11840646	chr3:11840646:T:A	6.27926e-17	-4.33535e-10	-0.733467	2.92248e-05	-4.33535e-10	-0.856977	0.000167633	-4.33535e-10	-0.835669
11841240	chr3:11841240:A:G	6.30373e-18	-2.19235	-0.839808	2.69392e-06	-2.22951	-1.01149	1.52505e-05	-2.22015	-1.01268
11841632	chr3:11841632:G:A	3.89331e-17	-4.33535e-10	-1.21146	2.02218e-05	-4.33535e-10	-1.22523	0.000112427	-4.33535e-10	-1.23514
11841748	chr3:11841748:C:T	3.20366e-17	-4.33535e-10	-1.40642	1.69093e-05	-4.33535e-10	-1.40413	9.5017e-05	-4.33535e-10	-1.40339
11841754	chr3:11841754:T:C	6.51602e-17	-4.33535e-10	-0.696456	3.74614e-05	-4.33535e-10	-0.608684	0.000222248	-4.33535e-10	-0.553652
11841893	chr3:11841893:C:T	5.5664e-17	-4.33535e-10	-0.853972	3.46605e-05	-4.33535e-10	-0.686396	0.000184184	-4.33535e-10	-0.741506
11841971	chr3:11841971:G:A	1.03273e-17	-1.17636	-1.36215	2.21123e-06	-2.04453	-1.39392	1.08214e-05	-2.1828	-1.39312
11842124	chr3:11842124:T:C	9.4918e-18	-1.22711	-1.39576	2.13968e-06	-2.06475	-1.40659	1.05701e-05	-2.19284	-1.40657
11842318	chr3:11842318:T:C	9.98873e-18	-1.212	-1.35984	2.18175e-06	-2.05879	-1.39308	1.0765e-05	-2.18901	-1.39213
11842353	chr3:11842353:C:A	4.02197e-18	-2.14248	-1.33905	1.8399e-06	-2.22508	-1.39721	1.02639e-05	-2.23041	-1.39839
11842464	chr3:11842464:T:C	1.1034e-16	-4.33535e-10	-0.169738	5.5996e-05	-4.33535e-10	-0.206716	0.000321506	-4.33535e-10	-0.184429
11842555	chr3:11842555:G:A	8.00058e-18	-1.73334	-1.06045	2.29947e-06	-2.23037	-1.16895	1.38297e-05	-2.17587	-1.15476
11842594	chr3:11842594:T:A	3.50084e-17	-4.33535e-10	-1.31772	1.80086e-05	-4.33535e-10	-1.34114	0.000100907	-4.33535e-10	-1.34325
11842877	chr3:11842877:A:G	6.20594e-17	-4.33535e-10	-0.745213	3.41309e-05	-4.33535e-10	-0.701791	0.00019205	-4.33535e-10	-0.69969
11843388	chr3:11843388:A:AG	6.47777e-17	-4.33535e-10	-0.702344	4.1527e-05	-4.33535e-10	-0.505652	0.00021867	-4.33535e-10	-0.56988
11843666	chr3:11843666:C:T	2.05145e-17	-2.10255	0.250376	1.44961e-05	-2.14602	0.587902	7.64119e-05	-2.15797	0.536666
11843903	chr3:11843903:G:A	3.83117e-17	-4.33535e-10	-1.22755	1.93464e-05	-4.33535e-10	-1.26949	0.000107223	-4.33535e-10	-1.28253
11844075	chr3:11844075:T:C	3.45352e-17	-4.33535e-10	-1.33133	1.9399e-05	-4.33535e-10	-1.26677	0.000108598	-4.33535e-10	-1.26979
11844246	chr3:11844246:T:G	3.20417e-17	-4.33535e-10	-1.40627	1.69528e-05	-4.33535e-10	-1.40156	9.48595e-05	-4.33535e-10	-1.40505
11844341	chr3:11844341:T:C	3.49257e-18	-2.21657	-1.4061	2.12516e-06	-2.10286	-1.37529	1.25826e-05	-2.0461	-1.37903
11844442	chr3:11844442:C:T	4.4342e-17	-4.33535e-10	-1.08137	2.66871e-05	-4.33535e-10	-0.947814	0.00014533	-4.33535e-10	-0.978436
11844742	chr3:11844742:C:T	3.48838e-18	-2.22192	-1.40195	1.86054e-06	-2.20827	-1.40286	1.07137e-05	-2.18206	-1.40386
11844977	chr3:11844977:G:A	4.77891e-18	-1.92059	-1.3885	2.18045e-06	-2.10261	-1.34986	1.18556e-05	-2.13635	-1.34829
11845176	chr3:11845176:G:C	6.93022e-18	-1.91417	-1.02324	4.13997e-06	-1.88409	-0.927222	2.45321e-05	-1.81056	-0.946901
11845270	chr3:11845270:C:G	5.54776e-17	-4.33535e-10	-0.857325	3.23768e-05	-4.33535e-10	-0.754554	0.000177769	-4.33535e-10	-0.776958
11845277	chr3:11845277:G:A	3.81558e-18	-2.2212	-1.31301	2.25614e-06	-2.21026	-1.20807	1.29011e-05	-2.18542	-1.21471
11845515	chr3:11845515:C:T	6.03536e-17	-4.33535e-10	-0.773085	3.41207e-05	-4.33535e-10	-0.702092	0.000194092	-4.33535e-10	-0.689111
11845570	chr3:11845570:A:T	5.66698e-18	-2.22491	-0.913737	3.248e-06	-2.19788	-0.856074	1.85893e-05	-2.16942	-0.865438
11845575	chr3:11845575:G:A	5.80635e-18	-2.22848	-0.885875	3.38689e-06	-2.18898	-0.823102	1.94405e-05	-2.15851	-0.831581
11845651	chr3:11845651:G:C	5.23923e-18	-2.2282	-0.988933	3.03285e-06	-2.18959	-0.932901	1.74478e-05	-2.15545	-0.942774
11845756	chr3:11845756:C:T	4.60772e-17	-4.33535e-10	-1.04299	2.30842e-05	-4.33535e-10	-1.09285	0.00012803	-4.33535e-10	-1.10518
11846517	chr3:11846517:C:G	3.68845e-18	-2.18227	-1.38583	1.83752e-06	-2.22667	-1.39691	1.04345e-05	-2.21321	-1.39911
11846519	chr3:11846519:G:A	6.51874e-17	-0.696038	-3.92172e-10	2.12684e-05	-1.17477	-3.92172e-10	9.83269e-05	-1.36915	-3.92172e-10
11846628	chr3:11846628:C:T	3.51472e-17	-4.33535e-10	-1.31376	1.99135e-05	-4.33535e-10	-1.2406	0.000109937	-4.33535e-10	-1.25754
11846785	chr3:11846785:C:G	3.58732e-18	-2.22457	-1.37133	1.99505e-06	-2.19193	-1.34939	1.16744e-05	-2.15953	-1.34051
11847082	chr3:11847082:G:T	3.71707e-18	-2.17945	-1.38092	1.89776e-06	-2.22902	-1.3623	1.0704e-05	-2.21851	-1.36831
11847326	chr3:11847326:A:G	6.63018e-17	-4.33535e-10	-0.679088	3.76299e-05	-4.33535e-10	-0.604196	0.000214605	-4.33535e-10	-0.588645
11847891	chr3:11847891:G:A	5.78464e-18	-2.15154	-0.966556	2.77599e-06	-2.22933	-0.98166	1.62136e-05	-2.22987	-0.941728
11848313	chr3:11848313:C:T	4.53175e-18	-1.95609	-1.40611	1.87278e-06	-2.19813	-1.40645	1.02069e-05	-2.22783	-1.40655
11848381	chr3:11848381:G:A	6.62726e-17	-4.33535e-10	-0.679528	3.73269e-05	-4.33535e-10	-0.612282	0.000211705	-4.33535e-10	-0.602248
11848452	chr3:11848452:C:T	7.66994e-16	-2.13028	3.89945	0.000260081	-2.22942	3.55841	0.00175451	-2.18974	3.70224
11848759	chr3:11848759:A:G	2.14277e-17	-2.01386	0.205237	1.39309e-05	-2.10653	0.508641	7.36673e-05	-2.11863	0.460745
11848795	chr3:11848795:A:C	6.63833e-17	-4.33535e-10	-0.677859	3.80756e-05	-4.33535e-10	-0.592422	0.000216765	-4.33535e-10	-0.578632
11849929	chr3:11849929:A:G	2.12018e-17	-1.89617	0.0769492	5.88767e-06	-2.2001	-0.259037	3.68998e-05	-2.10109	-0.248145
11850055	chr3:11850055:C:T	8.57166e-18	-2.18639	-0.538456	3.71621e-06	-2.18573	-0.733557	2.29703e-05	-2.13485	-0.688391
11850176	chr3:11850176:G:C	7.34818e-17	-4.33535e-10	-0.576267	3.50664e-05	-4.33535e-10	-0.674752	0.000189367	-4.33535e-10	-0.713758
11850473	chr3:11850473:A:G	3.57611e-17	-4.33535e-10	-1.29644	1.94698e-05	-4.33535e-10	-1.26313	0.000109387	-4.33535e-10	-1.26255
11850820	chr3:11850820:T:C	3.29444e-17	-4.33535e-10	-1.37848	1.87434e-05	-4.33535e-10	-1.30116	0.000105426	-4.33535e-10	-1.29944
11851011	chr3:11851011:T:C	5.85231e-17	-4.33535e-10	-0.803883	2.6621e-05	-4.33535e-10	-0.950295	0.000150827	-4.33535e-10	-0.941312
11851034	chr3:11851034:G:A	3.73355e-17	-4.33535e-10	-1.25336	2.23385e-05	-4.33535e-10	-1.12568	0.000127655	-4.33535e-10	-1.10811
11851604	chr3:11851604:G:A	3.24248e-17	-4.33535e-10	-1.39438	1.79118e-05	-4.33535e-10	-1.34654	0.00010159	-4.33535e-10	-1.3365
11851905	chr3:11851905:A:G	3.73757e-17	-4.33535e-10	-1.25229	2.01429e-05	-4.33535e-10	-1.22914	0.000113643	-4.33535e-10	-1.22438
11852132	chr3:11852132:A:G	7.53526e-18	-2.02871	-0.825	3.49523e-06	-2.11987	-0.860731	2.25112e-05	-2.03485	-0.808578
11852697	chr3:11852697:T:C	6.38663e-18	-1.89533	-1.12377	2.43752e-06	-2.17532	-1.16569	1.33344e-05	-2.22817	-1.13892
11852784	chr3:11852784:T:C	3.24858e-17	-4.33535e-10	-1.3925	1.80044e-05	-4.33535e-10	-1.34138	0.000102121	-4.33535e-10	-1.33129
11853019	chr3:11853019:G:A	3.42651e-17	-4.33535e-10	-1.33918	1.78912e-05	-4.33535e-10	-1.34769	0.000100664	-4.33535e-10	-1.34565
11853718	chr3:11853718:A:G	3.98112e-17	-4.33535e-10	-1.18916	2.14985e-05	-4.33535e-10	-1.16401	0.000121403	-4.33535e-10	-1.15833
11853962	chr3:11853962:T:A	1.42739e-17	-2.21487	-3.92172e-10	7.78687e-06	-2.17956	-3.92172e-10	4.65993e-05	-2.11586	-3.92172e-10
11853976	chr3:11853976:A:G	4.16105e-18	-2.10586	-1.34167	1.8818e-06	-2.22962	-1.37014	1.10152e-05	-2.20175	-1.35642
11854076	chr3:11854076:G:GCCTC	4.86173e-17	-4.33535e-10	-0.989324	2.27036e-05	-4.33535e-10	-1.10947	0.000128561	-4.33535e-10	-1.10104
11854078	chr3:11854078:C:G	1.43549e-17	-2.20921	-3.92172e-10	7.89387e-06	-2.16591	-3.92172e-10	4.51289e-05	-2.14792	-3.92172e-10
11854222	chr3:11854222:T:A	1.00674e-17	-2.13483	-0.429168	5.44454e-06	-2.07433	-0.463053	2.88875e-05	-2.10357	-0.490464
11854249	chr3:11854249:C:T	1.73091e-17	-2.00169	-0.0203826	5.7315e-06	-2.13717	-0.348853	3.85949e-05	-1.96538	-0.338942
11854355	chr3:11854355:A:G	3.467e-18	-2.22488	-1.40514	1.85113e-06	-2.21898	-1.39722	1.05534e-05	-2.20113	-1.39987
11854460	chr3:11854460:A:G	5.14892e-17	-4.33535e-10	-0.931933	2.38798e-05	-4.33535e-10	-1.05896	0.000135283	-4.33535e-10	-1.05007
11854520	chr3:11854520:G:A	3.26926e-17	-4.33535e-10	-1.38616	1.82388e-05	-4.33535e-10	-1.32845	0.000103545	-4.33535e-10	-1.31744
11854731	chr3:11854731:G:A	8.71972e-18	-2.11572	-0.591995	4.73376e-06	-2.05488	-0.6224	2.50398e-05	-2.0864	-0.65058
11854816	chr3:11854816:C:T	8.07547e-18	-2.1278	-0.656673	4.37562e-06	-2.06995	-0.686002	2.31937e-05	-2.1001	-0.713462
11854837	chr3:11854837:G:A	3.20487e-17	-4.33535e-10	-1.40605	1.69101e-05	-4.33535e-10	-1.40408	9.49801e-05	-4.33535e-10	-1.40378
11854848	chr3:11854848:A:G	8.57373e-18	-2.12136	-0.603239	4.64957e-06	-2.06182	-0.633396	2.46175e-05	-2.0927	-0.661286
11854873	chr3:11854873:A:G	3.46688e-18	-2.22489	-1.40516	1.85092e-06	-2.21916	-1.39715	1.0551e-05	-2.20141	-1.39981
11855152	chr3:11855152:A:T	8.85419e-18	-2.10763	-0.584785	4.81696e-06	-2.04452	-0.615333	2.54517e-05	-2.07708	-0.643583
11855194	chr3:11855194:G:A	8.88136e-18	-2.11115	-0.578201	4.82933e-06	-2.04799	-0.609299	2.55007e-05	-2.08039	-0.638346
11855300	chr3:11855300:T:C	4.42706e-17	-4.33535e-10	-1.08298	2.11596e-05	-4.33535e-10	-1.1799	0.000119381	-4.33535e-10	-1.17513
11855703	chr3:11855703:A:G	1.56039e-17	-2.12578	-3.92172e-10	7.96389e-06	-2.15708	-3.92172e-10	4.44619e-05	-2.16281	-3.92172e-10
11855918	chr3:11855918:C:T	8.4959e-18	-2.12766	-0.606064	4.60024e-06	-2.06968	-0.63621	2.43699e-05	-2.10001	-0.664082
11856317	chr3:11856317:A:G	5.09602e-17	-4.33535e-10	-0.94226	2.38451e-05	-4.33535e-10	-1.06042	0.000134704	-4.33535e-10	-1.05437
11856417	chr3:11856417:T:C	8.11875e-18	-2.08309	-0.696038	4.44694e-06	-2.01804	-0.72174	2.3473e-05	-2.05295	-0.748645
11856538	chr3:11856538:A:G	8.41669e-18	-2.12132	-0.621771	4.5653e-06	-2.0619	-0.65161	2.4173e-05	-2.09304	-0.679165
11856679	chr3:11856679:TTTTG:T	8.9331e-18	-2.13071	-0.552833	4.82678e-06	-2.07351	-0.58431	2.55587e-05	-2.10354	-0.612929
11856775	chr3:11856775:C:T	4.32991e-18	-2.02443	-1.38333	1.82944e-06	-2.22933	-1.39866	1.03972e-05	-2.224	-1.39191
11856994	chr3:11856994:T:C	4.86885e-17	-4.33535e-10	-0.987862	2.95397e-05	-4.33535e-10	-0.846259	0.000162489	-4.33535e-10	-0.866832
11857310	chr3:11857310:T:C	2.01697e-17	-1.9246	0.0554724	5.75184e-06	-2.19154	-0.290931	3.65559e-05	-2.08251	-0.276094
11857340	chr3:11857340:C:T	3.26195e-17	-4.33535e-10	-1.38839	1.81492e-05	-4.33535e-10	-1.33337	0.000103096	-4.33535e-10	-1.32178
11857634	chr3:11857634:G:T	5.01295e-17	-4.33535e-10	-0.958696	2.33435e-05	-4.33535e-10	-1.08168	0.000132157	-4.33535e-10	-1.07345
11857954	chr3:11857954:AG:A	3.55939e-17	-4.33535e-10	-1.30113	1.79782e-05	-4.33535e-10	-1.34284	0.000103287	-4.33535e-10	-1.31993
11858035	chr3:11858035:T:TC	1.2701e-17	-2.07834	-0.253286	4.77552e-06	-2.10375	-0.564744	3.20965e-05	-1.93714	-0.551554
11858346	chr3:11858346:T:C	8.84165e-18	-2.07017	-0.623666	4.83272e-06	-2.0038	-0.652788	2.54346e-05	-2.03963	-0.6817
11858517	chr3:11858517:C:T	8.60632e-18	-2.08334	-0.637467	4.69444e-06	-2.01903	-0.666583	2.47422e-05	-2.05369	-0.69524
11858552	chr3:11858552:T:C	1.58227e-17	-2.10073	-0.0111323	7.93863e-06	-2.01699	-0.143262	4.66773e-05	-2.05404	-0.060151
11858627	chr3:11858627:C:T	1.41034e-17	-2.22689	-3.92172e-10	7.50098e-06	-2.21696	-3.92172e-10	4.17418e-05	-2.22594	-3.92172e-10
11858984	chr3:11858984:C:T	9.66486e-18	-2.02939	-0.575414	5.3326e-06	-1.95531	-0.602845	2.79495e-05	-1.99506	-0.631986
11858986	chr3:11858986:C:G	3.60326e-17	-4.33535e-10	-1.28888	1.90809e-05	-4.33535e-10	-1.28331	0.000108228	-4.33535e-10	-1.2732
11859030	chr3:11859030:G:A	6.95057e-18	-2.08502	-0.849457	3.80168e-06	-2.01908	-0.877472	2.00803e-05	-2.05634	-0.901359
11859208	chr3:11859208:A:G	3.66579e-17	-4.33535e-10	-1.27168	1.97067e-05	-4.33535e-10	-1.25104	0.000109255	-4.33535e-10	-1.26376
11859228	chr3:11859228:A:G	3.82522e-17	-4.33535e-10	-1.2291	1.82547e-05	-4.33535e-10	-1.32757	0.000100814	-4.33535e-10	-1.34416
11859499	chr3:11859499:G:C	8.77901e-17	-4.33535e-10	-0.398356	4.09329e-05	-4.33535e-10	-0.520062	0.000220503	-4.33535e-10	-0.561533
11859512	chr3:11859512:G:C	8.03431e-17	-4.33535e-10	-0.486999	3.93783e-05	-4.33535e-10	-0.558782	0.000211084	-4.33535e-10	-0.60519
11859532	chr3:11859532:T:A	7.45467e-17	-4.33535e-10	-0.561879	3.67156e-05	-4.33535e-10	-0.628792	0.000197101	-4.33535e-10	-0.673728
11859624	chr3:11859624:A:C	7.6375e-17	-4.33535e-10	-0.537649	3.75307e-05	-4.33535e-10	-0.606837	0.00020141	-4.33535e-10	-0.652099
11859671	chr3:11859671:C:A	7.22698e-17	-4.33535e-10	-0.592898	3.54469e-05	-4.33535e-10	-0.66396	0.000190369	-4.33535e-10	-0.708477
11860065	chr3:11860065:G:A	7.59498e-17	-4.33535e-10	-0.543233	3.72998e-05	-4.33535e-10	-0.613007	0.000200198	-4.33535e-10	-0.658138
11860149	chr3:11860149:AAGC:A	1.10747e-16	-4.33535e-10	-0.166056	4.78672e-05	-4.33535e-10	-0.363566	0.00035357	-4.33535e-10	-0.0893615
11860508	chr3:11860508:G:A	8.72197e-17	-4.33535e-10	-0.404875	4.26457e-05	-4.33535e-10	-0.47907	0.000228729	-4.33535e-10	-0.524904
11860924	chr3:11860924:T:C	7.46801e-17	-4.33535e-10	-0.560092	3.65444e-05	-4.33535e-10	-0.633467	0.000196177	-4.33535e-10	-0.678429
11860988	chr3:11860988:C:T	6.31305e-17	-4.33535e-10	-0.728101	3.00163e-05	-4.33535e-10	-0.830256	0.000162339	-4.33535e-10	-0.867759
11861147	chr3:11861147:T:A	3.65847e-18	-2.17482	-1.40144	1.81667e-06	-2.23046	-1.40452	1.02359e-05	-2.22628	-1.40527
11861196	chr3:11861196:G:A	1.11816e-17	-1.96432	-0.494711	4.16495e-06	-2.22233	-0.582964	2.5042e-05	-2.21294	-0.523948
11861334	chr3:11861334:G:T	4.33811e-17	-4.33535e-10	-1.10328	2.26444e-05	-4.33535e-10	-1.11208	0.000122629	-4.33535e-10	-1.14828
11861340	chr3:11861340:G:T	4.35011e-17	-4.33535e-10	-1.10052	2.27056e-05	-4.33535e-10	-1.10939	0.000122939	-4.33535e-10	-1.14576
11861696	chr3:11861696:T:A	4.13661e-17	-4.33535e-10	-1.15084	1.88261e-05	-4.33535e-10	-1.29675	0.000104893	-4.33535e-10	-1.3045
11861743	chr3:11861743:A:G	3.2084e-17	-4.33535e-10	-1.40495	1.69265e-05	-4.33535e-10	-1.40311	9.51501e-05	-4.33535e-10	-1.40199
11861771	chr3:11861771:A:G	3.71437e-18	-2.18762	-1.37347	1.82329e-06	-2.22958	-1.40177	1.03295e-05	-2.22192	-1.40052
11862161	chr3:11862161:C:T	3.21943e-17	-4.33535e-10	-1.40152	1.68678e-05	-4.33535e-10	-1.40659	9.48655e-05	-4.33535e-10	-1.40498
11862917	chr3:11862917:T:G	5.14177e-18	-2.22996	-1.00594	2.88979e-06	-2.22767	-0.943137	1.60131e-05	-2.22941	-0.954626
11863047	chr3:11863047:A:G	5.29805e-17	-4.33535e-10	-0.903381	2.25011e-05	-4.33535e-10	-1.11843	0.000122868	-4.33535e-10	-1.14633
11863177	chr3:11863177:G:C	3.20484e-17	-4.33535e-10	-1.40606	1.69742e-05	-4.33535e-10	-1.4003	9.51896e-05	-4.33535e-10	-1.40157
11863484	chr3:11863484:T:C	3.99436e-18	-2.22746	-1.26096	2.27738e-06	-2.1659	-1.24308	1.5242e-05	-2.01125	-1.22214
11863699	chr3:11863699:C:T	6.95772e-17	-4.33535e-10	-0.630868	3.10603e-05	-4.33535e-10	-0.796066	0.00017624	-4.33535e-10	-0.785595
11863732	chr3:11863732:T:C	6.35044e-17	-4.33535e-10	-0.722195	2.86701e-05	-4.33535e-10	-0.876142	0.000194035	-4.33535e-10	-0.689407
11863792	chr3:11863792:T:C	6.4678e-17	-4.33535e-10	-0.703883	2.91025e-05	-4.33535e-10	-0.861172	0.000197546	-4.33535e-10	-0.67147
11863879	chr3:11863879:C:T	3.69593e-17	-4.33535e-10	-1.26349	1.93773e-05	-4.33535e-10	-1.26789	0.000106142	-4.33535e-10	-1.29266
11863890	chr3:11863890:T:G	3.84724e-17	-4.33535e-10	-1.22336	2.01018e-05	-4.33535e-10	-1.23118	0.000109722	-4.33535e-10	-1.2595
11863923	chr3:11863923:T:C	4.90722e-17	-4.33535e-10	-0.980011	2.28712e-05	-4.33535e-10	-1.10212	0.000129485	-4.33535e-10	-1.09388
11864196	chr3:11864196:C:A	3.59517e-17	-4.33535e-10	-1.29113	1.90695e-05	-4.33535e-10	-1.28391	0.000108053	-4.33535e-10	-1.27483
11864477	chr3:11864477:T:C	4.24786e-18	-2.20841	-1.21848	2.47331e-06	-2.18589	-1.14055	1.63825e-05	-2.03763	-1.1236
11864778	chr3:11864778:T:C	3.05641e-17	-2.05925	0.605766	1.35682e-05	-2.17868	0.554407	0.000102517	-2.10926	0.781845
11864815	chr3:11864815:C:T	3.24448e-17	-4.33535e-10	-1.39377	1.7163e-05	-4.33535e-10	-1.38924	9.6589e-05	-4.33535e-10	-1.38698
11864997	chr3:11864997:C:T	4.24484e-17	-4.33535e-10	-1.12502	2.2161e-05	-4.33535e-10	-1.13366	0.000120197	-4.33535e-10	-1.16831
11865028	chr3:11865028:A:G	1.58666e-17	-2.09093	-0.0181655	8.99437e-06	-2.19224	0.15684	5.29406e-05	-2.13031	0.142036
11865630	chr3:11865630:T:C	3.83793e-17	-4.33535e-10	-1.22579	1.85136e-05	-4.33535e-10	-1.31349	0.000105638	-4.33535e-10	-1.29743
11865944	chr3:11865944:T:C	3.25164e-17	-4.33535e-10	-1.39156	1.69893e-05	-4.33535e-10	-1.39941	9.5409e-05	-4.33535e-10	-1.39927
11866029	chr3:11866029:T:C	3.87269e-17	-4.33535e-10	-1.21677	2.30972e-05	-4.33535e-10	-1.09228	0.000125334	-4.33535e-10	-1.12646
11866435	chr3:11866435:C:T	4.99983e-18	-2.21933	-1.04457	2.23717e-06	-2.23002	-1.19676	1.2449e-05	-2.23002	-1.20579
11866444	chr3:11866444:T:C	3.39279e-17	-4.33535e-10	-1.34907	1.70317e-05	-4.33535e-10	-1.39692	9.53196e-05	-4.33535e-10	-1.40021
11866542	chr3:11866542:T:G	3.46606e-17	-4.33535e-10	-1.3277	2.01071e-05	-4.33535e-10	-1.23092	0.000114716	-4.33535e-10	-1.21498
11867082	chr3:11867082:T:C	1.33772e-16	0.0228323	-3.92172e-10	2.37768e-05	-1.06329	-3.92172e-10	0.000110547	-1.252	-3.92172e-10
11867471	chr3:11867471:G:A	1.41947e-17	-2.22044	-3.92172e-10	7.43407e-06	-2.22592	-3.92172e-10	4.24708e-05	-2.20863	-3.92172e-10
11867706	chr3:11867706:G:A	3.44709e-17	-4.33535e-10	-1.33319	2.01853e-05	-4.33535e-10	-1.22704	0.000113608	-4.33535e-10	-1.22469
11867753	chr3:11867753:A:G	4.00662e-18	-2.22184	-1.26352	2.10814e-06	-2.14652	-1.33967	1.36565e-05	-2.00965	-1.33358
11867934	chr3:11867934:T:C	3.773e-18	-2.14301	-1.40242	1.85418e-06	-2.22888	-1.38567	1.08784e-05	-2.19396	-1.3767
11868024	chr3:11868024:A:C	3.63179e-17	-4.33535e-10	-1.28099	1.87757e-05	-4.33535e-10	-1.29943	0.000104839	-4.33535e-10	-1.30502
11868285	chr3:11868285:G:A	4.10419e-18	-2.16291	-1.29839	3.33391e-06	-1.73783	-1.29002	2.22912e-05	-1.57594	-1.27732
11868405	chr3:11868405:C:G	2.572e-16	0.676548	-3.92172e-10	5.87094e-05	-0.159395	-3.92172e-10	0.000272697	-0.349082	-3.92172e-10
11868450	chr3:11868450:T:C	4.39508e-18	-2.22689	-1.16593	2.69763e-06	-2.16738	-1.07224	1.52144e-05	-2.20615	-1.02906
11868542	chr3:11868542:T:C	4.57322e-17	-4.33535e-10	-1.0505	2.1437e-05	-4.33535e-10	-1.16688	0.000120569	-4.33535e-10	-1.16522
11868543	chr3:11868543:C:T	1.76284e-17	-1.02912	-0.974673	6.80301e-06	-1.26777	-1.04686	3.89635e-05	-1.25493	-1.03989
11868549	chr3:11868549:T:C	9.60688e-18	-2.01714	-0.593684	5.20532e-06	-2.1797	-0.402615	3.02529e-05	-2.11907	-0.428781
11868560	chr3:11868560:A:T	2.14238e-17	-1.8088	-3.92172e-10	8.85527e-06	-2.05098	-3.92172e-10	4.85376e-05	-2.07511	-3.92172e-10
11868562	chr3:11868562:A:G	2.1518e-17	-1.80442	-3.92172e-10	8.91719e-06	-2.04401	-3.92172e-10	4.88788e-05	-2.0681	-3.92172e-10
11868565	chr3:11868565:C:T	2.22061e-17	-1.77294	-3.92172e-10	9.0692e-06	-2.02711	-3.92172e-10	4.96479e-05	-2.05249	-3.92172e-10
11868624	chr3:11868624:C:T	4.94112e-18	-2.2021	-1.07362	2.29785e-06	-2.23044	-1.16958	1.3286e-05	-2.22618	-1.14455
11868640	chr3:11868640:A:G	1.59688e-17	-2.0137	-0.0889685	6.37042e-06	-2.21212	-0.168212	3.76253e-05	-2.21858	-0.111187
11868641	chr3:11868641:G:A	3.21012e-17	-4.33535e-10	-1.40441	1.68966e-05	-4.33535e-10	-1.40488	9.48307e-05	-4.33535e-10	-1.40535
11868673	chr3:11868673:A:G	4.77093e-18	-1.94308	-1.36769	4.34609e-06	-1.37166	-1.39106	2.11145e-05	-1.51155	-1.39593
11868713	chr3:11868713:T:C	4.14293e-18	-2.23018	-1.22172	2.09558e-06	-2.20197	-1.2902	1.2711e-05	-2.12246	-1.29252
11868982	chr3:11868982:G:C	6.42138e-17	-4.33535e-10	-0.711086	2.84174e-05	-4.33535e-10	-0.884994	0.000149352	-4.33535e-10	-0.951138
11868992	chr3:11868992:G:A	4.09361e-17	-4.33535e-10	-1.16129	1.9622e-05	-4.33535e-10	-1.25534	0.000106402	-4.33535e-10	-1.29022
11869129	chr3:11869129:C:G	3.70688e-18	-2.22753	-1.33558	2.11464e-06	-2.13587	-1.34724	1.37539e-05	-1.98455	-1.35157
11869161	chr3:11869161:A:G	1.8803e-17	-1.93929	-3.92172e-10	8.30848e-06	-2.11472	-3.92172e-10	4.90431e-05	-2.06474	-3.92172e-10
11869253	chr3:11869253:C:T	4.79117e-17	-4.33535e-10	-1.00394	2.16936e-05	-4.33535e-10	-1.15498	0.000120308	-4.33535e-10	-1.16739
11869301	chr3:11869301:G:A	3.71406e-18	-2.15463	-1.40655	1.82708e-06	-2.22809	-1.40118	1.05758e-05	-2.20209	-1.39678
11869377	chr3:11869377:A:G	4.04959e-18	-2.20532	-1.26937	1.95996e-06	-2.22052	-1.33856	1.10845e-05	-2.21338	-1.33851
11870640	chr3:11870640:C:G	1.76356e-17	-1.15335	-0.850041	8.53079e-06	-1.14075	-0.947567	4.26943e-05	-1.24315	-0.960231
11870642	chr3:11870642:T:C	1.70798e-17	-1.16768	-0.867736	8.26064e-06	-1.15643	-0.964067	4.13922e-05	-1.25759	-0.976765
11870699	chr3:11870699:T:A	5.88759e-18	-2.1498	-0.950662	3.33628e-06	-1.99896	-1.02818	1.90496e-05	-1.91484	-1.09556
11870734	chr3:11870734:G:A	4.5702e-18	-2.20093	-1.15282	2.59353e-06	-1.96446	-1.31452	1.61167e-05	-1.86279	-1.3148
11870767	chr3:11870767:A:G	5.84218e-18	-1.73425	-1.37395	4.10195e-06	-1.44922	-1.37131	2.51132e-05	-1.37866	-1.35539
11870781	chr3:11870781:G:A	5.86071e-18	-2.20946	-0.895577	3.10183e-06	-2.1168	-0.983199	1.71891e-05	-2.06085	-1.05232
11870796	chr3:11870796:C:T	8.57421e-18	-1.32886	-1.39569	6.64202e-06	-0.942896	-1.39568	4.06687e-05	-0.849504	-1.40248
11870797	chr3:11870797:A:G	9.98973e-18	-1.17445	-1.3973	7.93577e-06	-0.763039	-1.39758	4.88647e-05	-0.664777	-1.40361
11870829	chr3:11870829:T:C	4.56295e-18	-2.21641	-1.13892	2.44616e-06	-2.13476	-1.20272	1.37748e-05	-2.0861	-1.24851
11870832	chr3:11870832:A:G	4.85472e-18	-2.18835	-1.105	2.68803e-06	-2.0741	-1.16908	1.52626e-05	-2.01287	-1.21917
11870834	chr3:11870834:T:C	5.09502e-18	-2.18829	-1.05675	2.80499e-06	-2.07328	-1.12732	1.58589e-05	-2.01188	-1.18183
11871500	chr3:11871500:G:A	4.54663e-18	-1.95367	-1.40524	3.17384e-06	-1.67956	-1.39749	1.80963e-05	-1.65937	-1.40237
11871507	chr3:11871507:G:A	4.86258e-17	-4.33535e-10	-0.98915	2.55432e-05	-4.33535e-10	-0.991624	0.000146689	-4.33535e-10	-0.969129
11871590	chr3:11871590:C:T	3.71451e-18	-2.1551	-1.40596	1.8382e-06	-2.22829	-1.39492	1.06596e-05	-2.20215	-1.38883
11871714	chr3:11871714:A:G	3.69018e-18	-2.19259	-1.37504	2.55178e-06	-1.95568	-1.33952	1.65228e-05	-1.85062	-1.30208
11872486	chr3:11872486:G:A	1.90521e-17	-1.92613	-3.92172e-10	7.73722e-06	-2.18595	-3.92172e-10	4.27634e-05	-2.20176	-3.92172e-10
11872601	chr3:11872601:C:T	1.40653e-17	-2.22959	-3.92172e-10	9.26635e-06	-2.00561	-3.92172e-10	4.86529e-05	-2.07273	-3.92172e-10
11872767	chr3:11872767:C:T	4.68286e-18	-2.08383	-1.24556	2.36215e-06	-2.05339	-1.31904	1.25015e-05	-2.10236	-1.32924
11872849	chr3:11872849:C:G	3.23398e-17	-4.33535e-10	-1.39701	1.68986e-05	-4.33535e-10	-1.40476	9.47846e-05	-4.33535e-10	-1.40584
11872856	chr3:11872856:T:C	3.58727e-17	-4.33535e-10	-1.29333	1.91057e-05	-4.33535e-10	-1.28201	0.000106191	-4.33535e-10	-1.2922
11873609	chr3:11873609:G:A	3.54806e-17	-4.33535e-10	-1.30432	1.8048e-05	-4.33535e-10	-1.33896	0.000100858	-4.33535e-10	-1.34373
11873627	chr3:11873627:A:G	3.70768e-18	-2.16651	-1.39639	1.90047e-06	-2.22726	-1.36263	1.1413e-05	-2.16543	-1.35726
11873680	chr3:11873680:A:G	9.93252e-18	-1.37712	-1.20037	5.687e-06	-1.367	-1.12681	2.90394e-05	-1.46127	-1.12752
11873685	chr3:11873685:C:T	3.62899e-17	-4.33535e-10	-1.28177	1.85142e-05	-4.33535e-10	-1.31346	0.000106491	-4.33535e-10	-1.28939
11873939	chr3:11873939:T:C	8.79132e-17	-4.33535e-10	-0.396955	3.66305e-05	-4.33535e-10	-0.631113	0.000256485	-4.33535e-10	-0.410374
11874007	chr3:11874007:C:T	4.79806e-18	-2.0893	-1.21579	2.83157e-06	-1.93681	-1.25436	1.90542e-05	-1.76512	-1.24503
11874226	chr3:11874226:A:G	7.67146e-18	-1.92599	-0.909804	4.72384e-06	-1.67034	-1.00903	2.84411e-05	-1.64618	-0.963429
11874309	chr3:11874309:A:G	1.41656e-17	-2.22249	-3.92172e-10	7.41865e-06	-2.228	-3.92172e-10	4.18483e-05	-2.22339	-3.92172e-10
11874409	chr3:11874409:G:T	7.66887e-17	-0.533551	-3.92172e-10	1.51275e-05	-1.51548	-3.92172e-10	6.68282e-05	-1.75532	-3.92172e-10
11874414	chr3:11874414:G:A	6.90114e-17	-4.33535e-10	-0.639033	2.93713e-05	-4.33535e-10	-0.851976	0.000200086	-4.33535e-10	-0.658697
11874575	chr3:11874575:A:G	2.80725e-17	-0.217838	-1.32068	4.78395e-06	-1.32593	-1.3408	2.06089e-05	-1.59815	-1.33357
11874709	chr3:11874709:T:C	3.0306e-17	-2.22209	0.760126	1.54479e-05	-2.21427	0.719741	9.76134e-05	-2.21373	0.837304
11874727	chr3:11874727:C:G	1.01416e-16	-4.33535e-10	-0.254075	5.56822e-05	-4.33535e-10	-0.212335	0.000358343	-4.33535e-10	-0.0759534
11874764	chr3:11874764:C:A	3.2682e-17	-4.33535e-10	-1.38648	1.70383e-05	-4.33535e-10	-1.39653	9.5739e-05	-4.33535e-10	-1.39582
11874828	chr3:11874828:G:A	3.66515e-17	-4.33535e-10	-1.27185	1.78011e-05	-4.33535e-10	-1.35273	0.000100326	-4.33535e-10	-1.34902
11874846	chr3:11874846:C:T	7.14184e-17	-4.33535e-10	-0.604749	3.07213e-05	-4.33535e-10	-0.807039	0.000180654	-4.33535e-10	-0.76086
11874867	chr3:11874867:A:G	5.18977e-18	-1.91147	-1.31514	3.10773e-06	-1.72878	-1.36933	2.06119e-05	-1.56205	-1.36953
11874981	chr3:11874981:TG:T	2.70292e-17	-1.99373	0.417346	8.38703e-06	-2.22062	0.115316	4.71155e-05	-2.23037	0.125523
11874988	chr3:11874988:C:T	7.87733e-18	-2.07515	-0.734169	3.89432e-06	-2.21772	-0.654753	2.25656e-05	-2.22301	-0.618005
11874989	chr3:11874989:A:G	5.84235e-17	-1.93232	1.12673	1.5075e-05	-2.20573	0.686766	8.5032e-05	-2.22824	0.713825
11874996	chr3:11874996:T:G	4.69906e-17	-4.33535e-10	-1.02336	2.07667e-05	-4.33535e-10	-1.19864	0.000117115	-4.33535e-10	-1.19428
11875050	chr3:11875050:C:T	5.25269e-17	-2.2301	1.31812	2.31293e-05	-2.20348	1.11258	0.000164334	-2.10688	1.25134
11875053	chr3:11875053:C:T	5.36461e-17	-2.22913	1.33823	2.34311e-05	-2.20906	1.13112	0.000165386	-2.11942	1.27025
11875068	chr3:11875068:C:T	2.48945e-16	-4.33535e-10	0.643928	0.000131367	-4.33535e-10	0.646002	0.00076796	-4.33535e-10	0.686294
11875096	chr3:11875096:A:G	6.94297e-17	-4.33535e-10	-0.632989	3.82068e-05	-4.33535e-10	-0.588982	0.00022023	-4.33535e-10	-0.56277
11875179	chr3:11875179:T:G	4.73645e-18	-2.12744	-1.19058	2.65474e-06	-1.90433	-1.35132	1.76448e-05	-1.72734	-1.35966
11875370	chr3:11875370:T:A	6.23059e-18	-1.9433	-1.10054	3.33468e-06	-1.98762	-1.04	1.96479e-05	-1.95425	-1.02522
11875417	chr3:11875417:T:C	4.30227e-18	-2.01373	-1.40043	2.83161e-06	-1.80484	-1.38631	1.83424e-05	-1.66253	-1.3857
11875505	chr3:11875505:T:C	4.04883e-17	-4.33535e-10	-1.17229	1.88574e-05	-4.33535e-10	-1.29509	0.000106085	-4.33535e-10	-1.29321
11875600	chr3:11875600:C:A	5.03678e-17	-4.33535e-10	-0.953952	2.44474e-05	-4.33535e-10	-1.03547	0.000136494	-4.33535e-10	-1.04116
11875619	chr3:11875619:C:T	5.21904e-18	-2.1313	-1.08969	3.15397e-06	-2.00079	-1.08254	2.07517e-05	-1.87466	-1.05015
11875666	chr3:11875666:G:A	4.46082e-18	-2.08452	-1.29345	2.75803e-06	-1.9423	-1.27518	1.8297e-05	-1.79825	-1.25246
11875751	chr3:11875751:T:C	3.86581e-18	-2.21479	-1.30634	2.13582e-06	-2.22627	-1.24688	1.20967e-05	-2.21556	-1.24896
11875926	chr3:11875926:C:T	6.09414e-17	-4.33535e-10	-0.763392	2.31558e-05	-4.33535e-10	-1.08975	0.00012992	-4.33535e-10	-1.09053
11875948	chr3:11875948:C:T	3.51517e-17	-4.33535e-10	-1.31363	1.99114e-05	-4.33535e-10	-1.2407	0.000110629	-4.33535e-10	-1.25126
11876007	chr3:11876007:T:A	1.89383e-16	-1.52801	1.89847	5.17783e-05	-1.54573	1.2607	0.000324795	-1.49987	1.32562
11876050	chr3:11876050:A:T	4.74199e-18	-1.93577	-1.38108	1.96273e-06	-2.16739	-1.39027	1.03419e-05	-2.22846	-1.39278
11876091	chr3:11876091:G:A	5.10851e-17	-4.33535e-10	-0.939813	2.40536e-05	-4.33535e-10	-1.05171	0.000137765	-4.33535e-10	-1.03189
11876262	chr3:11876262:T:C	3.96068e-18	-2.09336	-1.40353	1.87072e-06	-2.22577	-1.37991	1.07028e-05	-2.21187	-1.37507
11876274	chr3:11876274:A:G	3.4029e-17	-1.464	0.117907	1.18342e-05	-1.40947	-0.351538	6.56428e-05	-1.44915	-0.324061
11876437	chr3:11876437:T:A	4.01148e-17	-4.33535e-10	-1.18156	1.87365e-05	-4.33535e-10	-1.30152	0.000105382	-4.33535e-10	-1.29985
11876685	chr3:11876685:T:C	3.31321e-17	-2.13011	0.757308	1.02186e-05	-2.2226	0.31482	6.14481e-05	-2.18122	0.341965
11877022	chr3:11877022:T:C	2.73008e-17	-2.13717	0.570778	8.65682e-06	-2.22053	0.14688	5.20725e-05	-2.17636	0.171558
11877406	chr3:11877406:G:A	6.19805e-18	-2.01047	-1.0386	4.18247e-06	-1.80887	-0.992225	3.60898e-05	-1.41413	-0.957306
11877418	chr3:11877418:T:C	2.82379e-17	-2.09745	0.564811	8.52872e-06	-2.22937	0.140809	5.04813e-05	-2.20313	0.167291
11877419	chr3:11877419:G:A	4.39928e-18	-2.16891	-1.22295	2.36147e-06	-2.18996	-1.18276	1.35724e-05	-2.16475	-1.18466
11877450	chr3:11877450:C:T	4.54118e-18	-2.21777	-1.14235	2.41397e-06	-2.12814	-1.22259	1.35137e-05	-2.133	-1.22074
11877467	chr3:11877467:T:C	6.69715e-18	-1.81156	-1.16006	2.94071e-06	-2.0892	-1.06414	1.5634e-05	-2.20025	-1.00775
11877544	chr3:11877544:G:A	4.89355e-17	-0.441893	-0.540909	8.27538e-06	-1.4256	-0.693111	3.98818e-05	-1.60702	-0.664502
11877545	chr3:11877545:G:A	3.33253e-17	-4.33535e-10	-1.36699	1.72369e-05	-4.33535e-10	-1.38494	9.67181e-05	-4.33535e-10	-1.38564
11877685	chr3:11877685:C:T	9.36856e-18	-1.92319	-0.712753	4.65776e-06	-2.15456	-0.538901	2.69383e-05	-2.22498	-0.43891
11878177	chr3:11878177:T:C	1.05319e-17	-1.98698	-0.531914	2.8642e-06	-2.22832	-0.951384	1.70017e-05	-2.19241	-0.931722
11878458	chr3:11878458:C:T	4.84897e-17	-4.33535e-10	-0.991953	2.56652e-05	-4.33535e-10	-0.98686	0.0001463	-4.33535e-10	-0.971784
11878689	chr3:11878689:G:C	8.20746e-18	-1.95701	-0.811252	2.35966e-06	-2.2303	-1.14318	1.38175e-05	-2.20232	-1.12919
11879295	chr3:11879295:G:A	2.52372e-17	-0.363701	-1.28129	5.05637e-06	-1.47855	-1.1328	2.42096e-05	-1.65693	-1.11377
11879406	chr3:11879406:T:C	1.45856e-17	-1.88031	-0.312959	8.37998e-06	-2.09127	-0.014878	4.58297e-05	-2.14134	0.0088311
11879790	chr3:11879790:A:G	6.65058e-17	-1.95932	1.28331	3.46387e-05	-2.14562	1.4586	0.000200454	-2.18175	1.52489
11879968	chr3:11879968:C:G	1.32311e-17	-1.881	-0.409735	7.55167e-06	-2.0916	-0.118629	4.12973e-05	-2.14192	-0.0947306
11880018	chr3:11880018:G:A	2.57033e-17	-0.357759	-1.26893	5.17356e-06	-1.47502	-1.11342	2.47785e-05	-1.65407	-1.0934
11880037	chr3:11880037:C:T	3.58179e-17	-4.33535e-10	-1.29486	1.7459e-05	-4.33535e-10	-1.37214	9.80204e-05	-4.33535e-10	-1.37227
11880046	chr3:11880046:G:C	5.06268e-18	-1.87947	-1.37194	1.866e-06	-2.20158	-1.40662	1.27641e-05	-2.00441	-1.40639
11880666	chr3:11880666:G:A	1.23258e-17	-1.89271	-0.468906	6.98903e-06	-2.10003	-0.187626	3.8271e-05	-2.14896	-0.163793
11881083	chr3:11881083:T:C	2.07639e-16	-0.020767	0.483264	2.88561e-05	-1.14714	0.277468	0.000138629	-1.36462	0.338975
11881304	chr3:11881304:T:C	1.22948e-17	-1.90567	-0.458461	7.03641e-06	-2.10707	-0.173824	3.85898e-05	-2.15422	-0.150236
11881341	chr3:11881341:T:C	1.27927e-17	-1.92723	-0.397204	7.42832e-06	-2.12088	-0.105817	4.08887e-05	-2.16485	-0.0817395
11881376	chr3:11881376:A:G	1.38309e-17	-1.83777	-0.408628	7.77709e-06	-2.06512	-0.115695	4.23397e-05	-2.12038	-0.0913422
11882002	chr3:11882002:A:G	8.02588e-18	-1.947	-0.843635	2.30515e-06	-2.23047	-1.16638	1.34239e-05	-2.20729	-1.15312
11882167	chr3:11882167:C:T	1.50805e-17	-1.63524	-0.524665	8.18367e-06	-1.88	-0.249855	4.25915e-05	-1.97967	-0.226118
11882233	chr3:11882233:T:A	6.76163e-17	-4.33535e-10	-0.659456	2.87558e-05	-4.33535e-10	-0.873157	0.000165461	-4.33535e-10	-0.848705
11882411	chr3:11882411:C:A	2.11837e-17	-1.79363	-0.0264397	9.97475e-06	-2.00719	0.0752481	5.50136e-05	-2.07925	0.129384
11882445	chr3:11882445:G:A	3.39241e-17	-4.33535e-10	-1.34918	1.73834e-05	-4.33535e-10	-1.37648	9.74796e-05	-4.33535e-10	-1.3778
11882592	chr3:11882592:C:T	1.3628e-17	-1.70286	-0.55832	7.4787e-06	-1.92884	-0.291099	3.93647e-05	-2.01793	-0.266649
11882640	chr3:11882640:A:G	3.2753e-16	-0.0463622	0.964638	4.69608e-05	-1.1047	0.722015	0.000224044	-1.34212	0.796521
11882664	chr3:11882664:G:A	1.67214e-17	-2.05661	-3.92172e-10	7.4556e-06	-2.22303	-3.92172e-10	4.15679e-05	-2.23011	-3.92172e-10
11882981	chr3:11882981:C:T	2.53437e-17	-1.64077	-3.92172e-10	8.99194e-06	-2.03567	-3.92172e-10	4.55251e-05	-2.13918	-3.92172e-10
11883204	chr3:11883204:C:G	4.1134e-18	-2.21152	-1.24754	2.64059e-06	-2.02703	-1.23397	1.704e-05	-1.91702	-1.20486
11883780	chr3:11883780:T:C	9.33187e-18	-1.97816	-0.661711	2.60307e-06	-2.2292	-1.0461	1.53231e-05	-2.19355	-1.03454
11883803	chr3:11883803:C:T	1.08188e-17	-1.84268	-0.64934	5.21454e-06	-2.05251	-0.528035	2.85388e-05	-2.116	-0.490175
11883884	chr3:11883884:T:C	9.1657e-17	-1.62542	1.27017	4.77993e-05	-1.87849	1.51351	0.000264636	-1.97202	1.59293
11883891	chr3:11883891:T:A	2.66512e-17	-0.185926	-1.40454	4.78191e-06	-1.30997	-1.35718	2.1867e-05	-1.52162	-1.35085
11883909	chr3:11883909:A:G	2.88516e-17	-0.107732	-1.40341	5.07479e-06	-1.25549	-1.35222	2.30527e-05	-1.47404	-1.34561
11883947	chr3:11883947:T:C	5.30652e-17	-4.33535e-10	-0.901784	2.80263e-05	-4.33535e-10	-0.898853	0.000160079	-4.33535e-10	-0.881778
11884136	chr3:11884136:C:T	1.01313e-17	-1.99939	-0.558285	3.66607e-06	-2.16333	-0.769547	2.04467e-05	-2.17322	-0.766402
11884291	chr3:11884291:G:A	7.40527e-18	-1.73774	-1.13337	2.99921e-06	-2.07941	-1.05424	1.58605e-05	-2.12135	-1.07226
11884415	chr3:11884415:C:T	4.96586e-17	0.343596	-1.31173	7.09003e-06	-1.13018	-1.14313	3.08723e-05	-1.39091	-1.13667
11884493	chr3:11884493:A:G	1.41434e-17	-1.28306	-0.941002	4.78663e-06	-2.02188	-0.644289	2.55722e-05	-2.16108	-0.554858
11884505	chr3:11884505:AT:A	1.41424e-17	-1.29956	-0.924565	4.85036e-06	-2.03061	-0.622333	2.60341e-05	-2.16639	-0.53164
11884553	chr3:11884553:G:C	2.4668e-17	-1.75353	0.0857296	1.15089e-05	-1.98057	0.191696	6.33558e-05	-2.0573	0.248619
11884588	chr3:11884588:G:C	2.68761e-17	-0.180515	-1.40155	4.86458e-06	-1.3049	-1.34512	2.22465e-05	-1.5172	-1.33806
11884612	chr3:11884612:G:A	5.47974e-17	-0.869661	-3.92172e-10	1.43575e-05	-1.56772	-3.92172e-10	6.95613e-05	-1.71523	-3.92172e-10
11884613	chr3:11884613:G:A	4.11109e-18	-2.1907	-1.26892	2.37764e-06	-2.10999	-1.25589	1.50117e-05	-2.02023	-1.22839
11884795	chr3:11884795:G:A	2.81143e-17	-0.134783	-1.40224	4.99706e-06	-1.27579	-1.34736	2.27742e-05	-1.49166	-1.34016
11884860	chr3:11884860:GTGTATGTGGAGTAATATCTCCCTA:G	3.14921e-17	-0.0249513	-1.39862	5.45312e-06	-1.2004	-1.3354	2.4657e-05	-1.42472	-1.32766
11884949	chr3:11884949:A:G	3.34106e-17	-0.897907	-0.466523	1.05415e-05	-1.9254	0.0487288	5.47764e-05	-2.11256	0.158375
11885034	chr3:11885034:A:G	4.86906e-18	-1.92995	-1.36046	1.81482e-06	-2.22945	-1.40656	1.03549e-05	-2.21512	-1.40486
11885042	chr3:11885042:A:G	6.79221e-18	-1.82336	-1.13417	2.86095e-06	-2.12369	-1.05716	1.523e-05	-2.15836	-1.07581
11885130	chr3:11885130:A:G	4.77273e-18	-1.95415	-1.35624	2.16059e-06	-2.23047	-1.23114	1.2851e-05	-2.20691	-1.19712
11885260	chr3:11885260:T:G	5.3545e-18	-2.17928	-1.01609	3.15024e-06	-2.09135	-0.993166	2.04316e-05	-1.99626	-0.9441
11885649	chr3:11885649:A:G	1.11352e-16	-4.33535e-10	-0.160609	6.25455e-05	-4.33535e-10	-0.096102	0.000404313	-4.33535e-10	0.0447453
11885945	chr3:11885945:A:G	4.3304e-17	-4.33535e-10	-1.10506	2.30379e-05	-4.33535e-10	-1.09486	0.000130798	-4.33535e-10	-1.08379
11886079	chr3:11886079:G:A	5.5703e-18	-1.814	-1.34185	1.84302e-06	-2.21484	-1.40575	1.01965e-05	-2.22881	-1.40658
11886205	chr3:11886205:A:G	3.72684e-17	-4.33535e-10	-1.25516	1.87018e-05	-4.33535e-10	-1.30337	0.000104709	-4.33535e-10	-1.30626
11886229	chr3:11886229:G:A	6.09415e-18	-1.92774	-1.13823	2.71959e-06	-2.16952	-1.06199	1.47449e-05	-2.18555	-1.081
11886356	chr3:11886356:C:T	4.3934e-17	-4.33535e-10	-1.09062	2.52476e-05	-4.33535e-10	-1.00326	0.000143378	-4.33535e-10	-0.991961
11886405	chr3:11886405:C:T	5.11784e-18	-1.8341	-1.40648	2.0208e-06	-2.12928	-1.39922	1.09355e-05	-2.16262	-1.40281
11886427	chr3:11886427:G:T	4.8979e-18	-1.8779	-1.4066	1.9748e-06	-2.15108	-1.40045	1.0736e-05	-2.18016	-1.40367
11886808	chr3:11886808:G:T	2.7835e-17	-0.140498	-1.40651	4.78597e-06	-1.28726	-1.37904	2.17738e-05	-1.50284	-1.37389
11886838	chr3:11886838:G:A	2.73255e-17	-0.158891	-1.40659	4.73364e-06	-1.30014	-1.37716	2.1577e-05	-1.51399	-1.37182
11886995	chr3:11886995:G:T	2.88199e-17	-0.111302	-1.40094	5.05648e-06	-1.26773	-1.34359	2.3011e-05	-1.48564	-1.33583
11887511	chr3:11887511:T:A	3.78964e-18	-2.22411	-1.31692	2.12727e-06	-2.17046	-1.30669	1.31952e-05	-2.09421	-1.28338
11887918	chr3:11887918:T:A	3.26454e-17	-4.33535e-10	-1.3876	1.69858e-05	-4.33535e-10	-1.39962	9.53566e-05	-4.33535e-10	-1.39982
11888611	chr3:11888611:TAAC:T	7.88419e-17	-4.33535e-10	-0.50586	3.84171e-05	-4.33535e-10	-0.583494	0.000219236	-4.33535e-10	-0.567293
11888832	chr3:11888832:T:G	3.24364e-17	-4.33535e-10	-1.39402	1.68724e-05	-4.33535e-10	-1.40632	9.48374e-05	-4.33535e-10	-1.40528
11888938	chr3:11888938:T:C	7.85466e-17	-4.33535e-10	-0.509613	3.51203e-05	-4.33535e-10	-0.673217	0.000211224	-4.33535e-10	-0.604523
11889187	chr3:11889187:G:C	6.16852e-18	-1.88349	-1.17036	2.67403e-06	-2.153	-1.09541	1.4343e-05	-2.18213	-1.11205
11889235	chr3:11889235:C:CA	5.49947e-18	-1.86413	-1.30452	2.37692e-06	-2.22522	-1.14097	1.3942e-05	-2.22351	-1.09902
11889454	chr3:11889454:A:T	5.25368e-18	-2.0006	-1.21378	2.43269e-06	-2.20359	-1.13941	1.32061e-05	-2.21951	-1.15726
11889486	chr3:11889486:A:G	4.32632e-17	-4.33535e-10	-1.106	2.48017e-05	-4.33535e-10	-1.02108	0.000140864	-4.33535e-10	-1.00965
11889528	chr3:11889528:T:G	3.74141e-17	-0.614146	-0.63711	9.5631e-06	-1.80292	-0.171164	4.7225e-05	-2.0341	-0.068423
11889565	chr3:11889565:G:C	3.38892e-17	-4.33535e-10	-1.35021	1.81007e-05	-4.33535e-10	-1.33604	0.000101467	-4.33535e-10	-1.33771
11889847	chr3:11889847:C:T	6.56239e-18	-2.22933	-0.762617	4.06598e-06	-2.14653	-0.682813	2.62936e-05	-2.05269	-0.635432
11889864	chr3:11889864:G:A	5.09415e-17	-4.33535e-10	-0.942627	2.68235e-05	-4.33535e-10	-0.942718	0.000152682	-4.33535e-10	-0.929085
11889896	chr3:11889896:A:G	7.16716e-18	-2.22983	-0.673965	4.44336e-06	-2.15242	-0.588169	2.86978e-05	-2.06289	-0.537732
11889946	chr3:11889946:G:T	1.57931e-17	-2.11373	-3.92172e-10	7.4267e-06	-2.22691	-3.92172e-10	4.15543e-05	-2.23044	-3.92172e-10
11889986	chr3:11889986:CAAT:C	1.40779e-17	-2.2287	-3.92172e-10	8.6887e-06	-2.06997	-3.92172e-10	5.38814e-05	-1.97066	-3.92172e-10
11890129	chr3:11890129:A:G	5.46442e-18	-1.79574	-1.37931	1.85391e-06	-2.21102	-1.40368	1.02634e-05	-2.23011	-1.39874
11890357	chr3:11890357:C:T	3.80808e-18	-2.22023	-1.31594	2.16285e-06	-2.15695	-1.30362	1.35346e-05	-2.07201	-1.28018
11890432	chr3:11890432:T:C	3.27692e-17	-4.33535e-10	-1.38382	1.69023e-05	-4.33535e-10	-1.40455	9.4712e-05	-4.33535e-10	-1.4066
11890529	chr3:11890529:T:A	7.9063e-17	-4.33535e-10	-0.50306	3.85164e-05	-4.33535e-10	-0.580912	0.000219896	-4.33535e-10	-0.564289
11890631	chr3:11890631:C:T	1.39129e-16	-4.33535e-10	0.0620945	7.66961e-05	-4.33535e-10	0.107855	0.000461419	-4.33535e-10	0.176862
11890653	chr3:11890653:A:G	6.91627e-18	-1.86383	-1.0756	2.01595e-06	-2.22591	-1.305	1.14371e-05	-2.22192	-1.29866
11890715	chr3:11890715:C:T	4.29433e-17	-4.33535e-10	-1.11342	1.91355e-05	-4.33535e-10	-1.28045	0.000107039	-4.33535e-10	-1.28425
11890978	chr3:11890978:C:T	9.2713e-17	-4.33535e-10	-0.343796	3.77601e-05	-4.33535e-10	-0.600743	0.000218517	-4.33535e-10	-0.570579
11891400	chr3:11891400:T:A	3.46376e-17	-4.33535e-10	-1.32837	1.78705e-05	-4.33535e-10	-1.34884	0.000100489	-4.33535e-10	-1.34739
11891551	chr3:11891551:C:T	4.62437e-18	-2.22692	-1.11504	2.59653e-06	-2.17758	-1.10024	1.63821e-05	-2.10328	-1.05797
11891627	chr3:11891627:T:A	5.34668e-18	-2.20673	-0.990099	3.08798e-06	-2.12934	-0.97514	1.99069e-05	-2.04059	-0.925788
11891716	chr3:11891716:A:AATC	7.95692e-17	-4.33535e-10	-0.496678	3.8925e-05	-4.33535e-10	-0.57036	0.000222092	-4.33535e-10	-0.554351
11891749	chr3:11891749:T:C	2.95562e-17	-0.0899728	-1.39704	5.24497e-06	-1.24222	-1.3325	2.38001e-05	-1.46414	-1.32362
11891820	chr3:11891820:T:G	4.08738e-17	-1.16282	-3.92172e-10	1.43593e-05	-1.5676	-3.92172e-10	6.95441e-05	-1.71548	-3.92172e-10
11891892	chr3:11891892:A:G	6.84324e-17	-4.33535e-10	-0.647459	2.90735e-05	-4.33535e-10	-0.862169	0.000167427	-4.33535e-10	-0.836897
11891934	chr3:11891934:C:G	4.43173e-17	-4.33535e-10	-1.08193	2.54457e-05	-4.33535e-10	-0.995451	0.000144678	-4.33535e-10	-0.982936
11891964	chr3:11891964:T:C	5.43212e-18	-2.20231	-0.978661	3.14921e-06	-2.12023	-0.964614	2.03819e-05	-2.02846	-0.914338
11892495	chr3:11892495:G:A	2.09374e-17	-1.83177	-3.92172e-10	9.7488e-06	-1.95485	-3.92172e-10	5.50867e-05	-1.94854	-3.92172e-10
11892613	chr3:11892613:C:G	3.96207e-18	-2.22968	-1.26685	2.19563e-06	-2.19124	-1.25428	1.35523e-05	-2.12503	-1.22586
11892941	chr3:11892941:C:T	3.62737e-17	-4.33535e-10	-1.28221	2.07886e-05	-4.33535e-10	-1.19759	0.000114981	-4.33535e-10	-1.21268
11893008	chr3:11893008:G:A	3.98269e-15	3.41641	-3.92172e-10	0.000385269	1.72195	-3.92172e-10	0.00183455	1.55711	-3.92172e-10
11893034	chr3:11893034:C:T	1.0645e-17	-1.98416	-0.524056	5.21768e-06	-2.19423	-0.38571	2.87365e-05	-2.21284	-0.386438
11893420	chr3:11893420:C:A	1.11076e-17	-1.73483	-0.73085	2.52607e-06	-2.2055	-1.09983	1.39528e-05	-2.23037	-1.09139
11893538	chr3:11893538:G:T	8.15501e-17	-1.60679	1.1347	3.78216e-05	-1.88579	1.28667	0.000208158	-1.97996	1.36081
11893610	chr3:11893610:T:C	4.42992e-17	-4.33535e-10	-1.08234	2.54342e-05	-4.33535e-10	-0.995899	0.000144613	-4.33535e-10	-0.983386
11893796	chr3:11893796:G:C	3.50885e-18	-2.23039	-1.38762	1.91904e-06	-2.19696	-1.38321	1.1588e-05	-2.13599	-1.37149
11893867	chr3:11893867:C:T	2.23865e-17	-0.834003	-0.930844	5.91936e-06	-1.81789	-0.63588	2.92853e-05	-2.03955	-0.54081
11893881	chr3:11893881:A:G	2.19847e-17	-0.850126	-0.932832	5.86741e-06	-1.82411	-0.638476	2.91055e-05	-2.04296	-0.543556
11893883	chr3:11893883:G:A	2.18606e-17	-0.840342	-0.948276	5.78412e-06	-1.81883	-0.658051	2.86099e-05	-2.03928	-0.56441
11894152	chr3:11894152:T:C	4.13349e-17	-4.33535e-10	-1.1516	1.92736e-05	-4.33535e-10	-1.27326	0.000110861	-4.33535e-10	-1.24917
11894227	chr3:11894227:G:A	1.52932e-17	-2.1459	-3.92172e-10	7.40136e-06	-2.23033	-3.92172e-10	4.1668e-05	-2.22771	-3.92172e-10
11894370	chr3:11894370:T:C	3.93069e-17	-0.125336	-1.07657	8.31688e-06	-1.26263	-0.85108	3.85799e-05	-1.48249	-0.822224
11894674	chr3:11894674:T:C	4.53893e-17	-4.33535e-10	-1.05803	2.61383e-05	-4.33535e-10	-0.968593	0.000148676	-4.33535e-10	-0.955671
11894877	chr3:11894877:C:T	3.47462e-18	-2.23025	-1.39757	1.88715e-06	-2.20173	-1.39519	1.13311e-05	-2.14313	-1.38676
11895078	chr3:11895078:C:G	4.64262e-18	-1.93489	-1.40314	1.97718e-06	-2.23022	-1.3201	1.1546e-05	-2.20657	-1.30453
11895131	chr3:11895131:A:C	5.73465e-18	-1.78116	-1.34562	2.35226e-06	-2.09698	-1.27964	1.19611e-05	-2.20709	-1.26869
11895637	chr3:11895637:C:T	3.24449e-17	-0.291419	-1.10234	7.19541e-06	-1.37459	-0.883963	3.38242e-05	-1.58026	-0.856009
11895793	chr3:11895793:C:T	1.05319e-16	-4.33535e-10	-0.216314	5.87652e-05	-4.33535e-10	-0.158446	0.00037948	-4.33535e-10	-0.0186408
11895928	chr3:11895928:T:G	1.97285e-17	-0.944334	-0.946908	5.47896e-06	-1.87112	-0.659964	2.7537e-05	-2.07508	-0.566836
11896122	chr3:11896122:T:C	1.44377e-17	-1.11895	-1.08451	4.23014e-06	-1.96184	-0.827919	2.16758e-05	-2.1323	-0.748946
11896341	chr3:11896341:A:C	5.2296e-18	-1.90659	-1.31238	1.82897e-06	-2.22997	-1.39828	1.05189e-05	-2.20811	-1.39617
11896383	chr3:11896383:A:G	3.22811e-17	-4.33535e-10	-1.39882	1.6921e-05	-4.33535e-10	-1.40344	9.52759e-05	-4.33535e-10	-1.40067
11896577	chr3:11896577:A:T	3.98107e-17	-4.33535e-10	-1.18917	2.08099e-05	-4.33535e-10	-1.19656	0.000114218	-4.33535e-10	-1.21934
11896906	chr3:11896906:C:T	3.80334e-18	-2.23018	-1.30725	2.07181e-06	-2.20719	-1.29638	1.25643e-05	-2.15445	-1.27213
11896914	chr3:11896914:C:T	4.42992e-17	-4.33535e-10	-1.08234	2.54342e-05	-4.33535e-10	-0.995899	0.000144613	-4.33535e-10	-0.983386
11897099	chr3:11897099:A:G	2.96465e-17	-0.399281	-1.08468	6.78781e-06	-1.4491	-0.867769	3.22269e-05	-1.64603	-0.838615
11897547	chr3:11897547:G:A	1.18941e-17	-1.73099	-0.666272	6.06105e-06	-1.78286	-0.647251	3.41826e-05	-1.7474	-0.678321
11897585	chr3:11897585:A:T	2.07372e-16	-1.53509	1.9963	0.000103303	-1.82496	2.23063	0.000580266	-1.93071	2.33675
11897686	chr3:11897686:G:C	2.84304e-17	-0.382002	-1.14384	6.37257e-06	-1.4405	-0.93949	3.01574e-05	-1.63801	-0.913001
11897972	chr3:11897972:G:A	5.68035e-16	-0.13204	1.60092	8.12242e-05	-1.16595	1.33117	0.000395485	-1.39753	1.4202
11898414	chr3:11898414:C:G	2.22968e-17	-0.432104	-1.33676	4.66789e-06	-1.48204	-1.20924	2.20039e-05	-1.67121	-1.19502
11899022	chr3:11899022:A:G	4.17103e-18	-2.1745	-1.27064	1.947e-06	-2.19871	-1.36699	1.15673e-05	-2.13263	-1.37664
11899134	chr3:11899134:G:A	4.62441e-18	-2.11906	-1.2229	1.95966e-06	-2.22494	-1.33428	1.12178e-05	-2.18606	-1.35388
11899273	chr3:11899273:C:T	4.42992e-17	-4.33535e-10	-1.08234	2.54342e-05	-4.33535e-10	-0.995899	0.000144613	-4.33535e-10	-0.983386
11899373	chr3:11899373:A:G	5.08568e-18	-2.1665	-1.08038	2.19465e-06	-2.20453	-1.24144	1.27416e-05	-2.14359	-1.26898
11899561	chr3:11899561:G:A	4.79264e-17	-1.61604	0.612397	2.2037e-05	-1.88644	0.747167	0.000120066	-1.98041	0.811009
11899670	chr3:11899670:GC:G	4.58057e-18	-2.10295	-1.24853	1.99489e-06	-2.21193	-1.32947	1.1127e-05	-2.2161	-1.33197
11899788	chr3:11899788:A:T	3.79242e-18	-2.22998	-1.31032	2.07572e-06	-2.20072	-1.30096	1.25648e-05	-2.14817	-1.27837
11899988	chr3:11899988:G:A	3.29263e-17	-1.37903	-3.92172e-10	9.06634e-06	-2.02743	-3.92172e-10	5.07934e-05	-2.02968	-3.92172e-10
11900305	chr3:11900305:A:G	3.20643e-17	-4.33535e-10	-1.40556	1.73798e-05	-4.33535e-10	-1.37669	9.77298e-05	-4.33535e-10	-1.37524
11900328	chr3:11900328:G:A	8.51485e-18	-2.01893	-0.712559	2.91655e-06	-2.22688	-0.934718	1.70705e-05	-2.18544	-0.934653
11900447	chr3:11900447:G:A	4.88531e-18	-2.22999	-1.05708	2.27553e-06	-2.22399	-1.18579	1.27056e-05	-2.22856	-1.18684
11900604	chr3:11900604:T:A	3.20328e-17	-4.33535e-10	-1.40654	1.6893e-05	-4.33535e-10	-1.40509	9.48895e-05	-4.33535e-10	-1.40473
11900652	chr3:11900652:C:T	4.479e-17	-1.25221	0.180892	1.09249e-05	-1.70865	-0.132301	6.72462e-05	-1.66487	-0.0842163
11900698	chr3:11900698:G:A	2.0694e-17	-1.95451	0.111051	6.98006e-06	-2.108	-0.180936	3.64763e-05	-2.16476	-0.196021
11900776	chr3:11900776:C:T	2.46838e-17	-1.19228	-0.474876	4.44321e-06	-1.98976	-0.750853	2.12e-05	-2.16843	-0.735013
11900789	chr3:11900789:A:T	4.07619e-17	-4.33535e-10	-1.16556	2.35088e-05	-4.33535e-10	-1.07462	0.000133725	-4.33535e-10	-1.06166
11900850	chr3:11900850:G:A	3.27933e-17	-4.33535e-10	-1.38308	1.6876e-05	-4.33535e-10	-1.4061	9.47267e-05	-4.33535e-10	-1.40645
11900933	chr3:11900933:C:T	1.46588e-17	-2.18826	-3.92172e-10	8.86402e-06	-2.04999	-3.92172e-10	4.54836e-05	-2.14009	-3.92172e-10
11900957	chr3:11900957:T:G	3.01442e-17	-1.94515	0.477833	2.30668e-05	-2.22595	1.13235	0.000147519	-2.2079	1.24442
11900970	chr3:11900970:C:T	1.44776e-17	-2.2007	-3.92172e-10	8.48605e-06	-2.09357	-3.92172e-10	5.09057e-05	-2.02747	-3.92172e-10
11900974	chr3:11900974:C:T	4.4157e-17	-1.08555	-3.92172e-10	9.885e-06	-1.94098	-3.92172e-10	5.26679e-05	-1.99344	-3.92172e-10
11901039	chr3:11901039:T:C	2.10541e-15	-4.33535e-10	2.77896	0.00105261	-4.33535e-10	2.72703	0.00674386	-4.33535e-10	2.85894
11901054	chr3:11901054:G:A	1.41972e-17	-2.22026	-3.92172e-10	8.0965e-06	-2.14056	-3.92172e-10	4.73478e-05	-2.09992	-3.92172e-10
11901205	chr3:11901205:C:T	7.78562e-17	-4.33535e-10	-0.518442	3.10659e-05	-4.33535e-10	-0.795885	0.000174684	-4.33535e-10	-0.794464
11901312	chr3:11901312:G:C	5.07303e-17	-4.33535e-10	-0.946782	2.97373e-05	-4.33535e-10	-0.839594	0.000174428	-4.33535e-10	-0.795934
11901323	chr3:11901323:T:C	3.76877e-18	-2.22562	-1.32093	1.95508e-06	-2.22762	-1.33394	1.13845e-05	-2.20067	-1.32452
11901927	chr3:11901927:A:G	3.35169e-17	-4.33535e-10	-1.36126	1.83369e-05	-4.33535e-10	-1.32308	0.000103565	-4.33535e-10	-1.31724
11901980	chr3:11901980:G:A	1.43906e-17	-0.865962	-1.34077	2.93674e-06	-1.79752	-1.35718	1.24124e-05	-2.10109	-1.33766
11901989	chr3:11901989:A:C	3.24779e-17	-4.33535e-10	-1.39275	1.80565e-05	-4.33535e-10	-1.33849	0.000100193	-4.33535e-10	-1.35034
11902058	chr3:11902058:C:G	1.42099e-17	-2.21937	-3.92172e-10	1.0121e-05	-1.91739	-3.92172e-10	6.51246e-05	-1.78114	-3.92172e-10
11902572	chr3:11902572:T:G	3.31895e-17	-4.33535e-10	-1.37107	1.89121e-05	-4.33535e-10	-1.29219	0.000104136	-4.33535e-10	-1.31174
11902915	chr3:11902915:T:C	3.55989e-17	-4.33535e-10	-1.30099	1.71807e-05	-4.33535e-10	-1.38821	9.63073e-05	-4.33535e-10	-1.3899
11903446	chr3:11903446:G:A	1.47503e-17	-2.18204	-3.92172e-10	8.52812e-06	-2.08863	-3.92172e-10	4.3812e-05	-2.17754	-3.92172e-10
11903515	chr3:11903515:G:T	3.21491e-17	-4.33535e-10	-1.40292	1.69171e-05	-4.33535e-10	-1.40367	9.51862e-05	-4.33535e-10	-1.40161
11903664	chr3:11903664:C:T	2.7299e-17	-0.557885	-1.00857	4.06035e-06	-1.75893	-1.07179	1.86084e-05	-1.96934	-1.0645
11903805	chr3:11903805:A:C	4.43585e-18	-2.02117	-1.36241	1.90437e-06	-2.20679	-1.38106	1.09762e-05	-2.18972	-1.37199
11903811	chr3:11903811:A:G	5.54773e-18	-1.81094	-1.34898	2.18166e-06	-2.08086	-1.37105	1.28372e-05	-2.04471	-1.36039
11904456	chr3:11904456:T:C	1.10843e-17	-1.80228	-0.66549	4.52547e-06	-1.85848	-0.863796	2.32394e-05	-1.99863	-0.81296
11904843	chr3:11904843:G:A	4.73234e-15	-4.33535e-10	3.58887	0.00183379	-4.33535e-10	3.28214	0.013346	-4.33535e-10	3.54153
11905275	chr3:11905275:T:TG	2.04319e-17	-2.18687	0.330666	1.34102e-05	-1.93364	0.297661	7.23988e-05	-2.02905	0.353792
11905277	chr3:11905277:A:G	8.1937e-18	-1.63374	-1.13619	2.23772e-06	-2.19541	-1.23113	1.28851e-05	-2.17614	-1.22523
11905423	chr3:11905423:T:G	6.55548e-17	-4.33535e-10	-0.690418	2.38619e-05	-4.33535e-10	-1.05971	0.000135235	-4.33535e-10	-1.05043
11906003	chr3:11906003:C:T	1.54498e-17	-0.977621	-1.15809	2.5638e-06	-2.11491	-1.17559	1.52901e-05	-2.06264	-1.1676
11906232	chr3:11906232:G:A	3.2501e-17	-4.33535e-10	-1.39204	1.76535e-05	-4.33535e-10	-1.36106	9.96932e-05	-4.33535e-10	-1.35535
11906262	chr3:11906262:C:T	3.45415e-17	-4.33535e-10	-1.33114	1.78279e-05	-4.33535e-10	-1.35123	0.000100473	-4.33535e-10	-1.34756
11906747	chr3:11906747:T:C	3.95315e-18	-2.0928	-1.40599	2.15796e-06	-2.05641	-1.40643	1.08797e-05	-2.16646	-1.40408
11906753	chr3:11906753:A:G	5.9315e-16	-4.33535e-10	1.51214	0.000295516	-4.33535e-10	1.45673	0.00165774	-4.33535e-10	1.45577
11906884	chr3:11906884:G:A	1.73001e-16	-4.33535e-10	0.279991	6.82362e-05	-4.33535e-10	-0.00902044	0.000414907	-4.33535e-10	0.0706107
11906935	chr3:11906935:G:C	1.73001e-16	-4.33535e-10	0.279991	6.82362e-05	-4.33535e-10	-0.00902044	0.000414907	-4.33535e-10	0.0706107
11906960	chr3:11906960:T:C	5.92283e-18	-1.81924	-1.27525	2.55462e-06	-2.18903	-1.10507	1.3392e-05	-2.22927	-1.13351
11907055	chr3:11907055:T:C	1.66206e-16	-4.33535e-10	0.239921	6.58315e-05	-4.33535e-10	-0.0448964	0.000399642	-4.33535e-10	0.0331265
11907139	chr3:11907139:T:C	3.32664e-17	-4.33535e-10	-1.36876	1.80015e-05	-4.33535e-10	-1.34154	0.000102502	-4.33535e-10	-1.32756
11907662	chr3:11907662:A:G	1.5638e-16	-4.33535e-10	0.178981	6.23621e-05	-4.33535e-10	-0.0990371	0.000378277	-4.33535e-10	-0.0218156
11907683	chr3:11907683:G:A	8.33123e-18	-1.90913	-0.844161	2.84666e-06	-1.98869	-1.19716	1.59142e-05	-2.04897	-1.14126
11907774	chr3:11907774:A:C	1.75488e-16	-4.33535e-10	0.294267	6.89088e-05	-4.33535e-10	0.000788573	0.000420069	-4.33535e-10	0.0829754
11907792	chr3:11907792:GCCTCCCCTT:G	4.96599e-16	0.378185	0.956294	0.00012147	-0.263085	0.830761	0.000624344	-0.280921	0.760179
11908007	chr3:11908007:T:C	2.29029e-16	-4.33535e-10	0.560543	8.83333e-05	-4.33535e-10	0.249122	0.000541438	-4.33535e-10	0.336784
11908108	chr3:11908108:G:C	1.65807e-16	-4.33535e-10	0.237521	6.86584e-05	-4.33535e-10	-0.00285223	0.000424508	-4.33535e-10	0.0934862
11908543	chr3:11908543:G:A	5.26924e-17	-4.33535e-10	-0.908834	2.5213e-05	-4.33535e-10	-1.00463	0.00014382	-4.33535e-10	-0.98888
11908611	chr3:11908611:C:A	1.31278e-15	0.426107	1.88049	0.000288377	-0.2276	1.65987	0.0015096	-0.243961	1.60612
11908851	chr3:11908851:T:C	7.73751e-18	-1.43153	-1.3957	1.97145e-06	-2.17367	-1.37955	1.29116e-05	-2.04021	-1.35911
11908859	chr3:11908859:T:C	2.08917e-17	-2.09017	0.256212	9.66395e-06	-2.06395	0.100355	5.95748e-05	-2.00632	0.136113
11909038	chr3:11909038:A:G	4.48631e-17	-4.33535e-10	-1.06969	1.97948e-05	-4.33535e-10	-1.24658	0.000119224	-4.33535e-10	-1.17644
11909066	chr3:11909066:G:A	4.48358e-17	-4.33535e-10	-1.0703	1.97896e-05	-4.33535e-10	-1.24684	0.000119175	-4.33535e-10	-1.17685
11909100	chr3:11909100:C:T	2.6927e-17	-1.9489	0.368721	7.43495e-06	-1.84649	-0.379315	4.53299e-05	-1.80672	-0.336757
11909180	chr3:11909180:C:T	1.78353e-15	0.624236	1.98881	0.000175303	-0.775663	1.71018	0.000941378	-0.769745	1.65965
11909208	chr3:11909208:C:T	4.55195e-18	-2.17708	-1.18067	6.10678e-06	-1.43239	-0.990202	2.26717e-05	-1.80479	-1.03153
11909212	chr3:11909212:T:C	5.14989e-18	-2.18562	-1.04871	7.09169e-06	-1.46342	-0.809649	2.64477e-05	-1.82636	-0.855912
11909262	chr3:11909262:C:T	3.58865e-18	-2.19668	-1.39885	2.43623e-06	-2.01401	-1.32753	1.33274e-05	-2.02137	-1.34625
11909305	chr3:11909305:G:A	4.06949e-15	3.43797	-3.92172e-10	0.000131877	0.649877	-3.92172e-10	0.000432423	0.111962	-3.92172e-10
11909310	chr3:11909310:G:A	2.59254e-16	-1.81494	2.49944	0.000469572	-0.434322	2.35415	0.00153832	-0.883161	2.26417
11909336	chr3:11909336:A:G	5.41124e-17	-1.93661	1.05437	0.000185687	-0.78394	1.77601	0.000561567	-1.28946	1.66274
11909377	chr3:11909377:G:A	1.44918e-17	-2.18371	-0.0160113	2.09104e-05	-1.47086	0.279113	8.12634e-05	-1.82412	0.264367
11909407	chr3:11909407:G:A	1.33475e-17	-2.12981	-0.152167	2.34201e-05	-1.26046	0.182059	8.28354e-05	-1.67328	0.132696
11909409	chr3:11909409:T:C	1.18656e-17	-2.12491	-0.27475	2.07173e-05	-1.24448	0.0434559	7.31067e-05	-1.66143	-0.00409185
11909415	chr3:11909415:T:A	1.21098e-17	-2.13344	-0.245849	2.08665e-05	-1.27124	0.0773891	7.40381e-05	-1.68172	0.0288596
11909538	chr3:11909538:T:C	3.20565e-17	-4.33535e-10	-1.40581	1.73548e-05	-4.33535e-10	-1.37813	9.686e-05	-4.33535e-10	-1.38418
11909543	chr3:11909543:C:T	3.205e-17	-4.33535e-10	-1.40601	1.72944e-05	-4.33535e-10	-1.38161	9.65011e-05	-4.33535e-10	-1.38789
11909554	chr3:11909554:C:T	1.52696e-17	-2.10456	-0.0428858	5.63665e-06	-2.09219	-0.410516	3.20727e-05	-2.18492	-0.304518
11909630	chr3:11909630:C:A	8.32498e-17	-4.33535e-10	-0.451459	3.28622e-05	-4.33535e-10	-0.739671	0.000196672	-4.33535e-10	-0.675906
11909632	chr3:11909632:T:G	8.10897e-17	-4.33535e-10	-0.477749	3.21511e-05	-4.33535e-10	-0.761549	0.000192222	-4.33535e-10	-0.698795
11909693	chr3:11909693:C:T	1.93856e-17	-1.70981	-0.198964	2.34369e-05	-1.219	0.141315	0.000138836	-1.15444	0.13029
11909697	chr3:11909697:G:A	3.74047e-17	-4.33535e-10	-1.25151	1.74019e-05	-4.33535e-10	-1.37542	9.84159e-05	-4.33535e-10	-1.36824
11909808	chr3:11909808:A:C	1.23645e-17	-1.57901	-0.779465	3.23756e-06	-1.87095	-1.18623	1.85061e-05	-1.9032	-1.13615
11909880	chr3:11909880:A:G	8.0119e-17	-4.33535e-10	-0.489792	3.18501e-05	-4.33535e-10	-0.770955	0.000190289	-4.33535e-10	-0.708899
11909883	chr3:11909883:C:T	8.0119e-17	-4.33535e-10	-0.489792	3.18501e-05	-4.33535e-10	-0.770955	0.000190289	-4.33535e-10	-0.708899
11909884	chr3:11909884:A:G	8.0119e-17	-4.33535e-10	-0.489792	3.18501e-05	-4.33535e-10	-0.770955	0.000190289	-4.33535e-10	-0.708899
11910091	chr3:11910091:C:G	5.65908e-17	-4.33535e-10	-0.837458	3.39288e-05	-4.33535e-10	-0.707731	0.00019162	-4.33535e-10	-0.701931
11910141	chr3:11910141:G:A	1.8546e-16	-1.64848	1.99801	0.000201535	-0.194502	1.26847	0.000808852	-0.669022	1.40719
11910215	chr3:11910215:G:A	5.66597e-17	-4.33535e-10	-0.836242	3.39731e-05	-4.33535e-10	-0.706426	0.00019187	-4.33535e-10	-0.700628
11910310	chr3:11910310:T:TG	3.20627e-17	-4.33535e-10	-1.40561	1.6913e-05	-4.33535e-10	-1.40391	9.49103e-05	-4.33535e-10	-1.40451
11910434	chr3:11910434:C:T	3.93643e-17	-4.33535e-10	-1.20044	2.3971e-05	-4.33535e-10	-1.05515	0.000134768	-4.33535e-10	-1.05389
11910457	chr3:11910457:C:A	5.1378e-17	-4.33535e-10	-0.934095	2.95753e-05	-4.33535e-10	-0.845057	0.000168467	-4.33535e-10	-0.830707
11910481	chr3:11910481:A:G	1.30045e-17	-1.90822	-0.399787	3.35265e-06	-2.21177	-0.810476	2.04561e-05	-2.23008	-0.709081
11910599	chr3:11910599:C:G	7.68734e-18	-2.14684	-0.686891	3.51245e-06	-2.04847	-0.927209	1.85099e-05	-2.15776	-0.88138
11910694	chr3:11910694:C:G	1.52658e-17	-2.14769	-3.92172e-10	7.53913e-06	-2.21189	-3.92172e-10	4.35222e-05	-2.18417	-3.92172e-10
11910756	chr3:11910756:T:C	4.78982e-17	-4.33535e-10	-1.00423	2.64094e-05	-4.33535e-10	-0.958274	0.000146691	-4.33535e-10	-0.969113
11910809	chr3:11910809:C:A	5.47611e-17	-4.33535e-10	-0.870325	3.27323e-05	-4.33535e-10	-0.743635	0.000184776	-4.33535e-10	-0.738299
11910911	chr3:11910911:G:A	1.15541e-16	-4.33535e-10	-0.123675	6.20285e-05	-4.33535e-10	-0.104401	0.000344155	-4.33535e-10	-0.116351
11910913	chr3:11910913:G:A	1.15541e-16	-4.33535e-10	-0.123675	6.20285e-05	-4.33535e-10	-0.104401	0.000344155	-4.33535e-10	-0.116351
11910950	chr3:11910950:A:G	3.23101e-17	-4.33535e-10	-1.39793	1.69113e-05	-4.33535e-10	-1.40401	9.49906e-05	-4.33535e-10	-1.40367
11910978	chr3:11910978:T:C	7.91127e-18	-2.15402	-0.650996	3.58729e-06	-2.04829	-0.906312	1.89103e-05	-2.15705	-0.860688
11911038	chr3:11911038:G:A	5.64673e-17	-4.33535e-10	-0.839643	2.27122e-05	-4.33535e-10	-1.1091	0.000131983	-4.33535e-10	-1.07477
11911105	chr3:11911105:G:T	3.04513e-17	-2.15337	0.696198	9.17426e-06	-2.06278	0.0471817	5.21863e-05	-2.16631	0.163688
11911142	chr3:11911142:G:C	2.53243e-17	-2.15464	0.5131	7.9135e-06	-2.06141	-0.102017	4.47484e-05	-2.16547	0.00908236
11911152	chr3:11911152:A:G	2.41894e-17	-2.16442	0.477034	7.79172e-06	-2.04687	-0.132063	4.37682e-05	-2.15619	-0.0223432
11911171	chr3:11911171:G:A	2.38752e-16	0.602119	-3.92172e-10	3.47209e-05	-0.684655	-3.92172e-10	0.000173426	-0.801693	-3.92172e-10
11911261	chr3:11911261:G:A	3.48845e-17	-4.33535e-10	-1.32126	1.8959e-05	-4.33535e-10	-1.28972	0.00010795	-4.33535e-10	-1.27578
11911372	chr3:11911372:C:T	4.06688e-17	-4.33535e-10	-1.16784	1.82411e-05	-4.33535e-10	-1.32832	0.000104335	-4.33535e-10	-1.30983
11911433	chr3:11911433:T:C	1.50163e-17	-1.95721	-0.206956	1.65899e-05	-1.03467	-0.38853	6.34128e-05	-1.48177	-0.326004
11911482	chr3:11911482:C:T	1.4813e-17	-1.42643	-0.751377	7.78451e-06	-1.14481	-1.03505	2.67554e-05	-1.66285	-1.00786
11911585	chr3:11911585:A:G	3.23368e-17	-4.33535e-10	-1.3971	1.69041e-05	-4.33535e-10	-1.40444	9.49471e-05	-4.33535e-10	-1.40412
11911646	chr3:11911646:C:G	9.69561e-18	-2.15999	-0.441646	4.41579e-06	-2.03793	-0.708881	2.33751e-05	-2.1497	-0.656073
11911830	chr3:11911830:G:A	1.4552e-17	-2.0449	-0.150678	4.96849e-06	-2.16202	-0.466857	2.78512e-05	-2.21923	-0.411344
11911918	chr3:11911918:C:T	1.21583e-17	-2.03932	-0.335973	4.21413e-06	-2.16549	-0.628065	2.35231e-05	-2.22061	-0.578855
11911939	chr3:11911939:C:T	9.31395e-18	-2.06687	-0.574926	4.44164e-06	-2.13077	-0.610201	2.21433e-05	-2.20518	-0.654728
11911940	chr3:11911940:G:A	4.80725e-17	-4.33535e-10	-1.00059	2.65709e-05	-4.33535e-10	-0.952179	0.000147549	-4.33535e-10	-0.963286
11911956	chr3:11911956:A:G	1.30407e-17	-2.03072	-0.274512	4.41994e-06	-2.17035	-0.575515	2.47998e-05	-2.22228	-0.524334
11912112	chr3:11912112:C:T	3.26583e-17	-4.33535e-10	-1.38721	1.69474e-05	-4.33535e-10	-1.40188	9.4841e-05	-4.33535e-10	-1.40524
11912121	chr3:11912121:A:G	4.54089e-17	-4.33535e-10	-1.0576	1.96072e-05	-4.33535e-10	-1.2561	0.00011257	-4.33535e-10	-1.23387
11912374	chr3:11912374:G:A	6.54047e-18	-2.16924	-0.82606	4.2542e-06	-1.99755	-0.78654	2.01287e-05	-2.1271	-0.8282
11912418	chr3:11912418:G:T	4.65787e-16	0.126752	1.14367	0.000112603	-0.473312	0.965183	0.000632672	-0.432775	0.925284
11912451	chr3:11912451:G:A	4.0225e-17	-4.33535e-10	-1.17882	1.84245e-05	-4.33535e-10	-1.31831	0.000109208	-4.33535e-10	-1.26419
11912460	chr3:11912460:C:T	1.33309e-17	-2.05569	-0.227529	4.90274e-06	-2.15544	-0.486763	2.70829e-05	-2.21623	-0.442316
11912561	chr3:11912561:G:A	1.64211e-17	-2.07613	0.00139024	5.87478e-06	-2.14234	-0.318988	3.2407e-05	-2.21081	-0.268257
11912613	chr3:11912613:C:T	4.65758e-17	-4.33535e-10	-1.03222	3.18104e-05	-4.33535e-10	-0.772202	0.000168537	-4.33535e-10	-0.830289
11912655	chr3:11912655:G:A	1.50425e-17	-1.89449	-0.26794	4.25548e-06	-2.21597	-0.567818	2.48555e-05	-2.22964	-0.514721
11912698	chr3:11912698:T:C	3.20473e-17	-4.33535e-10	-1.40609	1.71113e-05	-4.33535e-10	-1.39225	9.62072e-05	-4.33535e-10	-1.39094
11912749	chr3:11912749:T:C	1.05293e-17	-2.042	-0.477144	3.73967e-06	-2.16418	-0.748814	2.07964e-05	-2.22025	-0.702411
11912751	chr3:11912751:A:G	1.54886e-17	-2.11704	-0.0161656	8.01465e-06	-1.89863	-0.252096	4.62346e-05	-1.84484	-0.278873
11912808	chr3:11912808:G:A	5.33929e-17	-4.33535e-10	-0.895626	2.28863e-05	-4.33535e-10	-1.10146	0.000134065	-4.33535e-10	-1.05912
11912888	chr3:11912888:C:T	5.54908e-16	0.318478	1.12702	0.000130908	-0.305953	0.948455	0.000741853	-0.257272	0.90898
11913042	chr3:11913042:A:G	1.90326e-17	-2.09487	0.167721	3.13144e-05	-1.17542	0.387502	0.000113519	-1.60697	0.381497
11913116	chr3:11913116:A:G	8.82693e-18	-2.00016	-0.695341	3.10941e-06	-2.18354	-0.914018	1.75152e-05	-2.22674	-0.867638
11913179	chr3:11913179:C:T	6.25242e-18	-2.04676	-0.993579	2.43439e-06	-2.15961	-1.18269	1.32358e-05	-2.2186	-1.15592
11913271	chr3:11913271:A:C	3.48476e-17	-4.33535e-10	-1.32232	1.74239e-05	-4.33535e-10	-1.37416	9.6688e-05	-4.33535e-10	-1.38595
11913295	chr3:11913295:T:C	3.51718e-17	-4.33535e-10	-1.31306	1.75217e-05	-4.33535e-10	-1.36856	9.71593e-05	-4.33535e-10	-1.38109
11913382	chr3:11913382:G:A	6.57678e-17	-4.33535e-10	-0.687174	3.82402e-05	-4.33535e-10	-0.588109	0.000222442	-4.33535e-10	-0.552778
11913463	chr3:11913463:C:G	9.14987e-18	-2.09293	-0.566631	3.53645e-06	-2.11555	-0.853318	1.90459e-05	-2.19835	-0.812237
11913469	chr3:11913469:T:C	2.27243e-16	0.127812	0.424903	5.60171e-05	-0.467603	0.261264	0.000313171	-0.420766	0.210072
11913580	chr3:11913580:T:C	1.27436e-17	-2.03502	-0.293254	4.05303e-06	-2.1397	-0.692833	2.25711e-05	-2.21242	-0.628356
11913634	chr3:11913634:A:G	9.97461e-18	-2.05165	-0.52161	3.33977e-06	-2.14702	-0.879076	1.84577e-05	-2.21408	-0.827879
11913699	chr3:11913699:C:T	6.20661e-16	2.96397	-1.40649	1.164e-05	-0.377286	-1.40026	3.6088e-05	-0.969526	-1.40196
11913849	chr3:11913849:C:T	4.1902e-17	-4.33535e-10	-1.13797	1.96487e-05	-4.33535e-10	-1.25398	0.000112758	-4.33535e-10	-1.2322
11913861	chr3:11913861:C:T	8.50806e-18	-2.15026	-0.582029	4.42701e-06	-1.98144	-0.762826	2.37768e-05	-2.11255	-0.67618
11913896	chr3:11913896:T:C	8.33396e-17	-4.33535e-10	-0.450381	3.04084e-05	-4.33535e-10	-0.817278	0.000176682	-4.33535e-10	-0.783093
11914095	chr3:11914095:C:T	1.86741e-16	-4.33535e-10	0.356415	9.5837e-05	-4.33535e-10	0.330653	0.000508612	-4.33535e-10	0.274243
11914188	chr3:11914188:G:A	1.82023e-17	-1.05647	-0.915284	4.22241e-06	-2.13773	-0.65386	2.53714e-05	-2.04762	-0.6762
11914257	chr3:11914257:C:T	1.89708e-16	0.372179	-3.92172e-10	4.53308e-05	-0.418009	-3.92172e-10	0.00015462	-0.916473	-3.92172e-10
11914258	chr3:11914258:A:G	1.77169e-16	0.3038	-3.92172e-10	4.33209e-05	-0.463359	-3.92172e-10	0.000148593	-0.95623	-3.92172e-10
11914377	chr3:11914377:T:C	3.21613e-17	-4.33535e-10	-1.40254	1.71898e-05	-4.33535e-10	-1.38768	9.64995e-05	-4.33535e-10	-1.38791
11914388	chr3:11914388:C:T	3.30874e-17	-4.33535e-10	-1.37415	1.68697e-05	-4.33535e-10	-1.40647	9.47266e-05	-4.33535e-10	-1.40645
11914398	chr3:11914398:T:C	4.1601e-18	-2.12151	-1.32626	2.18812e-06	-2.06902	-1.37993	1.21553e-05	-2.08312	-1.37656
11914401	chr3:11914401:A:C	4.30454e-18	-2.0816	-1.33203	2.29173e-06	-2.01939	-1.3833	1.2709e-05	-2.03497	-1.38016
11914418	chr3:11914418:C:T	1.03748e-17	-1.22695	-1.30697	3.44862e-06	-1.60878	-1.38524	2.39582e-05	-1.43439	-1.34675
11914512	chr3:11914512:A:G	3.38491e-16	1.16515	-0.213955	3.37996e-05	0.265167	-0.976715	0.000250486	0.438035	-0.872075
11914636	chr3:11914636:G:A	3.75189e-17	-0.105819	-1.14264	8.67397e-06	-0.843842	-1.22783	6.02849e-05	-0.630889	-1.22747
11914663	chr3:11914663:T:C	3.256e-17	0.00665872	-1.39688	6.59029e-06	-0.939789	-1.40661	3.37739e-05	-1.04229	-1.39546
11914667	chr3:11914667:C:T	7.91107e-17	0.751439	-1.2539	1.07942e-05	-0.530623	-1.32236	6.14244e-05	-0.59005	-1.24959
11914690	chr3:11914690:G:A	4.30186e-16	-4.33535e-10	1.19091	0.000238462	-4.33535e-10	1.24222	0.00239463	-4.33535e-10	1.82354
11914697	chr3:11914697:CAGG:C	1.33881e-17	-0.873118	-1.40582	3.59998e-05	0.742688	-1.39117	0.000139812	0.369934	-1.38708
11914771	chr3:11914771:C:T	6.98143e-18	-1.79476	-1.13529	1.12858e-05	-0.681264	-1.12719	0.000103307	-0.146463	-1.17327
11914835	chr3:11914835:A:G	5.19671e-17	-4.33535e-10	-0.922693	3.12008e-05	-4.33535e-10	-0.791552	0.000173515	-4.33535e-10	-0.801179
11915089	chr3:11915089:T:C	9.75358e-17	-4.33535e-10	-0.293085	6.33559e-05	-4.33535e-10	-0.0832274	0.00032664	-4.33535e-10	-0.168586
11915105	chr3:11915105:G:A	1.20636e-16	0.67122	-0.751744	1.35918e-05	-0.883771	-0.73876	7.85471e-05	-0.886939	-0.706806
11915124	chr3:11915124:A:G	8.76038e-18	-1.30068	-1.40238	1.85198e-06	-2.20951	-1.40623	1.03205e-05	-2.21675	-1.40656
11915265	chr3:11915265:A:G	4.08639e-17	-4.33535e-10	-1.16306	2.39867e-05	-4.33535e-10	-1.0545	0.000125992	-4.33535e-10	-1.12123
11915310	chr3:11915310:G:T	3.63813e-17	-4.33535e-10	-1.27925	1.92647e-05	-4.33535e-10	-1.27372	0.00010975	-4.33535e-10	-1.25924
11915531	chr3:11915531:C:T	1.35861e-16	1.19704	-1.15871	1.73532e-05	-0.387636	-0.990583	0.000304652	0.716745	-0.955018
11915830	chr3:11915830:G:A	3.25446e-17	-4.33535e-10	-1.39069	1.70403e-05	-4.33535e-10	-1.39642	9.59257e-05	-4.33535e-10	-1.39387
11915883	chr3:11915883:G:A	5.89451e-17	-4.33535e-10	-0.796699	3.72864e-05	-4.33535e-10	-0.613366	0.000209068	-4.33535e-10	-0.614784
11916723	chr3:11916723:T:C	4.58064e-17	-4.33535e-10	-1.04888	2.73209e-05	-4.33535e-10	-0.924343	0.000155837	-4.33535e-10	-0.908633
11916901	chr3:11916901:T:C	4.49031e-17	-4.33535e-10	-1.0688	2.42528e-05	-4.33535e-10	-1.04346	0.000130769	-4.33535e-10	-1.08401
11917041	chr3:11917041:G:A	1.79305e-16	1.7169	-1.40111	2.10125e-05	0.180099	-1.36698	0.000396022	1.3751	-1.35108
11917416	chr3:11917416:C:A	2.16501e-16	1.80728	-1.30299	2.3243e-05	0.270937	-1.35693	0.00041939	1.45469	-1.37333
11917520	chr3:11917520:C:G	1.28135e-16	1.36734	-1.38756	1.62246e-05	-0.123647	-1.32182	0.000282052	0.990515	-1.30587
11917703	chr3:11917703:G:A	1.4881e-16	1.29025	-1.16089	1.60531e-05	-0.214854	-1.24124	0.00026181	0.884497	-1.27432
11917755	chr3:11917755:G:A	7.13041e-17	0.556991	-1.16334	9.89857e-06	-0.831546	-1.10806	0.000148227	0.0937323	-1.05243
11917792	chr3:11917792:A:G	1.66608e-17	-1.85438	-0.205871	4.15847e-06	-2.13096	-0.675888	2.60431e-05	-2.04422	-0.653471
11917812	chr3:11917812:C:T	4.33904e-17	-4.33535e-10	-1.10307	2.34251e-05	-4.33535e-10	-1.07819	0.000126552	-4.33535e-10	-1.11679
11917876	chr3:11917876:G:A	1.70402e-17	-2.03773	-3.92172e-10	7.5768e-06	-2.2069	-3.92172e-10	4.63208e-05	-2.12185	-3.92172e-10
11917900	chr3:11917900:T:C	4.73609e-18	-1.95008	-1.36801	2.11999e-06	-2.14164	-1.33894	1.31361e-05	-2.05642	-1.32566
11917935	chr3:11917935:A:T	5.69692e-17	-4.33535e-10	-0.830794	3.07053e-05	-4.33535e-10	-0.807562	0.00017453	-4.33535e-10	-0.795348
11918027	chr3:11918027:A:G	1.63467e-16	1.6163	-1.39299	1.20619e-05	-0.335328	-1.40661	0.000220154	0.842066	-1.40518
11918258	chr3:11918258:C:T	3.21906e-17	-4.33535e-10	-1.40163	1.6906e-05	-4.33535e-10	-1.40433	9.51066e-05	-4.33535e-10	-1.40244
11918383	chr3:11918383:C:CAATCAGTG	4.06125e-17	-4.33535e-10	-1.16923	2.12766e-05	-4.33535e-10	-1.17439	0.000122591	-4.33535e-10	-1.14859
11918769	chr3:11918769:C:T	5.49779e-17	-4.33535e-10	-0.866373	3.03451e-05	-4.33535e-10	-0.819359	0.000174334	-4.33535e-10	-0.796469
11918875	chr3:11918875:T:C	1.394e-16	1.45858	-1.39454	9.02525e-06	-0.630193	-1.40178	4.76324e-05	-0.690681	-1.40325
11918921	chr3:11918921:A:G	2.3159e-17	-1.73092	-3.92172e-10	8.39457e-06	-2.10441	-3.92172e-10	4.89094e-05	-2.06747	-3.92172e-10
11919040	chr3:11919040:A:G	2.60641e-15	2.99243	-3.92172e-10	0.000465785	1.91173	-3.92172e-10	0.000979958	0.930067	-3.92172e-10
11919171	chr3:11919171:G:A	4.39706e-17	-4.33535e-10	-1.08978	2.37389e-05	-4.33535e-10	-1.06488	0.000127899	-4.33535e-10	-1.1062
11919376	chr3:11919376:G:C	1.28956e-17	-1.94253	-0.373893	3.38165e-06	-2.20769	-0.805945	2.08834e-05	-2.13529	-0.783201
11919431	chr3:11919431:C:T	4.4239e-18	-2.04152	-1.34476	2.07611e-06	-2.21418	-1.28732	1.26305e-05	-2.14803	-1.2733
11919468	chr3:11919468:G:A	1.64194e-16	1.07691	-0.849166	1.54589e-05	-0.782432	-0.711379	0.000267847	0.260372	-0.627401
11919472	chr3:11919472:A:G	3.49774e-17	-4.33535e-10	-1.3186	1.91649e-05	-4.33535e-10	-1.27892	0.000110037	-4.33535e-10	-1.25663
11919714	chr3:11919714:A:G	5.29234e-17	-4.33535e-10	-0.904459	2.89707e-05	-4.33535e-10	-0.865709	0.000168385	-4.33535e-10	-0.831191
11919918	chr3:11919918:T:C	6.48713e-18	-1.69983	-1.30365	2.50051e-06	-2.08265	-1.23285	1.58149e-05	-1.97968	-1.21681
11919921	chr3:11919921:G:A	6.44723e-18	-1.685	-1.32465	2.45188e-06	-2.07452	-1.26062	1.55228e-05	-1.96921	-1.24592
11919977	chr3:11919977:A:G	7.22957e-18	-1.55853	-1.3366	2.64551e-06	-1.99563	-1.2635	1.70881e-05	-1.87031	-1.24875
11920347	chr3:11920347:C:T	1.6077e-16	1.04278	-0.836105	1.54385e-05	-0.785944	-0.709189	0.000264868	0.255684	-0.633898
11920384	chr3:11920384:C:T	6.47835e-18	-1.68231	-1.32253	2.46031e-06	-2.07432	-1.25739	1.559e-05	-1.9683	-1.24251
11920694	chr3:11920694:A:T	6.6556e-18	-1.6582	-1.31965	2.50192e-06	-2.06101	-1.25393	1.59219e-05	-1.9509	-1.23885
11921033	chr3:11921033:C:T	2.38992e-17	-0.360343	-1.33912	3.18476e-06	-1.70937	-1.36425	1.96259e-05	-1.61027	-1.37032
11921173	chr3:11921173:T:C	6.80543e-18	-1.63333	-1.32225	2.52276e-06	-2.04829	-1.25835	1.61083e-05	-1.93439	-1.24371
11921373	chr3:11921373:A:G	6.68964e-18	-1.65187	-1.32088	2.44845e-06	-2.06487	-1.27167	1.56074e-05	-1.95503	-1.25466
11921392	chr3:11921392:C:T	7.16884e-18	-1.51891	-1.38465	2.3743e-06	-1.96662	-1.40068	1.51949e-05	-1.83392	-1.40256
11921642	chr3:11921642:G:A	5.27284e-17	-4.33535e-10	-0.908151	2.86291e-05	-4.33535e-10	-0.877571	0.000164123	-4.33535e-10	-0.856825
11921819	chr3:11921819:C:T	1.69207e-17	-2.04477	-3.92172e-10	9.45892e-06	-1.98504	-3.92172e-10	4.45616e-05	-2.16057	-3.92172e-10
11922131	chr3:11922131:C:T	6.1857e-18	-1.66688	-1.38419	2.25032e-06	-2.06793	-1.35299	1.42196e-05	-1.95991	-1.34291
11922261	chr3:11922261:T:A	5.33103e-17	-4.33535e-10	-0.897174	3.2742e-05	-4.33535e-10	-0.743338	0.00018393	-4.33535e-10	-0.74289
11922363	chr3:11922363:C:T	5.32667e-17	-4.33535e-10	-0.897994	3.27103e-05	-4.33535e-10	-0.744306	0.000183752	-4.33535e-10	-0.743858
11922841	chr3:11922841:T:C	2.55723e-17	-0.562954	-1.06884	3.70842e-06	-1.81693	-1.10446	2.22725e-05	-1.72678	-1.12731
11922880	chr3:11922880:C:T	7.39905e-18	-1.55189	-1.32006	2.62572e-06	-2.00688	-1.25976	1.70336e-05	-1.88151	-1.24075
11922998	chr3:11922998:C:G	4.4412e-17	-4.33535e-10	-1.0798	2.37197e-05	-4.33535e-10	-1.06569	0.000136262	-4.33535e-10	-1.04287
11923414	chr3:11923414:C:T	3.28515e-17	-4.33535e-10	-1.38131	1.70145e-05	-4.33535e-10	-1.39793	9.5525e-05	-4.33535e-10	-1.39806
11923468	chr3:11923468:A:G	3.97678e-17	-4.33535e-10	-1.19025	2.33362e-05	-4.33535e-10	-1.08199	0.000133464	-4.33535e-10	-1.06361
11923572	chr3:11923572:G:C	7.13378e-18	-1.58666	-1.32181	2.5656e-06	-2.01984	-1.26996	1.63947e-05	-1.90147	-1.25902
11923666	chr3:11923666:C:G	3.76438e-16	1.78243	-0.724985	2.2751e-05	-0.218506	-0.888878	0.000416946	1.00003	-0.924511
11923737	chr3:11923737:C:T	5.19779e-17	-4.33535e-10	-0.922485	2.84823e-05	-4.33535e-10	-0.882712	0.000163285	-4.33535e-10	-0.861944
11924030	chr3:11924030:A:G	4.12184e-18	-2.19367	-1.26333	2.02362e-06	-2.22489	-1.30222	1.20542e-05	-2.17995	-1.28808
11924129	chr3:11924129:C:T	4.48099e-17	-4.33535e-10	-1.07088	2.39728e-05	-4.33535e-10	-1.05508	0.000137686	-4.33535e-10	-1.03246
11924537	chr3:11924537:T:G	1.4144e-17	-2.22401	-3.92172e-10	7.67284e-06	-2.19431	-3.92172e-10	4.2573e-05	-2.20622	-3.92172e-10
11924709	chr3:11924709:C:T	6.1508e-17	-4.33535e-10	-0.754138	2.27252e-05	-4.33535e-10	-1.10852	0.00014888	-4.33535e-10	-0.954305
11924885	chr3:11924885:C:T	5.27461e-17	-4.33535e-10	-0.907814	3.28091e-05	-4.33535e-10	-0.741289	0.000183953	-4.33535e-10	-0.742761
11924917	chr3:11924917:C:T	6.01051e-18	-1.68151	-1.39829	2.33034e-06	-1.97945	-1.40653	1.55058e-05	-1.80965	-1.40658
11925061	chr3:11925061:C:T	6.16758e-17	0.609454	-1.36087	8.71817e-06	-0.667212	-1.39937	0.000158752	0.514154	-1.40425
11925198	chr3:11925198:C:T	5.1888e-17	-4.33535e-10	-0.924218	2.8469e-05	-4.33535e-10	-0.88318	0.000163291	-4.33535e-10	-0.861908
11925433	chr3:11925433:T:G	3.58023e-17	-4.33535e-10	-1.29529	1.89402e-05	-4.33535e-10	-1.29071	0.000107753	-4.33535e-10	-1.27761
11925628	chr3:11925628:C:T	3.2041e-17	-4.33535e-10	-1.40629	1.68686e-05	-4.33535e-10	-1.40654	9.47212e-05	-4.33535e-10	-1.40651
11925997	chr3:11925997:G:A	5.30792e-17	-4.33535e-10	-0.901519	2.91101e-05	-4.33535e-10	-0.860911	0.000166955	-4.33535e-10	-0.839719
11926070	chr3:11926070:C:T	5.01181e-17	-4.33535e-10	-0.958923	1.7649e-05	-4.33535e-10	-1.36131	9.95415e-05	-4.33535e-10	-1.35687
11926288	chr3:11926288:T:C	5.66067e-17	-4.33535e-10	-0.837177	3.1144e-05	-4.33535e-10	-0.793372	0.000178874	-4.33535e-10	-0.770759
11926388	chr3:11926388:T:C	7.15605e-18	-1.56022	-1.34513	2.16079e-05	0.21235	-1.37129	0.000216828	0.782499	-1.36084
11926507	chr3:11926507:G:A	3.22939e-17	-4.33535e-10	-1.39843	1.74684e-05	-4.33535e-10	-1.3716	9.86519e-05	-4.33535e-10	-1.36585
11926552	chr3:11926552:C:T	2.5845e-17	-0.253177	-1.36801	3.25064e-06	-1.67011	-1.38303	2.02229e-05	-1.56194	-1.38868
11926554	chr3:11926554:T:A	2.83992e-16	-4.33535e-10	0.775643	0.000110695	-4.33535e-10	0.474781	0.000654111	-4.33535e-10	0.525834
11927077	chr3:11927077:G:A	3.91819e-17	0.00597061	-1.21106	7.23889e-06	-1.16612	-1.08641	0.00011555	-0.165999	-1.04174
11927159	chr3:11927159:A:T	1.25407e-16	-4.33535e-10	-0.0417443	5.08453e-05	-4.33535e-10	-0.303207	0.000256829	-4.33535e-10	-0.409031
11927223	chr3:11927223:A:G	5.60433e-18	-1.90553	-1.24424	2.61776e-06	-2.13238	-1.1373	1.69288e-05	-2.0171	-1.11132
11927374	chr3:11927374:A:G	5.00693e-17	-4.33535e-10	-0.959896	2.97265e-05	-4.33535e-10	-0.839955	0.000159399	-4.33535e-10	-0.886031
11927674	chr3:11927674:C:G	6.13758e-18	-1.81631	-1.24257	2.76012e-06	-2.08363	-1.13309	1.82257e-05	-1.94706	-1.10755
11927908	chr3:11927908:T:C	8.34063e-16	2.26412	-0.411116	9.64336e-06	-1.59434	-0.371387	7.13428e-05	-1.33317	-0.356779
11927958	chr3:11927958:A:G	5.27425e-17	-4.33535e-10	-0.907883	3.28075e-05	-4.33535e-10	-0.741339	0.000183944	-4.33535e-10	-0.742815
11928139	chr3:11928139:G:A	3.20473e-17	-4.33535e-10	-1.40609	1.7325e-05	-4.33535e-10	-1.37985	9.6124e-05	-4.33535e-10	-1.39181
11928303	chr3:11928303:T:C	7.68298e-18	-1.83392	-1.00038	5.12318e-06	-2.03509	-0.56313	3.36634e-05	-1.91648	-0.524557
11928731	chr3:11928731:T:C	4.78365e-17	-4.33535e-10	-1.00552	2.7275e-05	-4.33535e-10	-0.926023	0.000160254	-4.33535e-10	-0.880683
11928765	chr3:11928765:G:A	6.10468e-18	-1.9585	-1.10575	2.44541e-06	-2.22783	-1.10995	1.41878e-05	-2.21153	-1.09353
11928923	chr3:11928923:G:A	1.78611e-17	-1.99068	-3.92172e-10	3.96165e-05	-0.552751	-3.92172e-10	0.000120647	-1.16458	-3.92172e-10
11928946	chr3:11928946:A:T	3.28851e-17	-4.33535e-10	-1.38028	1.75288e-05	-4.33535e-10	-1.36815	9.7452e-05	-4.33535e-10	-1.37808
11928953	chr3:11928953:A:G	3.28254e-17	-4.33535e-10	-1.3821	1.74912e-05	-4.33535e-10	-1.3703	9.72706e-05	-4.33535e-10	-1.37995
11929025	chr3:11929025:C:T	3.21496e-17	-4.33535e-10	-1.40291	1.69381e-05	-4.33535e-10	-1.40243	9.54625e-05	-4.33535e-10	-1.39871
11929158	chr3:11929158:C:A	3.28384e-17	-4.33535e-10	-1.38171	1.74996e-05	-4.33535e-10	-1.36982	9.73113e-05	-4.33535e-10	-1.37953
11929240	chr3:11929240:A:G	5.55978e-17	-4.33535e-10	-0.85516	3.23015e-05	-4.33535e-10	-0.756881	0.000187624	-4.33535e-10	-0.723004
11929297	chr3:11929297:C:T	3.2764e-17	-4.33535e-10	-1.38397	1.74507e-05	-4.33535e-10	-1.37262	9.70795e-05	-4.33535e-10	-1.38191
11929331	chr3:11929331:C:G	5.31281e-17	-4.33535e-10	-0.900599	3.26142e-05	-4.33535e-10	-0.747246	0.000183211	-4.33535e-10	-0.746803
11929577	chr3:11929577:T:C	3.28482e-17	-4.33535e-10	-1.38141	1.75049e-05	-4.33535e-10	-1.36951	9.73382e-05	-4.33535e-10	-1.37925
11929788	chr3:11929788:C:T	3.24374e-17	-4.33535e-10	-1.39399	1.72496e-05	-4.33535e-10	-1.38421	9.61173e-05	-4.33535e-10	-1.39187
11929811	chr3:11929811:G:A	8.60112e-17	-4.33535e-10	-0.418827	5.4922e-05	-4.33535e-10	-0.226081	0.000314156	-4.33535e-10	-0.207554
11929971	chr3:11929971:A:G	4.2332e-18	-2.09703	-1.33331	2.17542e-06	-2.17913	-1.27565	1.27974e-05	-2.13391	-1.27429
11930270	chr3:11930270:G:T	3.75034e-17	-4.33535e-10	-1.24887	2.37758e-05	-4.33535e-10	-1.06333	0.000126511	-4.33535e-10	-1.11711
11930279	chr3:11930279:G:A	8.21182e-16	1.97325	-0.135809	1.1896e-05	-1.65554	-0.100252	8.68062e-05	-1.41257	-0.0811911
11930334	chr3:11930334:T:C	4.60037e-17	-4.33535e-10	-1.04458	1.72292e-05	-4.33535e-10	-1.38539	9.70568e-05	-4.33535e-10	-1.38215
11930506	chr3:11930506:G:T	6.66523e-17	-4.33535e-10	-0.673815	2.38941e-05	-4.33535e-10	-1.05836	0.000158457	-4.33535e-10	-0.89196
11930599	chr3:11930599:G:A	3.32912e-17	-4.33535e-10	-1.36801	1.71513e-05	-4.33535e-10	-1.38992	9.71909e-05	-4.33535e-10	-1.38077
11930688	chr3:11930688:C:T	5.33201e-17	-4.33535e-10	-0.896992	3.27482e-05	-4.33535e-10	-0.743148	0.000183965	-4.33535e-10	-0.742697
11930824	chr3:11930824:T:C	7.0353e-17	-4.33535e-10	-0.619779	4.2469e-05	-4.33535e-10	-0.483222	0.000259458	-4.33535e-10	-0.398848
11930919	chr3:11930919:A:G	3.24498e-17	-4.33535e-10	-1.39361	1.72426e-05	-4.33535e-10	-1.38461	9.61141e-05	-4.33535e-10	-1.39191
11931579	chr3:11931579:C:T	6.45209e-18	-1.79312	-1.21578	2.8722e-06	-2.10345	-1.07347	1.87109e-05	-1.97915	-1.04919
11932265	chr3:11932265:CA:C	3.40883e-17	-4.33535e-10	-1.34435	1.8106e-05	-4.33535e-10	-1.33575	0.000102396	-4.33535e-10	-1.32859
11932408	chr3:11932408:C:CA	3.25284e-17	-4.33535e-10	-1.39119	1.72209e-05	-4.33535e-10	-1.38587	9.63415e-05	-4.33535e-10	-1.38954
11932444	chr3:11932444:A:G	4.41632e-18	-2.21368	-1.17432	3.59617e-06	-1.88796	-1.06416	3.6994e-05	-1.34731	-0.999381
11932572	chr3:11932572:G:T	3.63391e-16	1.2281	-0.205924	8.61933e-06	-1.90622	-0.171773	5.94425e-05	-1.72019	-0.152241
11932938	chr3:11932938:T:A	5.28954e-17	-4.33535e-10	-0.904988	1.79536e-05	-4.33535e-10	-1.3442	0.000101371	-4.33535e-10	-1.33866
11933303	chr3:11933303:T:C	3.32841e-17	-4.33535e-10	-1.36822	1.77061e-05	-4.33535e-10	-1.35809	0.000101787	-4.33535e-10	-1.33456
11933324	chr3:11933324:G:A	3.72297e-17	-4.33535e-10	-1.2562	1.96203e-05	-4.33535e-10	-1.25543	0.000112416	-4.33535e-10	-1.23524
11933492	chr3:11933492:G:C	4.08681e-18	-2.16308	-1.30246	3.16758e-06	-1.69479	-1.38424	3.62382e-05	-0.974061	-1.39327
11933604	chr3:11933604:G:A	4.83038e-18	-1.99357	-1.30481	2.09031e-06	-2.21123	-1.28345	1.16906e-05	-2.22127	-1.27738
11934218	chr3:11934218:G:A	4.47737e-18	-1.97417	-1.40009	8.63032e-06	-0.670153	-1.40656	7.72085e-05	-0.205433	-1.4055
11934723	chr3:11934723:C:G	3.75278e-16	-4.33535e-10	1.05436	0.000106496	-4.33535e-10	0.436112	0.00052833	-4.33535e-10	0.312277
11934770	chr3:11934770:T:C	3.25218e-17	-4.33535e-10	-1.39139	1.71817e-05	-4.33535e-10	-1.38815	9.75542e-05	-4.33535e-10	-1.37704
11934798	chr3:11934798:T:C	2.45053e-17	-2.13728	0.462871	1.14619e-05	-2.04513	0.252164	0.000141362	-1.42513	0.419008
11935005	chr3:11935005:A:G	1.62755e-17	-2.07919	-0.00445168	8.1864e-06	-1.96643	-0.163092	0.000106551	-1.26381	-0.0250076
11935575	chr3:11935575:T:C	9.18413e-16	2.20403	-0.25469	1.1276e-05	-1.58713	-0.222186	8.38544e-05	-1.32612	-0.202238
11935854	chr3:11935854:A:C	3.73374e-18	-2.19625	-1.35964	1.88484e-06	-2.21404	-1.38411	1.13749e-05	-2.14642	-1.37962
11935906	chr3:11935906:G:A	5.4278e-17	-4.33535e-10	-0.879186	1.95506e-05	-4.33535e-10	-1.25899	0.000120823	-4.33535e-10	-1.16311
11936077	chr3:11936077:A:C	8.07084e-18	-1.86467	-0.920382	4.10772e-06	-2.20082	-0.618309	3.29846e-05	-1.89619	-0.565214
11936445	chr3:11936445:T:C	3.21229e-17	-4.33535e-10	-1.40373	1.74159e-05	-4.33535e-10	-1.37461	0.000102531	-4.33535e-10	-1.32728
11936466	chr3:11936466:A:T	5.88631e-18	-1.92948	-1.1712	3.06137e-06	-2.17811	-0.935025	2.53317e-05	-1.82749	-0.897897
11936476	chr3:11936476:T:A	3.08461e-17	-0.294814	-1.14948	2.17904e-06	-2.11235	-1.34076	1.18371e-05	-2.15013	-1.33608
11936494	chr3:11936494:A:G	1.24652e-16	-4.33535e-10	-0.0477767	3.92882e-05	-4.33535e-10	-0.561072	0.000230557	-4.33535e-10	-0.516945
11936582	chr3:11936582:T:C	5.25879e-17	-4.33535e-10	-0.91082	3.27003e-05	-4.33535e-10	-0.74461	0.000183344	-4.33535e-10	-0.746078
11936686	chr3:11936686:A:G	6.82518e-18	-1.83054	-1.12214	3.16979e-06	-2.20846	-0.869875	2.46832e-05	-1.92311	-0.82821
11936703	chr3:11936703:G:A	8.94387e-16	2.67121	-0.748375	4.42271e-06	-1.53039	-1.21485	3.32231e-05	-1.26202	-1.19218
11937227	chr3:11937227:A:G	5.26342e-17	-4.33535e-10	-0.909939	3.27287e-05	-4.33535e-10	-0.743743	0.000183517	-4.33535e-10	-0.745136
11937473	chr3:11937473:T:C	3.47374e-17	-4.33535e-10	-1.32549	1.8303e-05	-4.33535e-10	-1.32493	0.000103618	-4.33535e-10	-1.31673
11937657	chr3:11937657:C:G	2.94048e-17	-1.49215	-3.92172e-10	3.93406e-05	-0.559738	-3.92172e-10	0.000262624	-0.386721	-3.92172e-10
11937688	chr3:11937688:T:G	4.04371e-18	-2.06969	-1.40646	6.60534e-06	-0.944822	-1.3993	5.64863e-05	-0.520198	-1.40325
11937737	chr3:11937737:C:T	3.97263e-17	-4.33535e-10	-1.19129	2.06416e-05	-4.33535e-10	-1.20469	0.000115508	-4.33535e-10	-1.2081
11937807	chr3:11937807:G:A	7.85302e-16	2.04733	-0.254569	1.0623e-05	-1.64694	-0.222028	7.81292e-05	-1.397	-0.202077
11938254	chr3:11938254:G:A	1.56811e-17	-0.763161	-1.35768	2.00498e-06	-2.2304	-1.30596	1.14563e-05	-2.22094	-1.29796
11938344	chr3:11938344:C:T	3.91071e-18	-2.10313	-1.40646	5.97365e-06	-1.04531	-1.39933	5.03231e-05	-0.635709	-1.40327
11938514	chr3:11938514:G:A	2.22143e-17	-1.32048	-0.452085	7.37857e-06	-2.18388	-0.0495357	8.80613e-05	-1.55511	0.0756982
11938572	chr3:11938572:T:C	8.126e-16	2.21025	-0.383312	5.41629e-06	-1.65739	-0.885198	4.14091e-05	-1.41631	-0.817635
11938596	chr3:11938596:G:A	3.34603e-17	-4.33535e-10	-1.36294	1.76711e-05	-4.33535e-10	-1.36007	0.000100946	-4.33535e-10	-1.34286
11938770	chr3:11938770:G:A	5.77003e-16	2.29426	-0.809719	4.0205e-06	-1.63413	-1.20646	3.01994e-05	-1.38729	-1.16233
11939009	chr3:11939009:C:T	2.99452e-17	-1.2719	-0.202039	1.01251e-05	-2.1967	0.279724	0.000121135	-1.61215	0.451605
11939080	chr3:11939080:T:C	5.24942e-17	-4.33535e-10	-0.912602	3.26323e-05	-4.33535e-10	-0.746693	0.000182966	-4.33535e-10	-0.748143
11939092	chr3:11939092:T:C	3.32817e-17	-4.33535e-10	-1.3683	1.68768e-05	-4.33535e-10	-1.40606	9.4711e-05	-4.33535e-10	-1.40661
11939258	chr3:11939258:C:T	3.80116e-17	-4.33535e-10	-1.23541	2.08946e-05	-4.33535e-10	-1.1925	0.00012235	-4.33535e-10	-1.15055
11939317	chr3:11939317:T:C	1.82986e-16	-4.33535e-10	0.336103	4.56311e-05	-4.33535e-10	-0.411405	0.00027126	-4.33535e-10	-0.354367
11939442	chr3:11939442:T:C	2.0733e-17	-1.21929	-0.622287	5.92543e-06	-2.20345	-0.249294	6.59497e-05	-1.63501	-0.133539
11939558	chr3:11939558:C:T	1.72103e-17	-0.74013	-1.28766	2.81514e-06	-1.88619	-1.31079	1.70947e-05	-1.80064	-1.31804
11939992	chr3:11939992:A:G	1.43502e-17	-2.20954	-3.92172e-10	8.0717e-06	-2.14363	-3.92172e-10	4.81992e-05	-2.0821	-3.92172e-10
11939998	chr3:11939998:T:G	4.66634e-18	-1.92923	-1.4037	8.65028e-06	-0.670122	-1.40428	8.25691e-05	-0.144072	-1.39974
11940098	chr3:11940098:G:A	4.52661e-17	-4.33535e-10	-1.06075	2.7728e-05	-4.33535e-10	-0.909553	0.000152359	-4.33535e-10	-0.931204
11940179	chr3:11940179:A:T	4.4581e-17	-4.33535e-10	-1.076	2.59164e-05	-4.33535e-10	-0.97712	0.000141718	-4.33535e-10	-1.0036
11940183	chr3:11940183:C:T	4.48561e-17	-4.33535e-10	-1.06985	2.67807e-05	-4.33535e-10	-0.944313	0.000149294	-4.33535e-10	-0.951524
11940226	chr3:11940226:T:C	5.77788e-17	-4.33535e-10	-0.816684	3.56877e-05	-4.33535e-10	-0.657191	0.000197865	-4.33535e-10	-0.669858
11940557	chr3:11940557:T:A	3.83813e-17	-4.33535e-10	-1.22574	1.98982e-05	-4.33535e-10	-1.24137	0.000111652	-4.33535e-10	-1.24206
11940573	chr3:11940573:T:A	4.11409e-17	-4.33535e-10	-1.1563	2.09484e-05	-4.33535e-10	-1.18993	0.000117179	-4.33535e-10	-1.19374
11941127	chr3:11941127:A:G	3.20508e-17	-4.33535e-10	-1.40598	1.68756e-05	-4.33535e-10	-1.40613	9.47657e-05	-4.33535e-10	-1.40604
11941150	chr3:11941150:G:A	3.91518e-17	-4.33535e-10	-1.20586	1.87268e-05	-4.33535e-10	-1.30204	0.00010594	-4.33535e-10	-1.29457
11941649	chr3:11941649:A:T	1.82498e-17	-1.10001	-0.869141	4.35332e-06	-2.00502	-0.75604	2.67701e-05	-1.93854	-0.73162
11941875	chr3:11941875:T:C	1.50491e-17	-1.20616	-0.955832	3.78215e-06	-2.03847	-0.863232	2.30607e-05	-1.96797	-0.85135
11942060	chr3:11942060:C:T	4.44576e-17	-4.33535e-10	-1.07877	2.79293e-05	-4.33535e-10	-0.90232	0.000161725	-4.33535e-10	-0.871544
11942099	chr3:11942099:C:T	6.74641e-18	-1.55866	-1.40563	1.90249e-06	-2.20825	-1.38059	2.80001e-05	-1.28054	-1.3447
11942117	chr3:11942117:T:C	1.45364e-17	-1.07458	-1.12207	3.25269e-06	-2.00802	-1.0445	1.96515e-05	-1.94243	-1.03686
11942208	chr3:11942208:G:T	1.3596e-17	-1.1438	-1.11973	3.16629e-06	-2.03768	-1.04175	1.90525e-05	-1.97633	-1.03391
11944020	chr3:11944020:A:G	1.69037e-17	-1.15639	-0.889383	4.06461e-06	-2.04515	-0.784531	2.44302e-05	-1.98481	-0.776814
11944167	chr3:11944167:C:G	1.41429e-17	-1.08224	-1.14184	3.14529e-06	-2.00902	-1.07706	1.89523e-05	-1.9436	-1.07192
11944492	chr3:11944492:C:T	2.1279e-16	-2.12681	2.61381	3.59541e-05	-2.21265	1.5629	0.000454899	-1.56291	1.72554
11944548	chr3:11944548:A:G	3.36467e-17	-4.33535e-10	-1.35739	1.81568e-05	-4.33535e-10	-1.33295	0.000101388	-4.33535e-10	-1.33849
11944587	chr3:11944587:G:A	7.37481e-17	-4.33535e-10	-0.572649	4.70341e-05	-4.33535e-10	-0.381122	0.000259567	-4.33535e-10	-0.398428
11944612	chr3:11944612:T:A	1.66048e-17	-1.03752	-1.02609	3.69259e-06	-1.97502	-0.950647	2.25076e-05	-1.9015	-0.942097
11944629	chr3:11944629:A:G	1.6926e-17	-1.04589	-0.998566	3.78823e-06	-1.97959	-0.920505	2.30857e-05	-1.90657	-0.911662
11944757	chr3:11944757:G:A	1.9168e-17	-2.16701	0.246954	4.89579e-06	-2.04781	-0.595808	0.000103908	-0.787895	-0.526041
11945636	chr3:11945636:G:A	4.84954e-17	-2.10967	1.11783	9.27011e-06	-2.21864	0.213444	0.000110261	-1.6014	0.346808
11945638	chr3:11945638:G:A	6.1377e-18	-2.07269	-0.986165	1.42508e-05	-0.767098	-0.808082	0.000115367	-0.398345	-0.81098
11946008	chr3:11946008:C:T	5.71142e-17	-4.33535e-10	-0.828251	3.58187e-05	-4.33535e-10	-0.653524	0.000198407	-4.33535e-10	-0.667125
11946046	chr3:11946046:A:G	1.30844e-17	-2.19214	-0.109742	4.00378e-06	-2.08908	-0.755682	7.69798e-05	-0.915461	-0.698439
11946428	chr3:11946428:T:C	4.89752e-17	-4.33535e-10	-0.98199	2.23228e-05	-4.33535e-10	-1.12639	0.000126752	-4.33535e-10	-1.11521
11946497	chr3:11946497:T:A	4.3989e-17	-4.33535e-10	-1.08936	2.29516e-05	-4.33535e-10	-1.09861	0.000124344	-4.33535e-10	-1.1344
11946949	chr3:11946949:C:T	6.84767e-17	-4.33535e-10	-0.646811	4.54777e-05	-4.33535e-10	-0.414772	0.000266382	-4.33535e-10	-0.372513
11946966	chr3:11946966:A:G	3.26394e-17	-4.33535e-10	-1.38778	1.70953e-05	-4.33535e-10	-1.39319	9.60123e-05	-4.33535e-10	-1.39297
11947076	chr3:11947076:A:G	1.04582e-16	-0.22333	-3.92172e-10	2.15189e-05	-1.16307	-3.92172e-10	0.000170329	-0.819713	-3.92172e-10
11947104	chr3:11947104:C:A	1.35109e-17	-0.936323	-1.33348	2.46341e-06	-1.959	-1.37145	1.50541e-05	-1.88034	-1.36546
11947222	chr3:11947222:AT:A	3.28003e-17	-4.33535e-10	-1.38287	1.71724e-05	-4.33535e-10	-1.38869	9.64359e-05	-4.33535e-10	-1.38857
11947275	chr3:11947275:A:G	3.27999e-17	-4.33535e-10	-1.38288	1.71721e-05	-4.33535e-10	-1.38871	9.64341e-05	-4.33535e-10	-1.38858
11947560	chr3:11947560:A:G	2.0909e-17	-2.16389	0.330767	5.7416e-06	-2.04174	-0.442521	0.000116252	-0.827954	-0.373726
11947708	chr3:11947708:C:T	3.26763e-17	-2.11993	0.733271	6.76293e-06	-2.21397	-0.106569	8.27304e-05	-1.57166	0.0298065
11948008	chr3:11948008:TA:T	5.64377e-17	-2.15039	1.31023	1.09338e-05	-2.19982	0.359681	0.000146784	-1.49116	0.522677
11948522	chr3:11948522:T:G	1.53156e-17	-0.975566	-1.16887	2.20784e-06	-2.21306	-1.22692	1.77174e-05	-1.82769	-1.25521
11948969	chr3:11948969:T:A	4.33504e-16	-4.33535e-10	1.1986	0.000160107	-4.33535e-10	0.843849	0.000950075	-4.33535e-10	0.899098
11949533	chr3:11949533:C:A	1.90155e-17	-2.06527	0.137226	3.80071e-06	-2.22739	-0.669414	3.9769e-05	-1.68272	-0.591635
11949564	chr3:11949564:A:G	1.58089e-16	-1.93344	2.1233	4.3322e-05	-1.64662	1.18329	0.000171798	-2.16963	1.35851
11949647	chr3:11949647:A:G	5.95839e-17	-4.33535e-10	-0.785919	3.84884e-05	-4.33535e-10	-0.581637	0.000228572	-4.33535e-10	-0.525594
11950255	chr3:11950255:A:G	3.11367e-16	-1.84273	2.7104	7.31977e-05	-1.50105	1.56222	0.000273073	-2.11766	1.76995
11950431	chr3:11950431:AT:A	5.21806e-17	-4.33535e-10	-0.918594	3.24465e-05	-4.33535e-10	-0.752402	0.0001796	-4.33535e-10	-0.766711
11950521	chr3:11950521:T:C	1.64485e-17	-2.07307	-3.92172e-10	8.51891e-06	-2.08971	-3.92172e-10	5.81153e-05	-1.89501	-3.92172e-10
11950828	chr3:11950828:A:G	1.02542e-17	-1.34258	-1.20304	2.51122e-06	-2.10674	-1.20448	1.53007e-05	-2.05724	-1.17231
11950883	chr3:11950883:A:C	6.40414e-17	-4.33535e-10	-0.713775	2.31482e-05	-4.33535e-10	-1.09008	0.000151968	-4.33535e-10	-0.933773
11951237	chr3:11951237:G:A	5.88361e-17	-2.1421	1.34355	1.11796e-05	-2.20307	0.385171	0.000148787	-1.50363	0.548704
11951364	chr3:11951364:T:C	1.57088e-16	-4.33535e-10	0.1835	6.57186e-05	-4.33535e-10	-0.0466139	0.000335097	-4.33535e-10	-0.143025
11951543	chr3:11951543:A:G	1.33588e-15	2.32404	-3.92172e-10	1.5049e-05	-1.52068	-3.92172e-10	0.000114386	-1.21787	-3.92172e-10
11951602	chr3:11951602:G:A	3.58289e-17	-4.33535e-10	-1.29455	1.92287e-05	-4.33535e-10	-1.27559	0.000109998	-4.33535e-10	-1.25698
11951607	chr3:11951607:C:A	1.51374e-17	-0.794252	-1.36189	2.57412e-06	-1.8919	-1.39458	1.58094e-05	-1.80271	-1.39413
11951732	chr3:11951732:C:T	1.54993e-17	-0.727516	-1.40499	2.67063e-06	-1.84976	-1.39992	1.64586e-05	-1.75606	-1.40053
11951858	chr3:11951858:A:G	1.15719e-17	-2.20706	-0.217665	3.59639e-06	-2.05747	-0.894591	7.62228e-05	-0.783937	-0.839846
11951861	chr3:11951861:G:A	5.86414e-17	-4.33535e-10	-0.801864	3.68961e-05	-4.33535e-10	-0.62389	0.000204421	-4.33535e-10	-0.637264
11952233	chr3:11952233:T:A	3.20406e-17	-4.33535e-10	-1.4063	1.68674e-05	-4.33535e-10	-1.40662	9.47114e-05	-4.33535e-10	-1.40661
11952402	chr3:11952402:G:A	3.6927e-17	-4.33535e-10	-1.26436	2.3166e-05	-4.33535e-10	-1.08931	0.000131993	-4.33535e-10	-1.0747
11952533	chr3:11952533:A:G	4.66815e-17	-4.33535e-10	-1.02996	2.59627e-05	-4.33535e-10	-0.975336	0.00014616	-4.33535e-10	-0.972744
11952770	chr3:11952770:T:G	4.369e-17	-4.33535e-10	-1.09619	2.41928e-05	-4.33535e-10	-1.04594	0.000136166	-4.33535e-10	-1.04357
11952819	chr3:11952819:G:A	1.43369e-17	-2.21046	-3.92172e-10	8.733e-06	-2.06489	-3.92172e-10	5.55239e-05	-1.94063	-3.92172e-10
11953019	chr3:11953019:C:T	8.64568e-18	-2.21375	-0.502499	3.19392e-06	-2.05281	-1.01793	6.68401e-05	-0.78669	-0.96845
11953112	chr3:11953112:A:G	4.3583e-17	-4.33535e-10	-1.09864	2.41299e-05	-4.33535e-10	-1.04855	0.000135807	-4.33535e-10	-1.04621
11953216	chr3:11953216:G:A	4.3583e-17	-4.33535e-10	-1.09864	2.41299e-05	-4.33535e-10	-1.04855	0.000135807	-4.33535e-10	-1.04621
11953382	chr3:11953382:C:T	1.38147e-16	-4.33535e-10	0.0550142	0.000102448	-4.33535e-10	0.397359	0.000586729	-4.33535e-10	0.41712
11954018	chr3:11954018:A:G	2.42895e-17	-2.0812	0.397937	5.67218e-06	-2.19823	-0.298196	7.35369e-05	-1.47516	-0.184495
11954506	chr3:11954506:G:T	1.1982e-17	-1.25771	-1.13219	2.86475e-06	-2.08058	-1.09894	1.74762e-05	-2.02404	-1.07257
11954685	chr3:11954685:T:C	2.41605e-17	-2.10383	0.415246	5.85265e-06	-2.18692	-0.278184	7.91873e-05	-1.42252	-0.163105
11954711	chr3:11954711:C:T	3.99734e-17	-4.33535e-10	-1.18509	1.90225e-05	-4.33535e-10	-1.28637	0.00010538	-4.33535e-10	-1.29987
11954828	chr3:11954828:A:G	2.44468e-17	-2.10159	0.424787	5.8942e-06	-2.18856	-0.269461	7.93142e-05	-1.42998	-0.154051
11955032	chr3:11955032:T:C	2.22156e-17	-2.08883	0.31632	5.37087e-06	-2.19533	-0.355678	7.03046e-05	-1.45975	-0.244861
11955064	chr3:11955064:G:A	4.23345e-18	-2.07783	-1.35246	8.73791e-06	-0.745703	-1.31862	7.11364e-05	-0.361962	-1.33088
11955206	chr3:11955206:T:C	2.52936e-17	-2.0853	0.44255	5.91249e-06	-2.19706	-0.257871	7.73351e-05	-1.46812	-0.141179
11955220	chr3:11955220:A:C	2.33936e-17	-2.08094	0.360095	5.54075e-06	-2.19897	-0.320894	7.16358e-05	-1.47742	-0.208432
11955275	chr3:11955275:G:T	1.74376e-17	-2.20492	0.190245	5.52412e-06	-2.02012	-0.502751	0.000128059	-0.681099	-0.423857
11955294	chr3:11955294:C:T	3.86681e-16	-4.33535e-10	1.08429	0.000144478	-4.33535e-10	0.74113	0.000858031	-4.33535e-10	0.797197
11955478	chr3:11955478:T:A	4.03753e-18	-2.07133	-1.40634	8.20486e-06	-0.726653	-1.40062	6.75699e-05	-0.340692	-1.40359
11955678	chr3:11955678:G:A	2.0545e-16	-4.33535e-10	0.4519	0.000158448	-4.33535e-10	0.833433	0.000908239	-4.33535e-10	0.854064
11955837	chr3:11955837:C:T	2.90508e-17	-2.09339	0.589133	6.67009e-06	-2.19319	-0.141177	8.90248e-05	-1.44865	-0.0198785
11955878	chr3:11955878:C:A	5.25982e-18	-2.00365	-1.20956	1.21435e-05	-0.511655	-1.22355	0.000100685	-0.0976417	-1.24781
11956096	chr3:11956096:C:T	3.97703e-17	-4.33535e-10	-1.19019	2.53378e-05	-4.33535e-10	-0.999697	0.000153516	-4.33535e-10	-0.923639
11956123	chr3:11956123:C:T	2.62887e-17	-2.1018	0.497635	6.25034e-06	-2.18879	-0.210573	8.46007e-05	-1.42899	-0.0905064
11956184	chr3:11956184:G:A	1.29122e-17	-1.2527	-1.06243	3.09142e-06	-2.07959	-1.02377	1.8916e-05	-2.0226	-0.994838
11956691	chr3:11956691:G:T	2.17892e-17	-2.22885	0.436957	6.05164e-06	-2.11181	-0.319855	0.000118199	-0.956527	-0.228547
11956931	chr3:11956931:C:T	2.07339e-17	-1.84153	-3.92172e-10	7.8493e-06	-2.17157	-3.92172e-10	4.51694e-05	-2.14702	-3.92172e-10
11956966	chr3:11956966:G:T	4.40385e-17	-4.33535e-10	-1.08824	2.44354e-05	-4.33535e-10	-1.03596	0.000137528	-4.33535e-10	-1.03361
11956986	chr3:11956986:C:T	1.40945e-17	-2.22752	-3.92172e-10	7.40076e-06	-2.23041	-3.92172e-10	4.17489e-05	-2.22577	-3.92172e-10
11957382	chr3:11957382:G:A	1.69517e-17	-2.19945	0.156511	5.26033e-06	-2.02069	-0.55111	0.000121918	-0.683469	-0.470626
11957468	chr3:11957468:C:T	1.70121e-17	-2.20349	0.164111	5.18161e-06	-2.02612	-0.560758	0.000118826	-0.696977	-0.482808
11957574	chr3:11957574:T:C	3.68578e-17	-4.33535e-10	-1.26624	2.33309e-05	-4.33535e-10	-1.08222	0.000124451	-4.33535e-10	-1.13353
11957588	chr3:11957588:C:T	1.69715e-17	-2.22213	0.18036	4.57369e-06	-2.18118	-0.530492	7.40592e-05	-1.1991	-0.453481
11957609	chr3:11957609:C:T	6.43014e-17	-2.22736	1.51764	1.46224e-05	-2.08309	0.533646	8.43794e-05	-2.21889	0.696766
11957667	chr3:11957667:A:G	1.37526e-16	-1.72541	1.77592	3.32165e-05	-1.54138	0.812434	0.000122923	-2.13196	0.986072
11958013	chr3:11958013:T:C	3.30153e-17	-4.33535e-10	-1.37633	1.96118e-05	-4.33535e-10	-1.25586	0.00010688	-4.33535e-10	-1.28573
11958126	chr3:11958126:A:G	3.64455e-17	-4.33535e-10	-1.27749	1.89537e-05	-4.33535e-10	-1.29	0.000105506	-4.33535e-10	-1.29867
11958275	chr3:11958275:C:T	1.35989e-16	-4.33535e-10	0.0392677	9.9293e-05	-4.33535e-10	0.36608	0.000570358	-4.33535e-10	0.388821
11958321	chr3:11958321:G:A	4.16435e-18	-2.06704	-1.3797	8.29558e-06	-0.793512	-1.32276	6.89719e-05	-0.417996	-1.30575
11958887	chr3:11958887:A:G	2.64208e-15	2.69169	0.314326	9.00367e-06	-1.57255	-0.461812	7.0353e-05	-1.28938	-0.414534
11958889	chr3:11958889:A:C	2.71689e-15	2.76414	0.269803	8.93896e-06	-1.54616	-0.495416	7.01269e-05	-1.25787	-0.449272
11958996	chr3:11958996:G:A	3.30255e-15	2.33809	0.891055	1.13686e-05	-1.71561	-0.0855279	8.7821e-05	-1.45219	-0.0299505
11959208	chr3:11959208:C:T	9.56152e-17	-4.33535e-10	-0.312973	3.46966e-05	-4.33535e-10	-0.685352	0.000194528	-4.33535e-10	-0.686867
11959238	chr3:11959238:C:T	3.47477e-16	-4.33535e-10	0.977394	0.000122805	-4.33535e-10	0.578604	0.000733457	-4.33535e-10	0.640326
11959370	chr3:11959370:C:T	3.97866e-15	2.44993	0.965465	1.13972e-05	-1.67636	-0.122269	8.7391e-05	-1.40698	-0.0800767
11959794	chr3:11959794:C:T	2.5769e-15	2.69747	0.283568	8.7986e-06	-1.57184	-0.485566	6.86197e-05	-1.28991	-0.438956
11959894	chr3:11959894:T:C	3.82009e-15	2.46438	0.910342	1.09972e-05	-1.67191	-0.162442	8.43436e-05	-1.40134	-0.121204
11959992	chr3:11959992:G:A	3.61231e-15	2.38322	0.935576	1.09016e-05	-1.69912	-0.143961	8.3094e-05	-1.43478	-0.102689
11960027	chr3:11960027:G:T	1.2087e-16	-4.33535e-10	-0.078587	8.80747e-05	-4.33535e-10	0.24619	0.000507908	-4.33535e-10	0.272856
11960068	chr3:11960068:A:G	4.67617e-17	-4.33535e-10	-1.02824	2.17226e-05	-4.33535e-10	-1.15364	0.000119501	-4.33535e-10	-1.17412
11960251	chr3:11960251:G:C	3.41057e-17	-4.33535e-10	-1.34384	1.73633e-05	-4.33535e-10	-1.37764	9.70545e-05	-4.33535e-10	-1.38217
11960394	chr3:11960394:A:G	4.03201e-15	2.47667	0.952043	1.13938e-05	-1.66712	-0.131805	8.75276e-05	-1.39575	-0.089741
11960513	chr3:11960513:A:T	8.97349e-17	-4.33535e-10	-0.376445	2.59356e-05	-4.33535e-10	-0.97638	0.000171984	-4.33535e-10	-0.810041
11960948	chr3:11960948:G:A	3.51683e-16	-4.33535e-10	0.989427	0.000121004	-4.33535e-10	0.563828	0.000724699	-4.33535e-10	0.628313
11961181	chr3:11961181:T:G	3.82017e-15	2.37017	1.00458	1.14132e-05	-1.70335	-0.0938663	8.70144e-05	-1.44015	-0.0512154
11961467	chr3:11961467:C:T	4.16531e-15	2.40019	1.06105	1.20194e-05	-1.69388	-0.0515959	9.19238e-05	-1.42819	-0.0082903
11961473	chr3:11961473:G:A	2.54044e-15	2.61428	0.352505	8.99796e-06	-1.60085	-0.434152	7.0035e-05	-1.32234	-0.386104
11961563	chr3:11961563:C:T	4.16116e-15	2.45771	1.00253	1.17354e-05	-1.67452	-0.0948638	9.00744e-05	-1.40451	-0.0522924
11961673	chr3:11961673:A:T	3.33246e-17	-4.33535e-10	-1.36701	1.72958e-05	-4.33535e-10	-1.38153	9.66673e-05	-4.33535e-10	-1.38617
11962200	chr3:11962200:C:T	3.53371e-15	2.21701	1.07979	1.16803e-05	-1.75089	-0.0231975	8.86102e-05	-1.49848	0.0252882
11962335	chr3:11962335:C:T	3.59887e-15	2.32343	0.991636	1.10998e-05	-1.71924	-0.105829	8.42287e-05	-1.45963	-0.06428
11962515	chr3:11962515:C:T	3.57765e-17	-4.33535e-10	-1.29601	1.81515e-05	-4.33535e-10	-1.33324	0.000101242	-4.33535e-10	-1.33993
11962975	chr3:11962975:G:A	2.97362e-17	-1.48094	-3.92172e-10	8.39611e-06	-2.10423	-3.92172e-10	4.36853e-05	-2.18043	-3.92172e-10
11963090	chr3:11963090:A:G	4.19987e-15	2.48695	0.982555	1.17455e-05	-1.66101	-0.10751	9.05168e-05	-1.38477	-0.0671353
11963351	chr3:11963351:C:T	4.84778e-15	2.60478	1.00819	1.24856e-05	-1.61898	-0.0884393	9.70784e-05	-1.33406	-0.047866
11963397	chr3:11963397:A:T	4.05973e-15	2.41449	1.02107	1.17917e-05	-1.6855	-0.0790963	9.03916e-05	-1.41502	-0.0382693
11963466	chr3:11963466:A:G	2.28618e-16	1.76023	-1.20148	2.5825e-06	-2.00308	-1.28016	1.19073e-05	-2.20466	-1.27563
11963656	chr3:11963656:G:A	1.18589e-16	-4.33535e-10	-0.097639	8.32445e-05	-4.33535e-10	0.189787	0.000485591	-4.33535e-10	0.227922
11963744	chr3:11963744:C:G	3.27941e-17	-4.33535e-10	-1.38306	1.70306e-05	-4.33535e-10	-1.39698	9.72047e-05	-4.33535e-10	-1.38062
11964031	chr3:11964031:T:C	3.99131e-18	-2.10005	-1.38914	7.23855e-06	-0.87828	-1.37429	5.93482e-05	-0.510343	-1.36368
11964032	chr3:11964032:A:T	3.89429e-18	-2.12038	-1.39341	6.74224e-06	-0.943376	-1.38023	5.47247e-05	-0.584547	-1.37058
11964071	chr3:11964071:A:AT	4.71403e-15	2.52075	1.06424	1.28247e-05	-1.64791	-0.0327104	9.9228e-05	-1.36946	0.00943748
11964112	chr3:11964112:A:G	5.09221e-15	2.46139	1.20078	1.3932e-05	-1.66821	0.0703968	0.000107574	-1.39433	0.115064
11964143	chr3:11964143:C:G	3.27254e-17	-1.53279	0.147639	6.46132e-06	-1.82645	-0.539715	4.16365e-05	-1.75687	-0.471602
11964234	chr3:11964234:A:G	5.04225e-17	-0.952868	-3.92172e-10	1.18166e-05	-1.76249	-3.92172e-10	7.49327e-05	-1.64085	-3.92172e-10
11964359	chr3:11964359:C:T	3.71654e-15	2.36329	0.983959	1.15466e-05	-1.69398	-0.0916172	8.86911e-05	-1.42224	-0.0500458
11964827	chr3:11964827:T:C	4.90373e-15	2.58012	1.04432	1.29147e-05	-1.62645	-0.0471746	0.000100326	-1.34352	-0.0055022
11965300	chr3:11965300:A:G	3.9517e-17	-4.33535e-10	-1.19657	2.09284e-05	-4.33535e-10	-1.19089	0.000118307	-4.33535e-10	-1.18416
11965381	chr3:11965381:T:C	3.39325e-15	2.27407	0.982168	1.10666e-05	-1.733	-0.0950573	8.39556e-05	-1.47296	-0.0541977
11965418	chr3:11965418:T:C	3.21926e-15	2.2612	0.942396	1.07371e-05	-1.73698	-0.121305	8.13266e-05	-1.47792	-0.08105
11965546	chr3:11965546:G:A	8.09841e-17	-4.33535e-10	-0.479052	4.68324e-05	-4.33535e-10	-0.38542	0.000258552	-4.33535e-10	-0.402348
11965578	chr3:11965578:G:A	4.87408e-17	-4.33535e-10	-0.986788	2.43246e-05	-4.33535e-10	-1.04051	0.000140687	-4.33535e-10	-1.01091
11965724	chr3:11965724:A:G	3.25473e-17	-4.33535e-10	-1.39061	1.884e-05	-4.33535e-10	-1.29601	0.000103067	-4.33535e-10	-1.32206
11965808	chr3:11965808:T:C	6.46235e-15	2.41098	1.48946	1.66665e-05	-1.70502	0.286427	0.000128163	-1.44055	0.336416
11966127	chr3:11966127:A:G	2.24704e-15	2.0827	0.761363	7.3784e-06	-1.82211	-0.411331	5.09885e-05	-1.59668	-0.429164
11966181	chr3:11966181:T:TC	1.90091e-16	-4.33535e-10	0.374201	5.93233e-05	-4.33535e-10	-0.148993	0.000332316	-4.33535e-10	-0.151356
11966259	chr3:11966259:G:A	2.67171e-17	-2.1436	0.555603	2.91375e-05	-0.528586	-0.331383	0.000259612	-0.119506	-0.278751
11966304	chr3:11966304:T:G	2.96852e-16	0.819929	-3.92172e-10	2.09026e-05	-1.19212	-3.92172e-10	0.000107827	-1.27691	-3.92172e-10
11966436	chr3:11966436:T:C	2.27761e-16	1.89762	-1.34263	2.38784e-06	-1.98667	-1.37494	1.07335e-05	-2.21145	-1.37262
11966505	chr3:11966505:A:G	3.40357e-17	-4.33535e-10	-1.34589	1.77618e-05	-4.33535e-10	-1.35495	9.91361e-05	-4.33535e-10	-1.36095
11966561	chr3:11966561:C:T	4.55644e-17	-4.33535e-10	-1.05418	2.43572e-05	-4.33535e-10	-1.03917	0.000137682	-4.33535e-10	-1.0325
11966585	chr3:11966585:A:G	4.02929e-15	2.29455	1.13349	1.24941e-05	-1.7262	0.0194591	9.51525e-05	-1.46478	0.0628145
11966668	chr3:11966668:A:G	4.41731e-15	2.46931	1.05068	1.24764e-05	-1.66582	-0.0423407	9.62137e-05	-1.391	0.000129632
11966906	chr3:11966906:G:T	4.67305e-17	-4.33535e-10	-1.02891	2.50721e-05	-4.33535e-10	-1.01024	0.000141604	-4.33535e-10	-1.00441
11967330	chr3:11967330:T:G	4.31822e-17	-4.33535e-10	-1.10788	2.0274e-05	-4.33535e-10	-1.22266	0.000112626	-4.33535e-10	-1.23337
11967340	chr3:11967340:G:A	2.55481e-15	2.2692	0.703226	9.04175e-06	-1.73354	-0.296605	6.8166e-05	-1.47339	-0.262108
11967524	chr3:11967524:TG:T	3.85709e-17	-4.33535e-10	-1.22081	2.56401e-05	-4.33535e-10	-0.987837	0.000134695	-4.33535e-10	-1.05443
11967602	chr3:11967602:A:T	8.21686e-18	-1.62555	-1.14156	8.95924e-06	-0.840195	-1.19912	7.11275e-05	-0.512844	-1.18013
11967963	chr3:11967963:C:A	6.73129e-17	-0.663954	-3.92172e-10	1.01608e-05	-1.91346	-3.92172e-10	7.26334e-05	-1.67202	-3.92172e-10
11968096	chr3:11968096:A:G	3.97463e-17	-4.33535e-10	-1.19079	2.12733e-05	-4.33535e-10	-1.17454	0.000119965	-4.33535e-10	-1.17024
11968190	chr3:11968190:A:C	2.33001e-15	1.94447	0.935859	6.76698e-06	-1.86411	-0.455831	4.22082e-05	-1.67149	-0.543339
11968207	chr3:11968207:C:T	1.62288e-15	2.13754	0.381109	5.39811e-06	-1.79901	-0.746932	3.44334e-05	-1.59267	-0.825745
11968208	chr3:11968208:A:G	2.79407e-15	2.07402	0.987934	7.27847e-06	-1.82473	-0.422341	4.57549e-05	-1.62318	-0.510963
11968241	chr3:11968241:C:T	4.1249e-17	-4.33535e-10	-1.15368	1.96127e-05	-4.33535e-10	-1.25582	0.000109044	-4.33535e-10	-1.26569
11968288	chr3:11968288:A:G	1.96523e-15	3.77069	-1.06063	7.69948e-06	-1.01914	-1.1717	6.47304e-05	-0.608023	-1.17919
11968297	chr3:11968297:C:T	5.0332e-17	-0.954664	-3.92172e-10	1.47139e-05	-1.5432	-3.92172e-10	4.60275e-05	-2.1282	-3.92172e-10
11968351	chr3:11968351:T:C	1.26103e-17	-1.31709	-1.0217	3.08071e-06	-2.02354	-1.0833	1.84455e-05	-1.97473	-1.06789
11968355	chr3:11968355:G:A	5.07985e-17	-2.14061	1.19517	4.90279e-05	-0.548493	0.208888	0.000434007	-0.14068	0.256297
11968553	chr3:11968553:A:G	5.67093e-18	-1.90261	-1.23534	5.63987e-06	-1.23944	-1.26269	4.1603e-05	-0.953568	-1.2757
11968707	chr3:11968707:G:A	1.54643e-17	-2.13477	-3.92172e-10	7.628e-06	-2.20017	-3.92172e-10	4.15556e-05	-2.23041	-3.92172e-10
11968811	chr3:11968811:G:A	1.58298e-17	-2.11141	-3.92172e-10	1.12289e-05	-1.81351	-3.92172e-10	5.5699e-05	-1.93748	-3.92172e-10
11968858	chr3:11968858:A:G	3.70009e-18	-2.16413	-1.40082	7.01606e-06	-0.972067	-1.31173	1.89987e-05	-1.67191	-1.34117
11968986	chr3:11968986:A:G	4.24984e-14	7.11807	-1.33415	0.00936774	6.29485	-1.38182	0.00774934	4.36446	-1.36654
11968988	chr3:11968988:GT:G	6.28753e-18	-1.93086	-1.10388	3.04376e-06	-1.97753	-1.14138	1.74612e-05	-1.94242	-1.15504
11969204	chr3:11969204:A:AT	3.695e-17	-4.33535e-10	-1.26374	1.80513e-05	-4.33535e-10	-1.33878	0.000100654	-4.33535e-10	-1.34575
11969294	chr3:11969294:T:A	2.09096e-16	-4.33535e-10	0.469489	4.12885e-05	-4.33535e-10	-0.511411	0.000238728	-4.33535e-10	-0.48212
11969337	chr3:11969337:C:A	5.98527e-16	2.29061	-0.769439	6.29858e-06	-1.62245	-0.769223	4.94599e-05	-1.30145	-0.754827
11969560	chr3:11969560:A:C	1.92888e-16	-4.33535e-10	0.388806	3.82374e-05	-4.33535e-10	-0.588181	0.000221146	-4.33535e-10	-0.558622
11969689	chr3:11969689:A:G	2.27343e-17	-2.17559	0.426157	2.91138e-05	-0.444262	-0.41652	0.000266184	-0.00458409	-0.368673
11969805	chr3:11969805:C:T	3.21085e-17	-4.33535e-10	-1.40418	1.70839e-05	-4.33535e-10	-1.39386	9.49706e-05	-4.33535e-10	-1.40388
11969810	chr3:11969810:G:T	6.77323e-17	-1.4681	0.810354	9.35838e-06	-1.8761	-0.11962	6.09146e-05	-1.81269	-0.0352762
11970056	chr3:11970056:C:G	9.06721e-17	-4.33535e-10	-0.366055	6.36447e-05	-4.33535e-10	-0.0786789	0.000330872	-4.33535e-10	-0.155712
11970176	chr3:11970176:A:G	4.01922e-18	-2.16714	-1.31508	6.23533e-06	-1.11685	-1.28492	5.00309e-05	-0.780891	-1.26391
11970250	chr3:11970250:C:T	2.42562e-17	-1.68463	-3.92172e-10	7.40034e-06	-2.23047	-3.92172e-10	4.17336e-05	-2.22614	-3.92172e-10
11971471	chr3:11971471:C:G	4.0979e-17	-4.33535e-10	-1.16025	1.94693e-05	-4.33535e-10	-1.26315	0.000108287	-4.33535e-10	-1.27266
11972259	chr3:11972259:A:G	3.22439e-17	-4.33535e-10	-1.39997	1.7107e-05	-4.33535e-10	-1.39251	9.7728e-05	-4.33535e-10	-1.37526
11972510	chr3:11972510:T:C	1.67245e-17	-2.05643	-3.92172e-10	7.45057e-06	-2.22371	-3.92172e-10	4.40518e-05	-2.17208	-3.92172e-10
11972918	chr3:11972918:T:C	3.25403e-17	-4.33535e-10	-1.39082	1.81321e-05	-4.33535e-10	-1.33431	9.83542e-05	-4.33535e-10	-1.36887
11973980	chr3:11973980:G:A	1.86081e-17	-2.14582	0.196107	1.0489e-05	-1.0353	-0.846375	6.40864e-05	-0.941286	-0.855926
11974607	chr3:11974607:C:G	4.15955e-17	-4.33535e-10	-1.14531	2.14682e-05	-4.33535e-10	-1.16542	0.000126801	-4.33535e-10	-1.11483
11974671	chr3:11974671:A:G	4.25893e-17	-4.33535e-10	-1.1217	2.19323e-05	-4.33535e-10	-1.14404	0.000129972	-4.33535e-10	-1.09012
11974731	chr3:11974731:C:T	5.46281e-17	-4.33535e-10	-0.872757	3.28353e-05	-4.33535e-10	-0.740491	0.000198393	-4.33535e-10	-0.667193
11974909	chr3:11974909:G:C	5.2981e-16	2.04943	-0.650212	6.02904e-06	-1.76285	-0.672554	4.60734e-05	-1.47499	-0.652219
11975083	chr3:11975083:G:A	1.40815e-17	-2.22845	-3.92172e-10	9.67825e-06	-1.96211	-3.92172e-10	4.84829e-05	-2.07623	-3.92172e-10
11975394	chr3:11975394:T:A	1.94443e-16	-2.01011	2.40695	2.48735e-05	-1.33408	0.315893	0.000148609	-1.42529	0.469163
11975424	chr3:11975424:A:T	5.25984e-18	-1.8544	-1.3588	9.30856e-06	-0.602386	-1.39867	5.73064e-05	-0.511401	-1.39763
11975500	chr3:11975500:G:A	7.16937e-17	-0.600902	-3.92172e-10	1.50916e-05	-1.51785	-3.92172e-10	0.000113418	-1.22636	-3.92172e-10
11975676	chr3:11975676:A:G	1.40685e-17	-2.22937	-3.92172e-10	1.03998e-05	-1.89021	-3.92172e-10	0.00013405	-1.05923	-3.92172e-10
11975677	chr3:11975677:G:A	1.40676e-17	-2.22943	-3.92172e-10	1.03888e-05	-1.89127	-3.92172e-10	0.000133772	-1.06131	-3.92172e-10
11976694	chr3:11976694:A:T	2.73818e-16	2.11995	-1.38079	2.97812e-06	-1.73604	-1.40466	2.24653e-05	-1.44106	-1.40441
11977201	chr3:11977201:C:T	1.97944e-16	-2.18003	2.59471	1.21215e-05	-2.12143	0.384417	7.40914e-05	-2.09789	0.445744
11977439	chr3:11977439:C:T	2.03191e-16	-2.1523	2.59314	1.17068e-05	-2.15416	0.382338	7.12909e-05	-2.13429	0.443616
11977476	chr3:11977476:AC:A	1.15404e-16	-2.2162	2.09134	9.26471e-06	-2.03529	0.029505	5.71938e-05	-2.00769	0.0966878
11977558	chr3:11977558:C:T	3.32727e-16	-2.02733	2.96134	3.95948e-05	-1.34269	0.789396	0.000223288	-1.43001	0.881025
11978229	chr3:11978229:T:A	1.23211e-16	-2.21181	2.1524	9.52078e-06	-2.04847	0.0699542	5.885e-05	-2.02244	0.139988
11978322	chr3:11978322:G:A	4.81377e-17	-4.33535e-10	-0.999238	1.93011e-05	-4.33535e-10	-1.27183	0.000111459	-4.33535e-10	-1.24379
11978585	chr3:11978585:A:G	9.81139e-17	-2.21241	1.92524	8.22508e-06	-2.04662	-0.0781902	5.057e-05	-2.02036	-0.0137255
11978641	chr3:11978641:C:A	3.41924e-16	-2.0416	3.00288	4.35177e-05	-1.29654	0.837714	0.000245138	-1.38705	0.931428
11978863	chr3:11978863:C:A	4.84829e-17	-0.992095	-3.92172e-10	1.1751e-05	-1.76806	-3.92172e-10	7.20813e-05	-1.67965	-3.92172e-10
11979038	chr3:11979038:C:T	5.72088e-18	-1.92084	-1.20834	9.65312e-06	-0.739329	-1.22538	5.96078e-05	-0.652022	-1.21764
11979139	chr3:11979139:A:G	5.16314e-18	-2.07248	-1.15928	5.16471e-06	-1.44757	-1.14257	2.73015e-05	-1.54845	-1.10205
11979217	chr3:11979217:A:G	5.01488e-18	-2.08245	-1.17844	5.17423e-06	-1.4247	-1.1636	2.72576e-05	-1.52681	-1.1253
11979477	chr3:11979477:C:A	5.64645e-18	-2.12035	-1.02193	6.74627e-06	-1.32827	-0.994736	3.5691e-05	-1.43597	-0.946574
11979929	chr3:11979929:T:C	4.51604e-18	-2.18544	-1.18023	7.05879e-06	-1.11617	-1.16155	3.51831e-05	-1.27529	-1.12159
11979984	chr3:11979984:G:A	5.1971e-18	-2.1803	-1.04491	7.92814e-06	-1.14382	-1.01776	3.99621e-05	-1.29951	-0.970003
11980428	chr3:11980428:C:T	3.7173e-16	-2.12621	3.17107	5.25433e-05	-1.07142	0.801066	0.000303411	-1.21576	0.973409
11980595	chr3:11980595:T:G	6.4142e-17	-4.33535e-10	-0.712206	4.73433e-05	-4.33535e-10	-0.37457	0.000270242	-4.33535e-10	-0.358124
11980968	chr3:11980968:G:A	5.18181e-17	-4.33535e-10	-0.925566	3.42442e-05	-4.33535e-10	-0.698477	0.000185813	-4.33535e-10	-0.732702
11981101	chr3:11981101:A:G	1.78393e-17	-1.9919	-3.92172e-10	7.88588e-06	-2.16692	-3.92172e-10	4.29466e-05	-2.19749	-3.92172e-10
11981340	chr3:11981340:G:A	3.43482e-17	-4.33535e-10	-1.33676	1.91577e-05	-4.33535e-10	-1.27929	0.000105122	-4.33535e-10	-1.30233
11982433	chr3:11982433:G:A	1.47003e-17	-1.65457	-0.530864	2.53039e-05	-0.0258285	-0.975206	0.000167311	0.0799563	-0.917546
11982693	chr3:11982693:T:C	7.61602e-15	1.5769	2.48781	1.00441e-05	-2.04085	0.115848	7.23725e-05	-1.8876	0.211983
11983069	chr3:11983069:A:G	3.44124e-16	-2.01056	2.97826	2.87629e-05	-1.33617	0.463261	0.000164874	-1.43524	0.582975
11983401	chr3:11983401:A:C	1.06785e-16	-4.33535e-10	-0.202485	3.92941e-05	-4.33535e-10	-0.560922	0.000216503	-4.33535e-10	-0.579838
11983676	chr3:11983676:G:A	3.88819e-17	-4.33535e-10	-1.21278	1.78612e-05	-4.33535e-10	-1.34936	0.000101784	-4.33535e-10	-1.3346
11983749	chr3:11983749:T:C	3.2033e-17	-4.33535e-10	-1.40654	1.74287e-05	-4.33535e-10	-1.37388	9.77812e-05	-4.33535e-10	-1.37471
11983856	chr3:11983856:A:C	6.25704e-18	-2.20261	-0.836983	6.54018e-06	-1.08374	-1.27029	2.36387e-05	-1.54865	-1.24591
11984159	chr3:11984159:G:A	3.03147e-17	-0.472456	-0.989214	2.35696e-06	-2.18716	-1.18746	1.41989e-05	-2.21108	-1.0932
11984305	chr3:11984305:G:A	1.19506e-17	-2.20096	-0.191566	4.5004e-06	-1.39149	-1.33634	3.03286e-05	-1.18038	-1.36498
11984898	chr3:11984898:G:A	8.83375e-18	-2.23047	-0.464256	4.75316e-06	-1.51358	-1.15961	1.84517e-05	-1.83877	-1.20352
11985005	chr3:11985005:A:T	6.52831e-16	2.18677	-0.578752	0.000858592	3.92919	-1.40589	0.000609766	1.85438	-1.39875
11985198	chr3:11985198:T:C	1.24468e-16	-4.33535e-10	-0.0492522	9.40705e-05	-4.33535e-10	0.312049	0.000666557	-4.33535e-10	0.544683
11985235	chr3:11985235:G:T	5.74202e-17	0.371526	-1.19444	1.82956e-06	-2.22936	-1.39856	1.21447e-05	-2.07606	-1.3845
11985576	chr3:11985576:C:T	3.2199e-17	-4.33535e-10	-1.40137	1.72496e-05	-4.33535e-10	-1.3842	9.93361e-05	-4.33535e-10	-1.35893
11985706	chr3:11985706:T:C	1.15646e-16	-4.33535e-10	-0.122774	4.27439e-05	-4.33535e-10	-0.47677	0.000235726	-4.33535e-10	-0.494775
11985766	chr3:11985766:T:C	6.23512e-17	-0.740521	-3.92172e-10	1.51011e-05	-1.51723	-3.92172e-10	4.31866e-05	-2.19191	-3.92172e-10
11985791	chr3:11985791:C:T	3.96682e-17	-4.33535e-10	-1.19275	2.74498e-05	-4.33535e-10	-0.919635	0.000160071	-4.33535e-10	-0.881825
11986332	chr3:11986332:C:T	3.62629e-17	-4.33535e-10	-1.28251	1.84379e-05	-4.33535e-10	-1.31758	9.6956e-05	-4.33535e-10	-1.38319
11986761	chr3:11986761:C:T	9.65796e-18	-2.23047	-0.375053	4.99973e-06	-1.51198	-1.11063	1.93057e-05	-1.83804	-1.15901
11986793	chr3:11986793:GCTGGGACCA:G	4.17394e-17	-4.33535e-10	-1.14186	2.9657e-05	-4.33535e-10	-0.842296	0.000173554	-4.33535e-10	-0.800954
11986987	chr3:11986987:T:C	2.05079e-16	-4.33535e-10	0.450093	4.34876e-05	-4.33535e-10	-0.459519	0.00022072	-4.33535e-10	-0.560551
11987565	chr3:11987565:T:C	3.66268e-18	-2.18129	-1.39382	0.000123049	1.88177	-1.30118	0.000134661	0.278435	-1.33312
11987705	chr3:11987705:C:T	1.09722e-15	3.51407	-1.38684	0.000351173	2.68057	-1.05129	0.00036783	1.10465	-1.15447
11988517	chr3:11988517:G:A	1.90533e-17	-1.92606	-3.92172e-10	7.40076e-06	-2.23041	-3.92172e-10	4.28556e-05	-2.19961	-3.92172e-10
11988560	chr3:11988560:C:T	8.96878e-16	2.7471	-0.821486	0.000116843	1.42309	-0.894253	0.000164369	0.0859234	-0.941254
11989371	chr3:11989371:C:A	2.11375e-16	-4.33535e-10	0.480331	5.5514e-05	-4.33535e-10	-0.215361	0.000327491	-4.33535e-10	-0.165982
11989795	chr3:11989795:G:A	1.18693e-15	3.54289	-1.33706	4.45855e-06	-1.33128	-1.4059	1.92003e-05	-1.60796	-1.39456
11990245	chr3:11990245:C:T	1.79016e-15	3.55762	-0.94086	0.000329413	2.3105	-0.745178	0.000447263	0.838349	-0.692647
11991251	chr3:11991251:C:A	3.25537e-17	-4.33535e-10	-1.39041	1.87868e-05	-4.33535e-10	-1.29884	0.000110245	-4.33535e-10	-1.25474
11991338	chr3:11991338:G:A	1.26147e-15	3.65786	-1.39113	4.81871e-06	-1.27967	-1.37982	1.97271e-05	-1.56962	-1.40583
11991850	chr3:11991850:AGT:A	2.22211e-16	-4.33535e-10	0.530323	6.25989e-05	-4.33535e-10	-0.0952473	0.000352945	-4.33535e-10	-0.0911304
11991941	chr3:11991941:T:C	3.68812e-18	-2.18149	-1.3867	0.000129736	1.91543	-1.28192	0.000139064	0.294171	-1.31668
11992486	chr3:11992486:C:T	9.40361e-16	3.31865	-1.34569	4.04523e-06	-1.42809	-1.40636	1.77569e-05	-1.68807	-1.3926
11992858	chr3:11992858:A:G	1.46537e-15	3.823	-1.40645	0.000371773	2.89543	-1.20915	0.000374241	1.25058	-1.28312
11993071	chr3:11993071:C:T	4.03077e-17	-4.33535e-10	-1.17676	2.81698e-05	-4.33535e-10	-0.893744	0.000164582	-4.33535e-10	-0.854037
11993171	chr3:11993171:A:G	3.25721e-17	-4.33535e-10	-1.38985	1.7085e-05	-4.33535e-10	-1.3938	9.58449e-05	-4.33535e-10	-1.39471
11993365	chr3:11993365:T:G	4.71437e-17	-4.33535e-10	-1.0201	2.34889e-05	-4.33535e-10	-1.07547	0.000131622	-4.33535e-10	-1.07751
11993397	chr3:11993397:A:G	5.67103e-17	-4.33535e-10	-0.835348	2.33146e-05	-4.33535e-10	-1.08292	0.000125504	-4.33535e-10	-1.12511
11993521	chr3:11993521:A:G	3.40434e-17	-4.33535e-10	-1.34567	2.06284e-05	-4.33535e-10	-1.20533	0.000124227	-4.33535e-10	-1.13533
11994084	chr3:11994084:GC:G	3.20893e-17	-4.33535e-10	-1.40478	1.89035e-05	-4.33535e-10	-1.29265	0.000114628	-4.33535e-10	-1.21575
11994702	chr3:11994702:T:C	1.4622e-15	3.29576	-0.88137	4.42792e-06	-1.65497	-1.0891	2.01301e-05	-1.85417	-1.10106
11994774	chr3:11994774:C:A	3.32704e-17	-4.33535e-10	-1.36864	1.98007e-05	-4.33535e-10	-1.24628	0.000117381	-4.33535e-10	-1.19202
11995021	chr3:11995021:A:C	7.93116e-18	-2.23045	-0.572052	4.43723e-06	-1.53294	-1.20902	1.74338e-05	-1.84925	-1.24978
11995141	chr3:11995141:C:T	6.46706e-16	2.43219	-0.833598	0.000881879	3.94464	-1.39458	0.000568482	1.78932	-1.40379
11995298	chr3:11995298:CA:C	8.45139e-16	3.19092	-1.32472	3.86098e-06	-1.47447	-1.40661	1.7164e-05	-1.72748	-1.38715
11995505	chr3:11995505:T:C	4.10952e-17	-4.33535e-10	-1.15741	1.7235e-05	-4.33535e-10	-1.38505	9.47111e-05	-4.33535e-10	-1.40661
11995906	chr3:11995906:C:T	4.09456e-17	-4.33535e-10	-1.16106	2.86704e-05	-4.33535e-10	-0.876131	0.000168314	-4.33535e-10	-0.83161
11996410	chr3:11996410:T:C	3.27697e-17	-4.33535e-10	-1.3838	1.90696e-05	-4.33535e-10	-1.2839	0.000112264	-4.33535e-10	-1.23659
11996435	chr3:11996435:T:C	1.50522e-17	-1.98742	-0.174362	0.00085332	3.88929	-1.37215	0.000596529	1.78503	-1.35135
11996709	chr3:11996709:A:G	3.2093e-17	-4.33535e-10	-1.40467	1.90008e-05	-4.33535e-10	-1.28751	0.000105821	-4.33535e-10	-1.29569
11996979	chr3:11996979:A:T	7.53828e-16	3.09578	-1.34392	3.72292e-06	-1.51197	-1.40552	1.65165e-05	-1.75712	-1.39596
11997989	chr3:11997989:C:T	2.40994e-15	4.30527	-1.39122	7.46408e-06	-0.891247	-1.33065	2.91739e-05	-1.2158	-1.36837
11998500	chr3:11998500:T:C	3.89115e-17	-4.33535e-10	-1.21202	2.66731e-05	-4.33535e-10	-0.948339	0.000155439	-4.33535e-10	-0.911188
11998629	chr3:11998629:C:T	4.75958e-18	-2.14637	-1.16678	0.00023746	2.16299	-0.924985	0.000220007	0.436805	-1.00059
11998642	chr3:11998642:G:A	4.99411e-18	-2.12363	-1.14142	0.000287591	2.31869	-0.889145	0.000257529	0.560772	-0.967085
11998941	chr3:11998941:T:A	9.18094e-17	0.891629	-1.24522	1.8162e-06	-2.22869	-1.40656	1.18954e-05	-2.08018	-1.40111
11999066	chr3:11999066:C:T	2.37882e-17	-1.70411	-3.92172e-10	8.04826e-06	-2.14654	-3.92172e-10	4.16404e-05	-2.22837	-3.92172e-10
11999273	chr3:11999273:C:G	6.60608e-18	-1.59225	-1.39306	0.00364151	5.02627	-1.05811	0.00211464	2.84612	-1.14693
11999982	chr3:11999982:T:A	1.42722e-17	-2.21499	-3.92172e-10	7.44803e-06	-2.22405	-3.92172e-10	4.65863e-05	-2.11614	-3.92172e-10
12000127	chr3:12000127:G:C	4.81883e-18	-2.13665	-1.16413	0.000254764	2.23051	-0.922162	0.00023256	0.489692	-0.997987
12000441	chr3:12000441:A:C	4.0681e-17	-4.33535e-10	-1.16754	1.72938e-05	-4.33535e-10	-1.38165	9.47283e-05	-4.33535e-10	-1.40643
12000527	chr3:12000527:C:T	1.04224e-16	-2.14595	1.91919	0.000156658	-1.11883	1.9409	0.000510778	-1.58432	1.86281
12000583	chr3:12000583:G:A	3.82294e-18	-2.14467	-1.38762	0.000168709	2.17998	-1.2838	0.000161839	0.449446	-1.32029
12000893	chr3:12000893:G:A	8.2599e-16	2.63508	-0.7918	0.00102184	4.0973	-1.39993	0.000623972	1.88468	-1.40602
12001361	chr3:12001361:A:G	3.13294e-13	8.94369	-1.1621	6.85658e-05	1.29561	-1.29981	8.14447e-05	-0.246938	-1.31058
12001521	chr3:12001521:T:A	2.53048e-16	-4.33535e-10	0.660273	4.43039e-05	-4.33535e-10	-0.440924	0.000219301	-4.33535e-10	-0.566998
12001665	chr3:12001665:T:C	1.0646e-16	-4.33535e-10	-0.205535	3.06478e-05	-4.33535e-10	-0.809434	0.000307345	-4.33535e-10	-0.229472
12001769	chr3:12001769:G:A	4.67921e-18	-2.14861	-1.18156	0.000225597	2.13263	-0.945877	0.000211576	0.417102	-1.01996
12001802	chr3:12001802:A:G	3.48201e-17	-4.33535e-10	-1.32311	2.13958e-05	-4.33535e-10	-1.1688	0.000129678	-4.33535e-10	-1.09239
12001848	chr3:12001848:A:G	3.51702e-17	-4.33535e-10	-1.3131	1.90659e-05	-4.33535e-10	-1.28409	0.000102555	-4.33535e-10	-1.32704
12001887	chr3:12001887:A:G	4.0289e-17	-4.33535e-10	-1.17723	2.78799e-05	-4.33535e-10	-0.904089	0.000161188	-4.33535e-10	-0.874869
12002150	chr3:12002150:G:A	3.49828e-17	-4.33535e-10	-1.31845	1.6922e-05	-4.33535e-10	-1.40338	9.50466e-05	-4.33535e-10	-1.40308
12002162	chr3:12002162:C:T	3.79272e-17	-4.33535e-10	-1.23764	2.5559e-05	-4.33535e-10	-0.991008	0.000147288	-4.33535e-10	-0.965055
12002424	chr3:12002424:AC:A	1.42982e-17	-2.21317	-3.92172e-10	1.45576e-05	-1.55388	-3.92172e-10	6.45377e-05	-1.79019	-3.92172e-10
12002492	chr3:12002492:T:C	1.9908e-15	3.8554	-1.13241	5.72848e-06	-1.25722	-1.22932	1.79528e-05	-1.80074	-1.26895
12002768	chr3:12002768:T:C	1.32507e-17	-1.18726	-1.10199	1.76421e-05	0.0423172	-1.40402	9.10992e-05	-0.0546965	-1.3908
12002938	chr3:12002938:G:A	4.77473e-18	-2.14017	-1.16979	0.000247081	2.20745	-0.929729	0.000227031	0.472483	-1.00484
12003230	chr3:12003230:A:T	3.45723e-17	-4.33535e-10	-1.33025	1.80179e-05	-4.33535e-10	-1.34063	0.000100702	-4.33535e-10	-1.34527
12004218	chr3:12004218:T:A	4.28026e-16	-4.33535e-10	1.18588	0.000110588	-4.33535e-10	0.473814	0.000629158	-4.33535e-10	0.486938
12004945	chr3:12004945:G:T	1.61198e-15	3.01602	-0.504104	3.94409e-06	-1.78451	-1.07527	1.83822e-05	-1.95985	-1.08621
12004946	chr3:12004946:C:T	1.72432e-15	3.08522	-0.505931	4.02025e-06	-1.76423	-1.07642	1.86542e-05	-1.94399	-1.08739
12005030	chr3:12005030:A:G	4.04882e-17	-2.12518	0.952883	8.07903e-05	-1.0318	1.19166	0.000242184	-1.51961	1.05186
12005038	chr3:12005038:G:A	4.82668e-17	-4.33535e-10	-0.996561	3.05818e-05	-4.33535e-10	-0.81159	0.00017649	-4.33535e-10	-0.784181
12005412	chr3:12005412:A:G	5.04396e-18	-2.14137	-1.11374	0.000267626	2.20718	-0.849584	0.000243644	0.468551	-0.930288
12005496	chr3:12005496:G:A	2.41972e-16	-4.33535e-10	0.615516	4.30155e-05	-4.33535e-10	-0.470434	0.00021291	-4.33535e-10	-0.596572
12005775	chr3:12005775:A:G	4.96158e-16	2.32323	-0.989643	0.000799238	3.77527	-1.3236	0.000501161	1.61837	-1.35889
12006223	chr3:12006223:G:C	9.52565e-18	-2.03244	-0.586873	1.4993e-05	-0.133411	-1.391	4.66313e-05	-0.716925	-1.39825
12006354	chr3:12006354:G:A	8.95417e-18	-2.23044	-0.45075	4.87049e-06	-1.50012	-1.14868	1.88117e-05	-1.82614	-1.19682
12006377	chr3:12006377:G:A	3.22006e-17	-4.33535e-10	-1.40132	1.91452e-05	-4.33535e-10	-1.27994	0.000116729	-4.33535e-10	-1.19759
12006634	chr3:12006634:C:T	2.47459e-16	-4.33535e-10	0.637941	4.40832e-05	-4.33535e-10	-0.445917	0.00021727	-4.33535e-10	-0.576301
12006669	chr3:12006669:CTAT:C	3.35591e-17	-4.33535e-10	-1.36	2.1711e-05	-4.33535e-10	-1.15418	0.000136216	-4.33535e-10	-1.0432
12006705	chr3:12006705:T:G	2.5322e-16	-4.33535e-10	0.660954	4.48082e-05	-4.33535e-10	-0.429604	0.000220551	-4.33535e-10	-0.561313
12007104	chr3:12007104:C:T	1.88566e-16	-4.33535e-10	0.366142	0.000211841	-4.33535e-10	1.12384	0.00123021	-4.33535e-10	1.1575
12007718	chr3:12007718:G:A	9.33268e-18	-1.89478	-0.745004	0.00155238	4.44767	-1.33212	0.000889176	2.18932	-1.35647
12007963	chr3:12007963:T:A	7.55561e-16	3.08669	-1.33253	3.00201e-06	-1.72615	-1.40656	1.39686e-05	-1.9151	-1.40553
12008061	chr3:12008061:A:G	4.51837e-17	-4.33535e-10	-1.06257	2.82419e-05	-4.33535e-10	-0.891189	0.000162663	-4.33535e-10	-0.865763
12008121	chr3:12008121:T:G	5.90358e-17	-0.795161	-3.92172e-10	1.03023e-05	-1.89963	-3.92172e-10	5.08051e-05	-2.02945	-3.92172e-10
12008127	chr3:12008127:T:G	1.16144e-17	-1.97249	-0.448566	1.78096e-05	0.0517158	-1.40397	5.42943e-05	-0.55672	-1.4063
12008897	chr3:12008897:A:G	1.14998e-17	-1.98202	-0.448952	1.75101e-05	0.0347413	-1.40396	5.3469e-05	-0.572029	-1.40631
12008908	chr3:12008908:A:G	1.14377e-17	-1.99681	-0.439578	1.67306e-05	-0.0103135	-1.40444	5.14365e-05	-0.610637	-1.40646
12009320	chr3:12009320:ATC:A	9.07371e-18	-2.22951	-0.438414	5.25339e-06	-1.43046	-1.14266	1.98827e-05	-1.77672	-1.19087
12009831	chr3:12009831:T:C	1.03656e-16	-4.33535e-10	-0.23223	3.86084e-05	-4.33535e-10	-0.578526	0.000213991	-4.33535e-10	-0.59151
12010147	chr3:12010147:G:A	1.142e-17	-1.98619	-0.451749	1.73548e-05	0.025656	-1.40378	5.30087e-05	-0.580735	-1.40625
12010365	chr3:12010365:T:TTTC	1.15108e-17	-1.99581	-0.434205	1.68564e-05	-0.00257859	-1.40469	5.16922e-05	-0.605615	-1.40652
12010417	chr3:12010417:A:G	3.85167e-18	-2.17309	-1.35171	0.000148358	1.97546	-1.20782	0.000147094	0.287342	-1.25372
12010869	chr3:12010869:A:G	3.84695e-18	-2.17167	-1.35435	0.000149526	1.98827	-1.2128	0.000147931	0.29739	-1.25809
12011139	chr3:12011139:C:G	3.97682e-18	-2.16655	-1.32627	0.000161562	2.02421	-1.17132	0.000157331	0.324709	-1.2238
12011159	chr3:12011159:G:A	7.29007e-17	-4.33535e-10	-0.584207	2.97125e-05	-4.33535e-10	-0.840429	0.000163397	-4.33535e-10	-0.861258
12011223	chr3:12011223:A:C	1.01421e-17	-2.04854	-0.50807	1.43877e-05	-0.165241	-1.40038	4.53611e-05	-0.73801	-1.40478
12011292	chr3:12011292:A:T	4.51217e-18	-2.1764	-1.19013	0.000120084	1.87088	-1.31468	0.000132485	0.208632	-1.27961
12011422	chr3:12011422:T:G	1.38605e-17	-1.91173	-0.332528	2.27944e-05	0.29602	-1.4015	6.74057e-05	-0.341202	-1.40551
12012432	chr3:12012432:A:G	4.01923e-18	-2.14985	-1.33237	0.000188261	2.17838	-1.17255	0.000176239	0.436235	-1.22184
12012965	chr3:12012965:G:A	1.12526e-16	-4.33535e-10	-0.150121	4.03073e-05	-4.33535e-10	-0.535463	0.000214163	-4.33535e-10	-0.590707
12012970	chr3:12012970:T:C	3.27474e-17	-4.33535e-10	-1.38448	1.6887e-05	-4.33535e-10	-1.40545	9.58399e-05	-4.33535e-10	-1.39476
12013207	chr3:12013207:G:T	5.23992e-17	-0.245832	-0.668581	9.01338e-05	1.66663	-1.39733	7.48248e-05	-0.236184	-1.40611
12013511	chr3:12013511:G:T	2.10776e-17	-1.08591	-0.739187	3.00704e-06	-2.0219	-1.10914	1.37474e-05	-2.21646	-1.12014
12013632	chr3:12013632:G:A	4.53617e-17	-4.33535e-10	-1.05864	1.69045e-05	-4.33535e-10	-1.40441	9.50382e-05	-4.33535e-10	-1.40316
12013944	chr3:12013944:T:G	1.28626e-16	-4.33535e-10	-0.0163992	4.67346e-05	-4.33535e-10	-0.38751	0.000257274	-4.33535e-10	-0.407303
12014056	chr3:12014056:C:T	4.59939e-17	-0.351737	-0.693059	7.81136e-05	1.52129	-1.39513	6.74445e-05	-0.34055	-1.40559
12014747	chr3:12014747:A:G	4.35377e-17	-0.365617	-0.734061	7.69765e-05	1.49972	-1.38822	6.67178e-05	-0.354169	-1.4028
12015255	chr3:12015255:A:G	3.23207e-16	1.16435	-0.259357	2.58771e-06	-2.20237	-1.07885	1.86634e-05	-1.89935	-1.13153
12015369	chr3:12015369:A:T	4.65612e-17	-0.337326	-0.695211	7.97278e-05	1.54053	-1.39391	6.8497e-05	-0.325549	-1.4051
12015561	chr3:12015561:A:G	3.38439e-17	-4.33535e-10	-1.35155	1.68703e-05	-4.33535e-10	-1.40644	9.47145e-05	-4.33535e-10	-1.40658
12016009	chr3:12016009:A:C	1.09039e-16	-4.33535e-10	-0.181602	3.88665e-05	-4.33535e-10	-0.571862	0.00020593	-4.33535e-10	-0.629906
12016175	chr3:12016175:C:T	5.78454e-17	-4.33535e-10	-0.815531	2.37033e-05	-4.33535e-10	-1.06638	0.000127297	-4.33535e-10	-1.11092
12016234	chr3:12016234:CT:C	1.44283e-17	-2.20411	-3.92172e-10	1.65689e-05	-1.42447	-3.92172e-10	7.00905e-05	-1.70766	-3.92172e-10
12016595	chr3:12016595:G:A	6.36877e-17	-4.33535e-10	-0.719313	4.14955e-05	-4.33535e-10	-0.50641	0.000237898	-4.33535e-10	-0.485603
12016746	chr3:12016746:C:T	1.46249e-16	0.112004	-3.92172e-10	7.48102e-06	-2.21963	-3.92172e-10	4.75502e-05	-2.09566	-3.92172e-10
12016812	chr3:12016812:C:T	1.2656e-16	-4.33535e-10	-0.0325916	4.46228e-05	-4.33535e-10	-0.433751	0.000236701	-4.33535e-10	-0.490647
12017258	chr3:12017258:T:G	4.1974e-17	-4.33535e-10	-1.13625	1.9546e-05	-4.33535e-10	-1.25922	0.00010824	-4.33535e-10	-1.27309
12017838	chr3:12017838:T:C	4.30377e-17	-4.33535e-10	-1.11123	2.66662e-05	-4.33535e-10	-0.948597	0.000160729	-4.33535e-10	-0.877721
12018125	chr3:12018125:G:A	4.00642e-17	-1.18282	-3.92172e-10	7.58035e-06	-2.20644	-3.92172e-10	4.52972e-05	-2.1442	-3.92172e-10
12018153	chr3:12018153:A:G	1.63885e-17	-0.702474	-1.37425	5.41552e-05	0.950518	-1.19066	0.000255458	0.8367	-1.25108
12018425	chr3:12018425:A:G	1.49557e-15	2.43696	-3.92172e-10	5.64602e-05	-0.19846	-3.92172e-10	0.000397168	0.0269154	-3.92172e-10
12018493	chr3:12018493:T:A	3.88627e-18	-2.15446	-1.3614	0.000177327	2.17193	-1.22593	0.000166392	0.426376	-1.26947
12018894	chr3:12018894:G:T	3.95933e-17	-1.19464	-3.92172e-10	7.5684e-06	-2.20801	-3.92172e-10	4.51605e-05	-2.14722	-3.92172e-10
12018984	chr3:12018984:A:G	4.55682e-18	-2.17653	-1.18015	0.000146975	1.71941	-0.96114	0.000155009	0.115941	-1.0299
12019316	chr3:12019316:G:C	2.02202e-17	-0.964434	-0.902191	2.42656e-05	0.21291	-1.25584	3.24126e-05	-1.22679	-1.25211
12019417	chr3:12019417:C:T	1.66517e-15	3.39851	-0.854125	4.5751e-06	-1.65281	-1.05856	2.08445e-05	-1.85188	-1.06847
12019536	chr3:12019536:A:G	3.90506e-18	-2.15872	-1.35231	0.000174429	2.13751	-1.20799	0.000164791	0.40111	-1.25387
12020078	chr3:12020078:G:A	3.90495e-18	-2.1595	-1.35156	0.000173647	2.13157	-1.20654	0.000164185	0.396158	-1.25261
12020314	chr3:12020314:C:G	4.12952e-17	-4.33535e-10	-1.15256	1.80459e-05	-4.33535e-10	-1.33907	0.000103932	-4.33535e-10	-1.31371
12020503	chr3:12020503:T:C	6.77832e-17	0.690876	-1.34787	4.76534e-05	0.300205	-0.668246	4.72411e-05	-1.29081	-0.811369
12020577	chr3:12020577:A:G	3.45825e-17	-4.33535e-10	-1.32996	1.68806e-05	-4.33535e-10	-1.40583	9.48289e-05	-4.33535e-10	-1.40537
12020717	chr3:12020717:T:C	4.97828e-17	-4.33535e-10	-0.965635	2.25619e-05	-4.33535e-10	-1.11573	0.000123814	-4.33535e-10	-1.13866
12020900	chr3:12020900:T:C	1.99531e-17	-0.969345	-0.910573	2.43546e-05	0.221503	-1.26078	3.23801e-05	-1.22296	-1.25694
12021399	chr3:12021399:A:G	1.48914e-17	-1.16201	-1.01052	1.77208e-05	-0.101614	-1.25564	2.64784e-05	-1.42756	-1.25356
12021503	chr3:12021503:A:G	6.37102e-16	-4.33535e-10	1.58363	0.000133063	-4.33535e-10	0.658826	0.00210905	-4.33535e-10	1.69655
12021599	chr3:12021599:A:T	5.08308e-18	-2.12688	-1.12051	0.000308984	2.36258	-0.861282	0.000268903	0.57664	-0.939732
12021844	chr3:12021844:G:C	2.00533e-15	2.7559	-0.0256454	4.69728e-06	-1.87305	-0.811965	2.2415e-05	-2.02792	-0.819793
12022000	chr3:12022000:T:G	1.94787e-17	-1.00463	-0.899352	2.33283e-05	0.172702	-1.25503	3.1578e-05	-1.25408	-1.25091
12022183	chr3:12022183:A:G	6.59321e-17	-4.33535e-10	-0.68468	3.00704e-05	-4.33535e-10	-0.828453	0.000161192	-4.33535e-10	-0.874845
12022431	chr3:12022431:C:T	4.33795e-17	-4.33535e-10	-1.10332	1.68676e-05	-4.33535e-10	-1.4066	9.47404e-05	-4.33535e-10	-1.4063
12022479	chr3:12022479:C:A	4.96858e-17	-4.33535e-10	-0.967587	2.25265e-05	-4.33535e-10	-1.1173	0.000123626	-4.33535e-10	-1.14019
12022785	chr3:12022785:C:T	3.55015e-17	-1.30373	-3.92172e-10	9.06888e-05	0.275439	-3.92172e-10	0.000434558	0.116885	-3.92172e-10
12023100	chr3:12023100:C:T	4.61931e-17	-0.319568	-0.720907	8.18327e-05	1.56303	-1.39035	6.96969e-05	-0.309589	-1.4037
12023291	chr3:12023291:G:A	1.12971e-15	3.00724	-0.850827	4.09128e-06	-1.76777	-1.05537	1.90452e-05	-1.9448	-1.06583
12024352	chr3:12024352:G:A	5.62825e-16	1.15566	0.304006	4.60311e-06	-2.19325	-0.512011	3.50235e-05	-1.87174	-0.529684
12024663	chr3:12024663:T:C	2.04536e-17	-0.931495	-0.923648	2.56367e-05	0.279737	-1.26771	3.33645e-05	-1.18554	-1.26441
12025626	chr3:12025626:A:T	2.70251e-17	-0.954903	-0.621636	3.4643e-06	-1.96358	-1.02591	1.51591e-05	-2.19889	-1.03995
12025799	chr3:12025799:T:A	1.02865e-16	-4.33535e-10	-0.239891	3.70702e-05	-4.33535e-10	-0.619183	0.00019653	-4.33535e-10	-0.67663
12025803	chr3:12025803:G:T	1.48733e-17	-2.17374	-3.92172e-10	1.7342e-05	-1.37886	-3.92172e-10	7.3758e-05	-1.65665	-3.92172e-10
12026564	chr3:12026564:A:G	1.87757e-17	-0.543083	-1.39766	7.4266e-05	1.17656	-1.1009	0.000341916	1.0524	-1.17528
12026664	chr3:12026664:G:A	4.16622e-16	1.34065	-0.181777	2.89978e-06	-2.18337	-0.983994	2.15536e-05	-1.83974	-1.04716
12026956	chr3:12026956:T:C	5.01981e-17	-0.225504	-0.731824	9.60434e-05	1.72173	-1.38893	7.76027e-05	-0.20263	-1.40321
12026985	chr3:12026985:A:G	3.26234e-17	-4.33535e-10	-1.38827	3.06097e-05	-4.33535e-10	-0.81068	0.000178258	-4.33535e-10	-0.774211
12027332	chr3:12027332:C:T	6.30332e-17	-0.729644	-3.92172e-10	7.50631e-06	-2.21625	-3.92172e-10	4.9614e-05	-2.05317	-3.92172e-10
12027380	chr3:12027380:G:C	4.53926e-17	-4.33535e-10	-1.05796	3.77103e-05	-4.33535e-10	-0.602063	0.000181837	-4.33535e-10	-0.754334
12027661	chr3:12027661:C:A	4.97285e-17	-4.33535e-10	-0.966727	2.25414e-05	-4.33535e-10	-1.11664	0.000123707	-4.33535e-10	-1.13953
12028544	chr3:12028544:C:T	6.76838e-17	-0.0646723	-0.593785	0.000117532	1.93861	-1.4039	9.06264e-05	-0.0445882	-1.40611
12030621	chr3:12030621:C:T	3.23913e-17	-4.33535e-10	-1.39541	1.70084e-05	-4.33535e-10	-1.39829	9.83502e-05	-4.33535e-10	-1.36891
12032932	chr3:12032932:G:A	3.84205e-18	-2.13239	-1.39491	0.000184655	2.28884	-1.30235	0.000172511	0.527345	-1.33433
12032972	chr3:12032972:T:C	3.85484e-17	-4.33535e-10	-1.22139	1.70636e-05	-4.33535e-10	-1.39505	9.55976e-05	-4.33535e-10	-1.3973
12033505	chr3:12033505:CT:C	2.05798e-17	-1.18323	-0.665765	3.34902e-06	-2.07713	-0.946194	1.58811e-05	-2.22792	-0.96439
12033598	chr3:12033598:A:G	1.42667e-17	-2.21537	-3.92172e-10	9.64628e-06	-1.96542	-3.92172e-10	4.77905e-05	-2.09062	-3.92172e-10
12033718	chr3:12033718:C:T	3.6724e-17	-2.0224	0.752527	6.55501e-06	-2.08083	-0.270938	2.75938e-05	-2.21907	-0.42078
12033802	chr3:12033802:A:G	3.57399e-17	-4.33535e-10	-1.29704	1.80953e-05	-4.33535e-10	-1.33634	9.97215e-05	-4.33535e-10	-1.35506
12033836	chr3:12033836:G:T	5.89644e-17	-0.0905916	-0.705779	0.000114996	1.90577	-1.39287	8.86152e-05	-0.0683066	-1.40483
12033844	chr3:12033844:G:A	2.32616e-15	2.89697	-0.0182981	4.92437e-06	-1.83184	-0.80596	2.32599e-05	-1.99693	-0.813785
12034346	chr3:12034346:A:G	3.32899e-17	-4.33535e-10	-1.36805	1.69118e-05	-4.33535e-10	-1.40399	9.49163e-05	-4.33535e-10	-1.40445
12034532	chr3:12034532:G:C	1.98989e-17	-1.22355	-0.659096	3.31163e-06	-2.09218	-0.942377	1.59118e-05	-2.22951	-0.960869
12034708	chr3:12034708:A:G	5.83549e-17	-0.11886	-0.687901	0.000110053	1.86415	-1.39519	8.5922e-05	-0.0984152	-1.40559
12034879	chr3:12034879:C:T	1.9155e-16	-4.33535e-10	0.381847	3.73441e-05	-4.33535e-10	-0.61182	0.000186626	-4.33535e-10	-0.728338
12035062	chr3:12035062:A:G	7.08431e-17	-0.612837	-3.92172e-10	1.63938e-05	-1.4351	-3.92172e-10	4.38715e-05	-2.17618	-3.92172e-10
12035212	chr3:12035212:T:G	1.75733e-17	-1.08556	-0.921364	2.11424e-05	0.0171312	-1.19785	3.01173e-05	-1.35715	-1.1952
12035451	chr3:12035451:G:A	5.60549e-17	-4.33535e-10	-0.846972	2.40812e-05	-4.33535e-10	-1.05057	0.000132797	-4.33535e-10	-1.06862
12035587	chr3:12035587:A:G	1.42743e-17	-2.21485	-3.92172e-10	1.51407e-05	-1.51461	-3.92172e-10	6.53129e-05	-1.77825	-3.92172e-10
12035747	chr3:12035747:A:C	4.53334e-16	1.24332	-3.92172e-10	2.84183e-05	-0.884964	-3.92172e-10	0.000111791	-1.24081	-3.92172e-10
12036743	chr3:12036743:C:T	3.27478e-17	-4.33535e-10	-1.38447	1.69855e-05	-4.33535e-10	-1.39964	9.52863e-05	-4.33535e-10	-1.40056
12037787	chr3:12037787:G:T	4.95738e-17	-0.265701	-0.704141	8.85103e-05	1.64425	-1.39312	7.36534e-05	-0.253162	-1.40491
12038111	chr3:12038111:C:T	2.07818e-17	-0.915971	-0.923256	2.61018e-05	0.297311	-1.2673	3.37509e-05	-1.17436	-1.26407
12038372	chr3:12038372:T:G	1.94224e-17	-0.50847	-1.39841	7.8462e-05	1.22534	-1.09473	0.000360731	1.10081	-1.17012
12038378	chr3:12038378:A:T	5.37191e-17	-0.100746	-0.78879	0.000105333	1.80695	-1.38182	8.2021e-05	-0.15086	-1.39961
12038514	chr3:12038514:T:C	1.04408e-16	-4.33535e-10	-0.225	3.7517e-05	-4.33535e-10	-0.607202	0.000198753	-4.33535e-10	-0.665383
12039278	chr3:12039278:T:A	3.82264e-18	-2.17116	-1.3612	0.000153289	2.02679	-1.22646	0.000148883	0.31511	-1.26939
12040788	chr3:12040788:A:G	1.52562e-17	-2.14832	-3.92172e-10	7.40115e-06	-2.23036	-3.92172e-10	4.57722e-05	-2.13377	-3.92172e-10
12041651	chr3:12041651:C:G	6.23414e-16	-4.33535e-10	1.56191	0.000139797	-4.33535e-10	0.708196	0.00213665	-4.33535e-10	1.70955
12041684	chr3:12041684:G:A	1.52728e-17	-2.14723	-3.92172e-10	1.91481e-05	-1.27979	-3.92172e-10	8.00487e-05	-1.57481	-3.92172e-10
12042611	chr3:12042611:T:A	5.28261e-17	-4.33535e-10	-0.906299	3.46358e-05	-4.33535e-10	-0.687108	0.000211947	-4.33535e-10	-0.601107
12042858	chr3:12042858:G:A	4.84494e-17	-0.35395	-0.638835	7.75891e-05	1.51993	-1.40049	6.73006e-05	-0.341673	-1.4066
12043021	chr3:12043021:T:C	3.65298e-17	-4.33535e-10	-1.27518	1.74267e-05	-4.33535e-10	-1.37399	9.74122e-05	-4.33535e-10	-1.37849
12043026	chr3:12043026:T:C	5.72445e-17	-0.077497	-0.748477	0.00011654	1.912	-1.38576	9.0397e-05	-0.051637	-1.4016
12043255	chr3:12043255:T:C	4.5742e-17	-0.3632	-0.687087	7.72238e-05	1.50994	-1.39523	6.68795e-05	-0.348978	-1.40557
12043649	chr3:12043649:T:C	1.67703e-17	-1.29347	-0.760227	2.9788e-06	-2.12004	-1.02043	1.47202e-05	-2.23041	-1.03781
12043711	chr3:12043711:T:C	3.35632e-17	-4.33535e-10	-1.35987	1.91004e-05	-4.33535e-10	-1.28229	0.000112324	-4.33535e-10	-1.23606
12044757	chr3:12044757:A:G	3.1557e-17	-1.42151	-3.92172e-10	0.000426038	1.82253	-3.92172e-10	0.000915188	0.861686	-3.92172e-10
12045765	chr3:12045765:T:C	3.56622e-17	-4.33535e-10	-1.29921	1.94379e-05	-4.33535e-10	-1.26477	0.000104259	-4.33535e-10	-1.31056
12045778	chr3:12045778:G:A	5.31139e-17	-4.33535e-10	-0.900865	3.30446e-05	-4.33535e-10	-0.734138	0.000205556	-4.33535e-10	-0.631723
12045962	chr3:12045962:T:G	4.79468e-17	-0.336356	-0.666857	7.97774e-05	1.545	-1.39775	6.85147e-05	-0.324164	-1.40623
12046189	chr3:12046189:G:A	1.71523e-17	-0.639491	-1.39168	6.29111e-05	1.0383	-1.12858	0.000291552	0.917331	-1.19955
12046253	chr3:12046253:G:C	3.76986e-18	-2.16201	-1.38425	0.00015578	2.0939	-1.27745	0.000150446	0.369235	-1.31308
12046523	chr3:12046523:A:G	2.84707e-16	-4.33535e-10	0.778157	7.30218e-05	-4.33535e-10	0.0587626	0.000952972	-4.33535e-10	0.902142
12046548	chr3:12046548:A:C	4.75089e-17	0.235163	-1.24755	1.86565e-06	-2.20178	-1.4066	1.05796e-05	-2.19689	-1.40163
12046879	chr3:12046879:G:A	1.58272e-17	-2.11158	-3.92172e-10	7.43577e-06	-2.22569	-3.92172e-10	4.76125e-05	-2.09435	-3.92172e-10
12047148	chr3:12047148:GAGA:G	1.15253e-15	1.41445	0.761961	6.44873e-06	-2.16065	-0.207463	5.09283e-05	-1.78371	-0.243311
12047412	chr3:12047412:G:A	3.562e-17	-4.33535e-10	-1.3004	1.70467e-05	-4.33535e-10	-1.39604	9.57776e-05	-4.33535e-10	-1.39541
12047613	chr3:12047613:A:G	1.68118e-17	-0.654411	-1.39681	6.36842e-05	1.02512	-1.10318	0.000293631	0.902611	-1.17773
12047819	chr3:12047819:G:A	1.67682e-17	-0.65724	-1.39658	6.32936e-05	1.02116	-1.10537	0.000291994	0.898701	-1.17941
12048170	chr3:12048170:G:A	1.67875e-17	-0.65271	-1.39996	6.51179e-05	1.02752	-1.08331	0.000299454	0.90491	-1.16039
12048393	chr3:12048393:C:T	1.04016e-16	-4.33535e-10	-0.228757	3.73907e-05	-4.33535e-10	-0.610572	0.000198113	-4.33535e-10	-0.668608
12048963	chr3:12048963:G:A	3.10872e-15	4.55553	-1.38686	9.818e-06	-0.558643	-1.38913	1.79145e-05	-1.70314	-1.36869
12049018	chr3:12049018:G:A	3.9488e-17	-4.33535e-10	-1.19731	1.99335e-05	-4.33535e-10	-1.2396	0.000111388	-4.33535e-10	-1.24442
12049181	chr3:12049181:A:G	4.29311e-17	-4.33535e-10	-1.11371	1.83486e-05	-4.33535e-10	-1.32244	0.000106092	-4.33535e-10	-1.29313
12049254	chr3:12049254:C:T	6.22403e-17	-4.33535e-10	-0.742302	2.5981e-05	-4.33535e-10	-0.974631	0.000143645	-4.33535e-10	-0.990102
12050022	chr3:12050022:C:A	3.21653e-17	-4.33535e-10	-1.40242	1.91824e-05	-4.33535e-10	-1.278	0.00011671	-4.33535e-10	-1.19775
12050061	chr3:12050061:G:A	9.1074e-16	-4.33535e-10	1.94095	0.000177461	-4.33535e-10	0.946753	0.00300565	-4.33535e-10	2.05081
12050137	chr3:12050137:G:A	1.72999e-17	-0.630465	-1.39214	6.41843e-05	1.05406	-1.1243	0.000297425	0.932239	-1.19452
12050190	chr3:12050190:C:T	6.88895e-17	-0.640802	-3.92172e-10	1.60782e-05	-1.45453	-3.92172e-10	4.36526e-05	-2.18118	-3.92172e-10
12050469	chr3:12050469:C:T	3.96441e-17	-4.33535e-10	-1.19336	2.00074e-05	-4.33535e-10	-1.23589	0.000111792	-4.33535e-10	-1.24081
12050880	chr3:12050880:C:T	4.75339e-18	-2.11755	-1.19689	0.000292595	2.4195	-0.972707	0.000253946	0.620145	-1.04047
12050890	chr3:12050890:C:T	3.8833e-18	-2.11251	-1.40411	0.000189234	2.35123	-1.34024	0.000167792	0.530762	-1.36548
12051030	chr3:12051030:C:T	5.47632e-16	-4.33535e-10	1.4323	0.000125178	-4.33535e-10	0.597745	0.00186422	-4.33535e-10	1.57316
12051407	chr3:12051407:A:G	2.70046e-17	-0.86583	-0.711467	3.22377e-05	0.38806	-1.14692	4.03397e-05	-1.11797	-1.14214
12051411	chr3:12051411:ACTGCTGGTCTTC:A	2.73902e-17	-0.862956	-0.700163	3.25801e-05	0.391867	-1.14016	4.072e-05	-1.11546	-1.13527
12051424	chr3:12051424:T:A	2.72851e-17	-0.831539	-0.735425	3.32729e-05	0.433787	-1.16104	4.09875e-05	-1.08788	-1.1563
12051426	chr3:12051426:G:A	2.87167e-17	-0.865212	-0.650615	3.34763e-05	0.38858	-1.10974	4.18981e-05	-1.11775	-1.10445
12051487	chr3:12051487:A:G	2.45613e-17	-0.846725	-0.825407	3.09104e-05	0.412061	-1.21296	3.82837e-05	-1.10302	-1.2094
12051532	chr3:12051532:A:G	3.78618e-17	-4.33535e-10	-1.23936	2.24784e-05	-4.33535e-10	-1.11944	0.000134275	-4.33535e-10	-1.05755
12051682	chr3:12051682:T:G	1.65635e-17	-0.675422	-1.39068	6.00408e-05	0.995863	-1.13283	0.000277851	0.872955	-1.20331
12051905	chr3:12051905:T:C	1.52405e-15	2.70318	-0.247358	3.96301e-06	-1.89424	-0.960753	1.95648e-05	-2.04248	-0.941237
12052495	chr3:12052495:G:A	1.44644e-16	0.100972	-3.92172e-10	7.49358e-06	-2.21795	-3.92172e-10	4.73369e-05	-2.10015	-3.92172e-10
12052634	chr3:12052634:T:A	5.21456e-17	-4.33535e-10	-0.919266	3.75183e-05	-4.33535e-10	-0.607166	0.000243992	-4.33535e-10	-0.460309
12053215	chr3:12053215:G:T	3.39068e-16	-4.33535e-10	0.952896	8.42619e-05	-4.33535e-10	0.201935	0.00113884	-4.33535e-10	1.08032
12053245	chr3:12053245:A:AC	7.58932e-17	0.0914864	-0.635464	5.78389e-06	-2.21687	-0.260044	3.23909e-05	-2.10437	-0.375195
12053465	chr3:12053465:G:T	3.01658e-17	-0.962071	-0.504524	3.75012e-06	-1.9643	-0.945912	1.64061e-05	-2.19939	-0.960399
12053629	chr3:12053629:GGCAT:G	3.90969e-18	-2.12034	-1.3895	0.000211784	2.41456	-1.29099	0.000190097	0.614238	-1.32415
12053630	chr3:12053630:G:A	7.66219e-17	-4.33535e-10	-0.534422	2.52857e-05	-4.33535e-10	-1.00176	0.000141406	-4.33535e-10	-1.00581
12053636	chr3:12053636:T:A	3.93252e-18	-2.12364	-1.38038	0.000211888	2.39286	-1.2688	0.000190455	0.597241	-1.30527
12053647	chr3:12053647:A:G	3.21085e-17	-4.33535e-10	-1.40418	2.02715e-05	-4.33535e-10	-1.22278	0.000107875	-4.33535e-10	-1.27647
12054971	chr3:12054971:T:G	1.41859e-17	-2.22106	-3.92172e-10	7.48709e-06	-2.21881	-3.92172e-10	4.76196e-05	-2.0942	-3.92172e-10
12055082	chr3:12055082:A:G	9.9087e-16	-4.33535e-10	2.02528	0.00019043	-4.33535e-10	1.01729	0.00327363	-4.33535e-10	2.13621
12055115	chr3:12055115:G:C	3.2294e-17	-1.39842	-3.92172e-10	7.83262e-06	-2.1737	-3.92172e-10	5.63473e-05	-1.92591	-3.92172e-10
12055127	chr3:12055127:AAATT:A	1.64344e-16	-4.33535e-10	0.228659	3.78267e-05	-4.33535e-10	-0.598979	0.000192146	-4.33535e-10	-0.699188
12055458	chr3:12055458:CTT:C	3.30352e-17	-4.33535e-10	-1.37573	2.05033e-05	-4.33535e-10	-1.21141	0.000115037	-4.33535e-10	-1.21219
12055469	chr3:12055469:AAAG:A	2.99569e-16	1.07841	-0.249374	2.57879e-06	-2.21085	-1.07382	1.82045e-05	-1.92962	-1.12615
12056503	chr3:12056503:A:C	2.82687e-17	-0.153262	-1.37829	0.000148454	1.86868	-1.1004	0.000686676	1.74962	-1.1752
12057255	chr3:12057255:G:A	3.88419e-18	-2.11971	-1.39668	0.000210513	2.428	-1.31045	0.000188685	0.623249	-1.34062
12057522	chr3:12057522:A:T	3.8676e-17	-1.21808	-3.92172e-10	1.4198e-05	-1.5789	-3.92172e-10	4.6678e-05	-2.11417	-3.92172e-10
12058098	chr3:12058098:T:G	3.70955e-17	-4.33535e-10	-1.25981	1.77359e-05	-4.33535e-10	-1.3564	9.80569e-05	-4.33535e-10	-1.3719
12058224	chr3:12058224:G:A	5.95849e-17	-0.202	-0.583902	9.62497e-05	1.73885	-1.4039	7.86704e-05	-0.186039	-1.40614
12058244	chr3:12058244:C:A	6.28148e-17	-0.167433	-0.565681	0.000101035	1.7883	-1.40483	8.15463e-05	-0.150659	-1.40561
12058276	chr3:12058276:G:A	2.3987e-17	-0.927543	-0.768251	2.82374e-05	0.28878	-1.18013	3.66577e-05	-1.18044	-1.17538
12058847	chr3:12058847:C:G	2.56299e-17	-1.62954	-3.92172e-10	7.73533e-06	-2.1862	-3.92172e-10	4.22969e-05	-2.21273	-3.92172e-10
12059002	chr3:12059002:G:C	4.96456e-17	-0.968396	-3.92172e-10	1.02032e-05	-1.9093	-3.92172e-10	6.0983e-05	-1.84685	-3.92172e-10
12059406	chr3:12059406:A:C	7.39259e-16	-4.33535e-10	1.73234	0.00014936	-4.33535e-10	0.774364	0.00243756	-4.33535e-10	1.84131
12059893	chr3:12059893:C:T	7.16072e-17	-4.33535e-10	-0.60211	2.96975e-05	-4.33535e-10	-0.840934	0.000163849	-4.33535e-10	-0.858499
12060497	chr3:12060497:G:T	7.27628e-17	-0.5861	-3.92172e-10	7.87559e-06	-2.16823	-3.92172e-10	5.00728e-05	-2.04397	-3.92172e-10
12061409	chr3:12061409:T:G	6.70903e-17	-4.33535e-10	-0.667266	2.65143e-05	-4.33535e-10	-0.954313	0.000142858	-4.33535e-10	-0.995592
12061676	chr3:12061676:A:C	3.24621e-17	-4.33535e-10	-1.39323	2.26195e-05	-4.33535e-10	-1.11318	0.000118119	-4.33535e-10	-1.18575
12061744	chr3:12061744:A:G	1.4806e-16	-4.33535e-10	0.12431	5.24878e-05	-4.33535e-10	-0.271415	0.000288735	-4.33535e-10	-0.291934
12061921	chr3:12061921:A:G	6.5609e-17	-4.33535e-10	-0.689592	4.41221e-05	-4.33535e-10	-0.445034	0.000274085	-4.33535e-10	-0.344007
12062098	chr3:12062098:A:G	3.88991e-18	-2.12921	-1.38571	0.000201807	2.35562	-1.2803	0.000183008	0.567747	-1.31566
12062177	chr3:12062177:A:T	5.99731e-17	-0.221591	-0.557818	9.37557e-05	1.71358	-1.40489	7.72892e-05	-0.204363	-1.40553
12062400	chr3:12062400:C:G	4.05426e-18	-2.10286	-1.37068	0.000246709	2.52399	-1.24778	0.00021511	0.700832	-1.28713
12062557	chr3:12062557:A:G	1.24311e-16	-0.0505191	-3.92172e-10	1.07144e-05	-1.86041	-3.92172e-10	7.73919e-05	-1.60856	-3.92172e-10
12063029	chr3:12063029:G:A	1.46515e-17	-2.18876	-3.92172e-10	1.45353e-05	-1.55542	-3.92172e-10	0.000119363	-1.17528	-3.92172e-10
12063242	chr3:12063242:T:C	1.0438e-16	-0.225263	-3.92172e-10	8.44218e-06	-2.09875	-3.92172e-10	4.31017e-05	-2.19388	-3.92172e-10
12063798	chr3:12063798:A:G	4.83122e-17	-0.282173	-0.713447	8.68718e-05	1.62388	-1.39144	7.25982e-05	-0.268227	-1.40428
12064005	chr3:12064005:GA:G	5.22146e-17	-0.212411	-0.705532	9.56708e-05	1.72163	-1.39272	7.77802e-05	-0.19879	-1.40477
12064364	chr3:12064364:AAAAC:A	6.57599e-17	-4.33535e-10	-0.687294	1.82036e-05	-4.33535e-10	-1.33037	0.000113471	-4.33535e-10	-1.22589
12064562	chr3:12064562:G:A	2.69978e-17	-1.57755	-3.92172e-10	8.19207e-06	-2.12883	-3.92172e-10	4.78989e-05	-2.08835	-3.92172e-10
12064691	chr3:12064691:T:C	1.29242e-17	-2.15666	-0.157544	4.28199e-06	-2.18796	-0.58962	2.2329e-05	-2.20719	-0.644366
12065185	chr3:12065185:A:G	1.58576e-17	-2.10966	-3.92172e-10	8.15988e-06	-2.13277	-3.92172e-10	4.26638e-05	-2.20409	-3.92172e-10
12065765	chr3:12065765:T:C	3.21619e-17	-4.33535e-10	-1.40252	1.92197e-05	-4.33535e-10	-1.27606	0.000116976	-4.33535e-10	-1.19547
12065812	chr3:12065812:A:G	1.25133e-17	-0.947091	-1.39942	4.48114e-05	0.686746	-1.11628	0.000198645	0.514408	-1.18033
12066063	chr3:12066063:A:G	3.25737e-17	-4.33535e-10	-1.3898	1.71045e-05	-4.33535e-10	-1.39266	9.594e-05	-4.33535e-10	-1.39372
12066066	chr3:12066066:G:A	6.16261e-17	-0.229013	-0.523205	9.21692e-05	1.69787	-1.40623	7.66355e-05	-0.214751	-1.40363
12066365	chr3:12066365:T:G	2.53701e-17	-0.949316	-0.690418	2.86751e-05	0.257066	-1.13303	3.76697e-05	-1.20034	-1.12825
12066378	chr3:12066378:T:G	3.28082e-17	-4.33535e-10	-1.38262	1.7012e-05	-4.33535e-10	-1.39808	9.54465e-05	-4.33535e-10	-1.39888
12066780	chr3:12066780:T:C	5.41594e-17	-0.222127	-0.659246	9.43333e-05	1.71289	-1.39805	7.71614e-05	-0.205294	-1.40625
12066933	chr3:12066933:G:A	3.36233e-17	-4.33535e-10	-1.35809	1.68695e-05	-4.33535e-10	-1.40649	9.47138e-05	-4.33535e-10	-1.40658
12067134	chr3:12067134:A:G	4.75776e-18	-2.17099	-1.14254	0.000129281	1.91139	-1.2814	0.000141367	0.235623	-1.2417
12067184	chr3:12067184:A:G	3.83607e-17	-1.22627	-3.92172e-10	9.07584e-05	0.276205	-3.92172e-10	0.000426988	0.0993124	-3.92172e-10
12067254	chr3:12067254:T:C	2.38732e-17	-1.2743	-0.426244	0.000352636	1.88285	-0.24941	0.000117835	-0.748024	-0.440132
12067576	chr3:12067576:A:G	2.40754e-17	-0.953658	-0.738456	2.76618e-05	0.250779	-1.16272	3.64261e-05	-1.20423	-1.15792
12068196	chr3:12068196:C:T	3.1086e-16	0.866038	-3.92172e-10	0.0141934	5.32854	-3.92172e-10	0.0187766	3.88293	-3.92172e-10
12068230	chr3:12068230:A:AT	4.8512e-17	-0.991494	-3.92172e-10	7.60531e-06	-2.20315	-3.92172e-10	4.62438e-05	-2.12352	-3.92172e-10
12068240	chr3:12068240:T:TA	4.8512e-17	-0.991494	-3.92172e-10	7.60531e-06	-2.20315	-3.92172e-10	4.62438e-05	-2.12352	-3.92172e-10
12068305	chr3:12068305:A:G	3.09563e-16	1.07957	-0.217714	2.62363e-06	-2.21058	-1.05686	1.85224e-05	-1.9282	-1.11026
12068441	chr3:12068441:T:G	7.46846e-16	-4.33535e-10	1.74255	0.000150652	-4.33535e-10	0.78298	0.00246298	-4.33535e-10	1.85169
12068621	chr3:12068621:T:A	2.52411e-17	-0.836093	-0.808737	2.58504e-05	0.220566	-1.20024	3.55684e-05	-1.18963	-1.19635
12068747	chr3:12068747:C:T	1.01369e-16	1.04506	-1.2996	1.90499e-06	-2.22613	-1.36138	1.29389e-05	-2.04763	-1.34958
12068816	chr3:12068816:T:C	2.22126e-16	-4.33535e-10	0.529941	4.02737e-05	-4.33535e-10	-0.536297	0.000200631	-4.33535e-10	-0.655975
12069200	chr3:12069200:T:C	3.48306e-16	-4.33535e-10	0.979776	0.00010971	-4.33535e-10	0.465847	0.000651767	-4.33535e-10	0.522243
12069512	chr3:12069512:G:T	3.08796e-16	-4.33535e-10	0.859376	9.84184e-05	-4.33535e-10	0.357232	0.000582038	-4.33535e-10	0.409092
12069542	chr3:12069542:C:T	4.91878e-17	-4.33535e-10	-0.977659	2.23249e-05	-4.33535e-10	-1.12629	0.000122501	-4.33535e-10	-1.14932
12069546	chr3:12069546:C:T	3.2748e-17	-4.33535e-10	-1.38446	1.70314e-05	-4.33535e-10	-1.39694	9.55508e-05	-4.33535e-10	-1.39779
12069662	chr3:12069662:C:T	3.70552e-17	-1.2609	-3.92172e-10	7.59359e-06	-2.20469	-3.92172e-10	5.20281e-05	-2.00566	-3.92172e-10
12069692	chr3:12069692:A:G	2.60158e-17	-0.83137	-0.783232	2.64458e-05	0.228879	-1.18578	3.63314e-05	-1.18322	-1.18154
12070010	chr3:12070010:G:A	2.78907e-17	-0.792775	-0.752237	2.84255e-05	0.282621	-1.16733	3.83365e-05	-1.14816	-1.16288
12070066	chr3:12070066:CT:C	4.59793e-17	-4.33535e-10	-1.04511	1.69218e-05	-4.33535e-10	-1.40339	9.51629e-05	-4.33535e-10	-1.40185
12070422	chr3:12070422:G:C	1.93378e-17	-1.91124	-3.92172e-10	7.6532e-06	-2.19687	-3.92172e-10	4.33113e-05	-2.18903	-3.92172e-10
12070452	chr3:12070452:C:T	4.30242e-17	-4.33535e-10	-1.11154	2.14013e-05	-4.33535e-10	-1.16854	0.000119077	-4.33535e-10	-1.17768
12070510	chr3:12070510:G:A	1.78694e-17	-2.0142	0.0239795	4.09899e-06	-2.22804	-0.593211	2.18321e-05	-2.22987	-0.644193
12070553	chr3:12070553:G:A	6.25404e-17	-0.0438511	-0.693641	0.000102458	1.79554	-1.39808	8.56572e-05	-0.101085	-1.40601
12070747	chr3:12070747:C:T	2.82646e-16	0.974774	-0.203885	2.63521e-06	-2.21619	-1.04684	1.82082e-05	-1.95356	-1.10201
12071185	chr3:12071185:A:G	5.71572e-17	-0.827499	-3.92172e-10	2.62561e-05	-0.964097	-3.92172e-10	0.000151043	-0.939877	-3.92172e-10
12072388	chr3:12072388:T:C	4.07238e-17	-4.33535e-10	-1.16649	2.48183e-05	-4.33535e-10	-1.02041	0.000142097	-4.33535e-10	-1.00094
12073326	chr3:12073326:C:T	3.39958e-17	-4.33535e-10	-1.34707	1.69649e-05	-4.33535e-10	-1.40085	9.48606e-05	-4.33535e-10	-1.40503
12073527	chr3:12073527:C:T	3.20782e-17	-4.33535e-10	-1.40513	1.77109e-05	-4.33535e-10	-1.35782	9.7725e-05	-4.33535e-10	-1.37529
12074548	chr3:12074548:C:G	6.31476e-17	-4.33535e-10	-0.727831	4.71372e-05	-4.33535e-10	-0.378933	0.000363453	-4.33535e-10	-0.0617938
12075120	chr3:12075120:G:A	1.45502e-17	-2.1115	-0.0842	3.74505e-06	-2.21934	-0.692216	1.98292e-05	-2.22789	-0.742401
12075203	chr3:12075203:C:A	3.22233e-17	-4.33535e-10	-1.40062	1.94009e-05	-4.33535e-10	-1.26668	0.000118359	-4.33535e-10	-1.18372
12075224	chr3:12075224:T:A	5.79487e-17	-4.33535e-10	-0.813746	1.78026e-05	-4.33535e-10	-1.35265	0.000108304	-4.33535e-10	-1.27251
12075720	chr3:12075720:A:G	2.34963e-17	-1.02575	-0.690708	0.000507195	2.51928	-0.522375	0.00013305	-0.380048	-0.68667
12075800	chr3:12075800:G:A	3.30922e-17	-4.33535e-10	-1.37401	2.02956e-05	-4.33535e-10	-1.22159	0.000113652	-4.33535e-10	-1.2243
12075885	chr3:12075885:G:A	7.45842e-16	-4.33535e-10	1.74121	0.000150474	-4.33535e-10	0.781796	0.00245955	-4.33535e-10	1.85029
12076010	chr3:12076010:T:C	1.16231e-16	-0.117726	-3.92172e-10	1.05819e-05	-1.87285	-3.92172e-10	4.75918e-05	-2.09478	-3.92172e-10
12076834	chr3:12076834:T:A	4.88026e-17	-4.33535e-10	-0.985521	2.22302e-05	-4.33535e-10	-1.13054	0.000122025	-4.33535e-10	-1.15322
12076844	chr3:12076844:A:T	1.98009e-13	8.60958	-1.28682	0.000524686	3.32229	-1.29149	0.000651209	1.77723	-1.25584
12076990	chr3:12076990:A:G	6.81727e-17	-4.33535e-10	-0.651261	4.62311e-05	-4.33535e-10	-0.398344	0.000287757	-4.33535e-10	-0.295326
12077298	chr3:12077298:C:T	1.51269e-17	-2.05043	-0.106405	3.72215e-06	-2.22956	-0.688132	1.98917e-05	-2.22988	-0.737266
12077309	chr3:12077309:A:T	7.84092e-18	-2.22933	-0.584616	4.04068e-06	-1.78523	-1.05035	1.56402e-05	-2.08103	-1.12656
12077400	chr3:12077400:C:T	2.33748e-17	-1.08199	-0.639656	0.000558381	2.55689	-0.463848	0.000140361	-0.38073	-0.632496
12077415	chr3:12077415:A:G	2.46226e-17	-0.984172	-0.685467	0.000557888	2.60871	-0.516549	0.000140972	-0.327461	-0.681423
12077720	chr3:12077720:T:G	3.47331e-17	-4.33535e-10	-1.32561	2.01306e-05	-4.33535e-10	-1.22975	0.00011927	-4.33535e-10	-1.17605
12077773	chr3:12077773:A:G	5.34745e-17	-4.33535e-10	-0.8941	4.81797e-05	-4.33535e-10	-0.357058	0.000227962	-4.33535e-10	-0.528267
12078193	chr3:12078193:CTT:C	2.56907e-17	-0.979469	-0.647709	0.000680274	2.76371	-0.473214	0.000158498	-0.249532	-0.642167
12078472	chr3:12078472:G:A	8.6847e-17	0.587402	-0.996559	1.94405e-06	-2.22802	-1.3392	1.21685e-05	-2.14063	-1.31796
12078890	chr3:12078890:T:C	9.11345e-16	-4.33535e-10	1.94162	0.00017779	-4.33535e-10	0.948606	0.00301033	-4.33535e-10	2.05236
12079213	chr3:12079213:G:A	2.06562e-16	-4.33535e-10	0.457297	3.85476e-05	-4.33535e-10	-0.580102	0.000193237	-4.33535e-10	-0.693529
12079545	chr3:12079545:A:C	1.38155e-17	-0.911238	-1.33627	4.26833e-05	0.75664	-1.23483	0.00019778	0.609259	-1.27955
12079736	chr3:12079736:T:C	2.50198e-17	-0.738449	-0.91519	2.31198e-06	-2.1638	-1.23009	1.27849e-05	-2.22586	-1.18332
12080822	chr3:12080822:C:G	1.41775e-17	-2.22165	-3.92172e-10	1.31509e-05	-1.65551	-3.92172e-10	6.81858e-05	-1.73521	-3.92172e-10
12080968	chr3:12080968:A:T	4.41273e-17	-4.33535e-10	-1.08623	3.33824e-05	-4.33535e-10	-0.723967	0.00016751	-4.33535e-10	-0.836402
12082162	chr3:12082162:C:T	4.73105e-17	-4.33535e-10	-1.01657	3.70664e-05	-4.33535e-10	-0.619284	0.000251796	-4.33535e-10	-0.428824
12082503	chr3:12082503:A:C	1.44089e-17	-2.04898	-0.156477	4.11052e-06	-2.22758	-0.590871	2.17927e-05	-2.23047	-0.6454
12082520	chr3:12082520:C:G	3.30776e-17	-4.33535e-10	-1.37445	1.6947e-05	-4.33535e-10	-1.4019	9.51011e-05	-4.33535e-10	-1.4025
12082880	chr3:12082880:T:C	3.5027e-17	0.0688923	-1.38608	0.000210072	2.18164	-1.06618	0.000964752	2.05903	-1.1446
12083328	chr3:12083328:A:G	3.26873e-17	-4.33535e-10	-1.38632	1.70068e-05	-4.33535e-10	-1.39838	9.54053e-05	-4.33535e-10	-1.39931
12083373	chr3:12083373:A:G	2.48528e-17	-1.66034	-3.92172e-10	7.915e-06	-2.16324	-3.92172e-10	4.15614e-05	-2.23027	-3.92172e-10
12083541	chr3:12083541:T:A	1.97528e-17	-1.29263	-0.597381	0.000320911	1.96285	-0.423687	0.000103769	-0.718467	-0.59681
12083941	chr3:12083941:T:C	7.44425e-16	-4.33535e-10	1.73931	0.0001502	-4.33535e-10	0.779971	0.00245421	-4.33535e-10	1.84812
12084314	chr3:12084314:C:T	7.46158e-16	-4.33535e-10	1.74163	0.000150536	-4.33535e-10	0.782208	0.0024607	-4.33535e-10	1.85076
12084612	chr3:12084612:G:T	1.05239e-17	-2.062	-0.457654	2.77859e-06	-2.22916	-0.980891	1.52223e-05	-2.23024	-1.00444
12084649	chr3:12084649:T:C	3.25687e-17	-4.33535e-10	-1.38995	1.71118e-05	-4.33535e-10	-1.39223	9.59551e-05	-4.33535e-10	-1.39356
12084745	chr3:12084745:A:G	5.73702e-17	-4.33535e-10	-0.82378	3.78791e-05	-4.33535e-10	-0.597595	0.000233612	-4.33535e-10	-0.503784
12084927	chr3:12084927:G:A	3.3861e-17	-4.33535e-10	-1.35104	1.68701e-05	-4.33535e-10	-1.40645	9.47128e-05	-4.33535e-10	-1.40659
12085167	chr3:12085167:G:T	3.06694e-17	-0.123509	-1.32653	1.00324e-05	-0.655056	-1.27112	5.53945e-05	-0.702073	-1.24089
12085243	chr3:12085243:A:G	3.32551e-17	-4.33535e-10	-1.3691	1.68917e-05	-4.33535e-10	-1.40517	9.48091e-05	-4.33535e-10	-1.40558
12085364	chr3:12085364:C:T	1.05809e-16	-4.33535e-10	-0.211665	2.64806e-05	-4.33535e-10	-0.955581	0.000137742	-4.33535e-10	-1.03206
12085621	chr3:12085621:G:A	4.5651e-17	-4.33535e-10	-1.05228	2.09296e-05	-4.33535e-10	-1.19083	0.000115236	-4.33535e-10	-1.21046
12085737	chr3:12085737:T:G	1.21676e-15	2.23064	-3.92172e-10	4.55817e-05	-0.41249	-3.92172e-10	0.00014605	-0.973496	-3.92172e-10
12086179	chr3:12086179:T:C	3.32535e-17	-4.33535e-10	-1.36914	1.68918e-05	-4.33535e-10	-1.40516	9.48099e-05	-4.33535e-10	-1.40557
12086327	chr3:12086327:A:G	3.9151e-17	-0.49506	-0.710819	8.70346e-05	1.62416	-1.38985	6.878e-05	-0.322764	-1.40377
12086453	chr3:12086453:C:T	5.60738e-17	-4.33535e-10	-0.846635	2.32041e-05	-4.33535e-10	-1.08767	0.000124682	-4.33535e-10	-1.13168
12086596	chr3:12086596:A:G	4.135e-17	-4.33535e-10	-1.15123	1.68948e-05	-4.33535e-10	-1.40499	9.47878e-05	-4.33535e-10	-1.4058
12086751	chr3:12086751:C:G	2.28577e-17	-1.74402	-3.92172e-10	7.41452e-06	-2.22856	-3.92172e-10	4.23539e-05	-2.21138	-3.92172e-10
12087096	chr3:12087096:C:T	3.30595e-17	-4.33535e-10	-1.375	1.69205e-05	-4.33535e-10	-1.40347	9.47112e-05	-4.33535e-10	-1.40661
12087279	chr3:12087279:G:A	7.27987e-17	0.753741	-1.33935	1.86379e-06	-2.22741	-1.38197	1.23329e-05	-2.0707	-1.37448
12087576	chr3:12087576:C:A	3.59147e-18	-2.22195	-1.37279	0.000138578	1.93713	-1.23768	0.000123887	0.146475	-1.28455
12087808	chr3:12087808:G:A	9.08558e-17	-0.10996	-0.254072	2.60367e-06	-2.19361	-1.08147	1.40134e-05	-2.18472	-1.13271
12087969	chr3:12087969:ACTC:A	1.13925e-15	-4.33535e-10	2.16482	0.000214408	-4.33535e-10	1.13589	0.00377648	-4.33535e-10	2.2791
12088080	chr3:12088080:C:T	1.03911e-16	-4.33535e-10	-0.229767	8.65006e-05	-4.33535e-10	0.228156	0.000722908	-4.33535e-10	0.625838
12088116	chr3:12088116:T:C	5.30242e-17	-4.33535e-10	-0.902556	4.74674e-05	-4.33535e-10	-0.371953	0.00028838	-4.33535e-10	-0.293164
12088199	chr3:12088199:TCAAA:T	3.70286e-17	0.00285704	-1.26447	1.42446e-05	-0.704623	-0.870991	2.22204e-05	-1.86192	-0.994511
12088363	chr3:12088363:ACATCT:A	9.37272e-17	-0.0397359	-0.29318	2.52067e-06	-2.20175	-1.10573	1.38679e-05	-2.17437	-1.15349
12088420	chr3:12088420:G:C	1.03124e-16	0.0473347	-0.284708	2.50885e-06	-2.21079	-1.10139	1.41287e-05	-2.1597	-1.14953
12088662	chr3:12088662:TAA:T	9.06631e-16	3.34197	-1.40554	6.05798e-06	-1.25263	-1.17799	2.36073e-05	-1.54277	-1.25312
12088699	chr3:12088699:A:G	3.78212e-17	-4.33535e-10	-1.24044	2.24387e-05	-4.33535e-10	-1.12121	0.000134083	-4.33535e-10	-1.05898
12088756	chr3:12088756:A:G	1.0333e-16	0.00738566	-0.242765	2.57614e-06	-2.20685	-1.07885	1.4327e-05	-2.16657	-1.12872
12089137	chr3:12089137:C:A	8.555e-17	0.845524	-1.26973	1.95814e-06	-2.22569	-1.33431	1.32027e-05	-2.05696	-1.32006
12089323	chr3:12089323:A:C	3.65136e-17	-4.33535e-10	-1.27562	1.77397e-05	-4.33535e-10	-1.35619	9.86331e-05	-4.33535e-10	-1.36604
12089497	chr3:12089497:A:G	3.54778e-18	-2.209	-1.39798	0.000125033	1.90712	-1.31054	0.000117783	0.154186	-1.34278
12090202	chr3:12090202:C:T	3.70629e-17	-4.33535e-10	-1.26069	1.79074e-05	-4.33535e-10	-1.34678	9.94732e-05	-4.33535e-10	-1.35756
12090340	chr3:12090340:C:T	3.43855e-17	-4.33535e-10	-1.33567	3.66751e-05	-4.33535e-10	-0.629897	0.000217155	-4.33535e-10	-0.576831
12090516	chr3:12090516:C:CT	4.06232e-17	0.236727	-1.40569	2.24598e-05	-0.103849	-1.01642	2.76631e-05	-1.53091	-1.10644
12090813	chr3:12090813:A:G	1.28611e-16	-4.33535e-10	-0.0165109	0.000135328	-4.33535e-10	0.675708	0.000777873	-4.33535e-10	0.69912
12090980	chr3:12090980:T:G	5.04224e-17	-0.95287	-3.92172e-10	1.04209e-05	-1.88818	-3.92172e-10	6.24676e-05	-1.8228	-3.92172e-10
12091640	chr3:12091640:G:A	5.20461e-16	1.38141	-3.92172e-10	3.16467e-05	-0.777362	-3.92172e-10	0.000123452	-1.14159	-3.92172e-10
12092023	chr3:12092023:C:G	4.16941e-17	-4.33535e-10	-1.14294	1.68836e-05	-4.33535e-10	-1.40565	9.47453e-05	-4.33535e-10	-1.40625
12092101	chr3:12092101:C:G	4.69752e-17	-4.33535e-10	-1.02369	3.17039e-05	-4.33535e-10	-0.775557	0.000190702	-4.33535e-10	-0.706733
12092141	chr3:12092141:G:A	1.41061e-17	-2.2267	-3.92172e-10	7.39314e-05	0.0711415	-3.92172e-10	0.000129778	-1.09162	-3.92172e-10
12092169	chr3:12092169:C:CT	9.55065e-17	-4.33535e-10	-0.31411	3.52641e-05	-4.33535e-10	-0.669129	0.000195518	-4.33535e-10	-0.68179
12093240	chr3:12093240:A:G	3.02267e-16	2.11157	-1.27357	3.11473e-06	-1.96848	-1.12737	1.82638e-05	-2.10355	-0.948968
12093684	chr3:12093684:A:G	3.28225e-17	-4.33535e-10	-1.38219	2.00983e-05	-4.33535e-10	-1.23136	0.000112581	-4.33535e-10	-1.23377
12094098	chr3:12094098:G:A	5.32621e-17	-4.33535e-10	-0.898079	3.70501e-05	-4.33535e-10	-0.619724	0.000224456	-4.33535e-10	-0.543763
12094206	chr3:12094206:G:A	5.65173e-17	0.376927	-1.21568	1.84248e-06	-2.21594	-1.40495	1.08692e-05	-2.17658	-1.39493
12094585	chr3:12094585:A:G	5.7082e-17	-0.551335	-0.277481	3.10408e-06	-2.19683	-0.902444	1.89251e-05	-2.2102	-0.80676
12096385	chr3:12096385:T:C	3.88978e-17	-4.33535e-10	-1.21237	1.69763e-05	-4.33535e-10	-1.40018	9.52431e-05	-4.33535e-10	-1.40101
12096757	chr3:12096757:AAGTT:A	1.28765e-16	-4.33535e-10	-0.0153172	0.000135545	-4.33535e-10	0.677307	0.000779138	-4.33535e-10	0.700744
12096879	chr3:12096879:C:G	3.63693e-17	-4.33535e-10	-1.27958	2.38043e-05	-4.33535e-10	-1.06213	0.000125694	-4.33535e-10	-1.12359
12097219	chr3:12097219:C:T	4.66036e-17	-4.33535e-10	-1.03163	3.11033e-05	-4.33535e-10	-0.794681	0.000187248	-4.33535e-10	-0.725011
12097301	chr3:12097301:G:C	3.80868e-17	-4.33535e-10	-1.23344	1.70538e-05	-4.33535e-10	-1.39562	9.56524e-05	-4.33535e-10	-1.39672
12097328	chr3:12097328:C:T	9.85877e-17	-4.33535e-10	-0.282359	8.14171e-05	-4.33535e-10	0.16759	0.00067422	-4.33535e-10	0.556113
12097389	chr3:12097389:G:A	4.26166e-17	-0.437504	-0.683557	9.04878e-05	1.6701	-1.39688	7.08686e-05	-0.29089	-1.40573
12097464	chr3:12097464:G:A	3.26581e-17	-4.33535e-10	-1.38721	1.87649e-05	-4.33535e-10	-1.30001	0.000102826	-4.33535e-10	-1.3244
12097592	chr3:12097592:C:T	3.54957e-17	0.102625	-1.40652	2.19193e-05	-0.176414	-0.968215	2.77867e-05	-1.57333	-1.05955
12097643	chr3:12097643:T:G	5.79569e-17	0.345936	-1.15954	1.85831e-06	-2.21643	-1.39589	1.09712e-05	-2.17696	-1.38521
12097839	chr3:12097839:C:T	4.40012e-17	-4.33535e-10	-1.08909	2.18373e-05	-4.33535e-10	-1.14838	0.000121484	-4.33535e-10	-1.15766
12098405	chr3:12098405:T:G	3.2402e-17	-4.33535e-10	-1.39508	1.93146e-05	-4.33535e-10	-1.27113	0.000108041	-4.33535e-10	-1.27494
12098701	chr3:12098701:T:C	7.29975e-17	0.603876	-1.18676	1.82577e-06	-2.22921	-1.40079	1.13946e-05	-2.13209	-1.39222
12098765	chr3:12098765:T:C	6.17357e-17	0.650058	-1.4005	4.8393e-05	0.465545	-0.818186	4.67487e-05	-1.18238	-0.930275
12099009	chr3:12099009:A:G	5.35054e-17	-4.33535e-10	-0.893523	3.65346e-05	-4.33535e-10	-0.633736	0.000222426	-4.33535e-10	-0.552849
12099453	chr3:12099453:C:G	8.06534e-16	3.21968	-1.40024	5.26406e-06	-1.30571	-1.26538	2.11659e-05	-1.58615	-1.3189
12099838	chr3:12099838:G:A	6.81148e-17	-4.33535e-10	-0.652111	4.9444e-05	-4.33535e-10	-0.331154	0.000304197	-4.33535e-10	-0.239769
12099889	chr3:12099889:C:T	2.20291e-16	1.92564	-1.40399	9.6211e-05	1.44667	-1.11213	0.000122935	0.0702611	-1.21605
12099905	chr3:12099905:C:T	3.21031e-17	-4.33535e-10	-1.40435	1.75605e-05	-4.33535e-10	-1.36634	9.94152e-05	-4.33535e-10	-1.35814
12100729	chr3:12100729:T:C	9.1205e-17	-4.33535e-10	-0.360195	7.52469e-05	-4.33535e-10	0.0887795	0.000630573	-4.33535e-10	0.489185
12101839	chr3:12101839:T:G	3.22887e-17	-4.33535e-10	-1.39859	1.78628e-05	-4.33535e-10	-1.34928	0.000101137	-4.33535e-10	-1.34097
12101855	chr3:12101855:A:C	4.1314e-17	0.250327	-1.40243	2.52685e-05	-0.0332797	-0.969158	3.01786e-05	-1.49189	-1.05842
12102037	chr3:12102037:A:G	6.64153e-17	-4.33535e-10	-0.677378	4.83642e-05	-4.33535e-10	-0.353235	0.000331732	-4.33535e-10	-0.153117
12102136	chr3:12102136:T:C	5.0358e-17	-0.954147	-3.92172e-10	1.87478e-05	-1.30092	-3.92172e-10	5.81821e-05	-1.89387	-3.92172e-10
12102821	chr3:12102821:A:G	4.34408e-17	0.279914	-1.38182	2.05149e-06	-2.22202	-1.29141	1.23063e-05	-2.16753	-1.27981
12102941	chr3:12102941:T:G	5.50275e-17	0.399328	-1.2648	1.83667e-06	-2.21779	-1.40625	1.08061e-05	-2.17299	-1.40434
12103035	chr3:12103035:A:G	3.24109e-17	-4.33535e-10	-1.39481	1.93319e-05	-4.33535e-10	-1.27024	0.000108134	-4.33535e-10	-1.27408
12103139	chr3:12103139:A:G	1.23498e-15	-4.33535e-10	2.24551	0.000229563	-4.33535e-10	1.20418	0.00410864	-4.33535e-10	2.3634
12103276	chr3:12103276:A:G	1.48046e-17	-2.17837	-3.92172e-10	7.4191e-06	-2.22794	-3.92172e-10	4.42723e-05	-2.16708	-3.92172e-10
12103482	chr3:12103482:T:C	1.01112e-15	2.04551	-3.92172e-10	4.44656e-05	-0.43728	-3.92172e-10	0.000310788	-0.218332	-3.92172e-10
12103739	chr3:12103739:T:C	1.54874e-16	1.43466	-1.26535	3.8153e-05	0.616925	-1.20732	7.21024e-05	-0.649502	-1.02985
12103744	chr3:12103744:T:G	2.36808e-17	-1.70864	-3.92172e-10	7.56835e-06	-2.20802	-3.92172e-10	4.15803e-05	-2.22982	-3.92172e-10
12103849	chr3:12103849:A:G	2.31397e-17	-0.839332	-0.892424	4.93975e-06	-1.53941	-1.09527	2.23248e-05	-2.20221	-0.649538
12103857	chr3:12103857:C:T	4.75198e-18	-2.21666	-1.09808	0.000139951	1.96856	-1.25926	0.0001363	0.170266	-1.21285
12104004	chr3:12104004:T:A	3.86401e-17	0.140092	-1.35911	2.16685e-06	-2.21191	-1.24681	1.26331e-05	-2.18791	-1.23321
12104104	chr3:12104104:C:A	7.23376e-17	0.671432	-1.26339	1.97704e-06	-2.23042	-1.31998	1.29594e-05	-2.10251	-1.29311
12104130	chr3:12104130:A:C	1.60433e-16	-4.33535e-10	0.204571	4.00633e-05	-4.33535e-10	-0.541534	0.000213432	-4.33535e-10	-0.594127
12104849	chr3:12104849:G:A	3.23714e-17	-4.33535e-10	-1.39603	1.92432e-05	-4.33535e-10	-1.27484	0.000107657	-4.33535e-10	-1.2785
12104987	chr3:12104987:G:A	5.96905e-18	-1.86557	-1.22114	2.21485e-06	-2.15446	-1.28235	1.48079e-05	-1.96431	-1.29797
12105240	chr3:12105240:A:G	5.78987e-17	-4.33535e-10	-0.81461	2.37717e-05	-4.33535e-10	-1.0635	0.00012753	-4.33535e-10	-1.10909
12105296	chr3:12105296:C:G	3.48686e-17	-0.0184708	-1.30325	2.38208e-06	-2.19115	-1.17287	1.32408e-05	-2.20868	-1.16547
12105736	chr3:12105736:C:G	6.0499e-17	-0.770678	-3.92172e-10	1.47929e-05	-1.53785	-3.92172e-10	4.28175e-05	-2.2005	-3.92172e-10
12105903	chr3:12105903:T:C	3.39675e-17	-4.33535e-10	-1.3479	3.5547e-05	-4.33535e-10	-0.661139	0.000213888	-4.33535e-10	-0.591992
12105976	chr3:12105976:A:G	6.95888e-17	0.628448	-1.25915	1.98193e-06	-2.23043	-1.31749	1.2852e-05	-2.11174	-1.29221
12106130	chr3:12106130:C:G	3.74189e-18	-2.19833	-1.35538	0.000160242	2.05163	-1.20694	0.00014292	0.261297	-1.25646
12106371	chr3:12106371:A:G	1.28486e-16	-4.33535e-10	-0.0174853	0.000135178	-4.33535e-10	0.674597	0.000777016	-4.33535e-10	0.698018
12106763	chr3:12106763:T:C	3.10725e-17	-0.0308869	-1.4061	1.79062e-05	-0.348024	-0.998823	2.48548e-05	-1.66417	-1.08022
12106893	chr3:12106893:G:A	9.32666e-18	-1.24378	-1.39665	0.000230116	2.53783	-1.33125	6.27052e-05	-0.414992	-1.40401
12107251	chr3:12107251:C:T	5.52174e-17	0.340448	-1.20247	1.85128e-06	-2.2136	-1.40252	1.08802e-05	-2.18071	-1.38979
12107348	chr3:12107348:G:A	2.13969e-17	-0.927049	-0.88301	4.68054e-06	-1.60062	-1.08796	2.2328e-05	-2.2134	-0.638205
12107756	chr3:12107756:TA:T	5.16157e-17	-0.929479	-3.92172e-10	7.43197e-06	-2.2262	-3.92172e-10	4.6342e-05	-2.12139	-3.92172e-10
12107780	chr3:12107780:A:G	5.08591e-16	1.35834	-3.92172e-10	3.45072e-05	-0.690828	-3.92172e-10	0.000125742	-1.12321	-3.92172e-10
12107837	chr3:12107837:T:C	3.34172e-17	-4.33535e-10	-1.36423	2.05252e-05	-4.33535e-10	-1.21034	0.000114144	-4.33535e-10	-1.21998
12108076	chr3:12108076:G:A	1.98652e-16	-4.33535e-10	0.418251	6.24109e-05	-4.33535e-10	-0.0982554	0.000348848	-4.33535e-10	-0.102808
12108514	chr3:12108514:G:T	8.84469e-18	-2.06907	-0.624421	2.06057e-06	-2.1091	-1.39991	1.09645e-05	-2.19002	-1.37276
12108694	chr3:12108694:G:A	4.78413e-18	-2.21129	-1.09671	0.000152917	2.05626	-1.25836	0.000145904	0.237323	-1.21182
12108723	chr3:12108723:A:C	4.10487e-17	-4.33535e-10	-1.15855	1.69204e-05	-4.33535e-10	-1.40348	9.48776e-05	-4.33535e-10	-1.40486
12109352	chr3:12109352:G:A	7.6826e-17	0.729764	-1.26153	1.98361e-06	-2.2297	-1.31738	1.31943e-05	-2.08724	-1.29042
12109647	chr3:12109647:T:C	4.14327e-17	-4.33535e-10	-1.14923	2.53655e-05	-4.33535e-10	-0.998607	0.000145213	-4.33535e-10	-0.979242
12109706	chr3:12109706:A:G	3.54196e-18	-2.22311	-1.38551	0.000132246	1.92038	-1.26771	0.000118986	0.131153	-1.30959
12109889	chr3:12109889:C:G	3.22046e-17	-4.33535e-10	-1.4012	1.77312e-05	-4.33535e-10	-1.35667	0.000100329	-4.33535e-10	-1.34898
12110569	chr3:12110569:G:A	3.65662e-17	-4.33535e-10	-1.27418	1.72592e-05	-4.33535e-10	-1.38365	9.63173e-05	-4.33535e-10	-1.3898
12110597	chr3:12110597:T:C	1.12348e-17	-1.94761	-0.506675	2.94223e-06	-2.22441	-0.928412	1.61896e-05	-2.21383	-0.959245
12111223	chr3:12111223:G:A	1.37526e-15	2.35309	-3.92172e-10	5.28347e-05	-0.264827	-3.92172e-10	0.000370646	-0.0421969	-3.92172e-10
12111320	chr3:12111320:A:G	6.06084e-17	0.473963	-1.24283	2.3764e-05	-0.178228	-0.885594	2.96358e-05	-1.57707	-0.991395
12111407	chr3:12111407:A:G	5.74994e-17	-4.33535e-10	-0.821531	5.21966e-05	-4.33535e-10	-0.276978	0.000325251	-4.33535e-10	-0.172847
12111415	chr3:12111415:T:C	1.23778e-15	-4.33535e-10	2.24777	0.000230019	-4.33535e-10	1.20617	0.00411835	-4.33535e-10	2.36576
12111714	chr3:12111714:G:C	9.13913e-17	0.932258	-1.29041	1.95057e-06	-2.22328	-1.34059	1.3467e-05	-2.04022	-1.31698
12112265	chr3:12112265:G:C	4.79116e-17	-0.355844	-0.648103	0.000113384	1.89928	-1.40049	8.2389e-05	-0.139468	-1.40652
12112767	chr3:12112767:C:CA	1.53257e-17	-0.75197	-1.39181	0.00151826	4.1602	-1.06687	0.000237554	0.669095	-1.15614
12112878	chr3:12112878:G:A	4.26126e-17	-0.421039	-0.700116	0.000103319	1.80016	-1.39433	7.68601e-05	-0.21059	-1.40487
12112896	chr3:12112896:A:G	1.27252e-16	-4.33535e-10	-0.027132	0.000129482	-4.33535e-10	0.631547	0.000742252	-4.33535e-10	0.652245
12113201	chr3:12113201:A:C	3.23935e-17	-4.33535e-10	-1.39535	1.92962e-05	-4.33535e-10	-1.27209	0.000107937	-4.33535e-10	-1.2759
12113377	chr3:12113377:A:AG	2.44027e-17	-0.750549	-0.928062	5.15019e-06	-1.47776	-1.11521	2.18673e-05	-2.18849	-0.683958
12113597	chr3:12113597:G:C	3.24072e-17	-4.33535e-10	-1.39492	1.93242e-05	-4.33535e-10	-1.27064	0.000108092	-4.33535e-10	-1.27446
12113888	chr3:12113888:T:G	5.47014e-17	-4.33535e-10	-0.871415	2.27594e-05	-4.33535e-10	-1.10702	0.000122499	-4.33535e-10	-1.14934
12114050	chr3:12114050:AG:A	7.01434e-18	-2.17807	-0.747276	0.00027941	2.75463	-1.35394	0.000220095	0.775395	-1.33878
12114150	chr3:12114150:G:A	7.24049e-18	-2.18128	-0.712336	0.000272782	2.72038	-1.3437	0.000216862	0.749144	-1.32733
12114388	chr3:12114388:T:C	7.26237e-17	0.197793	-0.785806	2.68131e-06	-1.95953	-1.28616	1.21305e-05	-2.2148	-1.24693
12114537	chr3:12114537:CTA:C	2.30265e-17	-0.845994	-0.890664	4.92767e-06	-1.54327	-1.09386	2.23261e-05	-2.203	-0.648685
12114539	chr3:12114539:A:G	8.03281e-18	-2.12848	-0.661287	0.000601596	3.51152	-1.34393	0.000263415	0.916267	-1.29998
12114559	chr3:12114559:T:C	4.80564e-17	-1.00093	-3.92172e-10	7.41412e-06	-2.22861	-3.92172e-10	4.72298e-05	-2.10242	-3.92172e-10
12114638	chr3:12114638:G:C	3.77423e-16	1.06006	-3.92172e-10	2.88141e-05	-0.871132	-3.92172e-10	0.000181023	-0.758817	-3.92172e-10
12114793	chr3:12114793:C:G	6.31623e-18	-2.19957	-0.830609	0.000209941	2.49034	-1.37551	0.000175611	0.574439	-1.36361
12114816	chr3:12114816:G:A	2.39774e-17	-1.21036	-0.485836	0.000363278	2.94598	-1.28281	0.000102508	-0.188203	-1.1393
12115035	chr3:12115035:C:A	2.35009e-17	-0.829735	-0.886529	4.99965e-06	-1.53192	-1.09071	2.24869e-05	-2.20076	-0.643748
12116035	chr3:12116035:T:A	5.7047e-17	-4.33535e-10	-0.829429	4.34118e-05	-4.33535e-10	-0.461264	0.000289941	-4.33535e-10	-0.287765
12116614	chr3:12116614:G:A	4.39884e-17	-1.08938	-3.92172e-10	1.57402e-05	-1.47578	-3.92172e-10	4.88064e-05	-2.06958	-3.92172e-10
12116754	chr3:12116754:A:AT	3.8684e-16	-4.33535e-10	1.08471	0.000479602	-4.33535e-10	1.94096	0.00280939	-4.33535e-10	1.98328
12117693	chr3:12117693:T:C	1.71534e-15	3.97342	-1.39936	8.47774e-06	-0.695502	-1.39905	1.60209e-05	-1.80635	-1.3772
12117794	chr3:12117794:G:A	7.74258e-18	-2.02898	-0.797585	2.36292e-06	-2.2299	-1.1422	1.31724e-05	-2.2257	-1.15362
12119003	chr3:12119003:C:T	6.03149e-18	-2.19228	-0.88403	0.000227195	2.58093	-1.38712	0.000184107	0.635956	-1.37788
12119008	chr3:12119008:C:T	7.58223e-17	-4.33535e-10	-0.544913	2.90176e-05	-4.33535e-10	-0.864092	0.00015534	-4.33535e-10	-0.91183
12119070	chr3:12119070:C:T	6.68058e-18	-2.18996	-0.784145	0.000240443	2.61593	-1.36545	0.000195506	0.670829	-1.35268
12119117	chr3:12119117:C:T	6.75156e-18	-2.19391	-0.769623	0.000231215	2.5732	-1.36185	0.000189852	0.637527	-1.34872
12119177	chr3:12119177:A:G	6.48289e-18	-2.18034	-0.823795	0.000265458	2.72465	-1.37518	0.000210112	0.754178	-1.36398
12119236	chr3:12119236:A:G	7.76417e-17	0.275554	-0.796754	1.97603e-06	-2.22569	-1.32522	1.21455e-05	-2.11498	-1.34551
12119294	chr3:12119294:C:G	3.26316e-17	-4.33535e-10	-1.38802	1.72499e-05	-4.33535e-10	-1.38419	0.000101267	-4.33535e-10	-1.33969
12119445	chr3:12119445:C:T	4.14172e-17	-4.33535e-10	-1.14961	2.52408e-05	-4.33535e-10	-1.00353	0.000144522	-4.33535e-10	-0.984013
12119482	chr3:12119482:G:C	2.3331e-17	-2.1987	0.475178	0.000363993	2.5648	-0.899664	0.000364323	0.61155	-0.670954
12119607	chr3:12119607:G:T	6.16332e-18	-2.17677	-0.877918	0.000269063	2.74877	-1.38582	0.000209968	0.765551	-1.37604
12120651	chr3:12120651:C:T	3.20419e-17	-4.33535e-10	-1.40626	1.79358e-05	-4.33535e-10	-1.3452	9.87168e-05	-4.33535e-10	-1.36519
12120780	chr3:12120780:A:G	1.0754e-17	-2.09027	-0.40775	3.71007e-06	-2.21848	-0.702468	1.98984e-05	-2.22704	-0.739765
12120948	chr3:12120948:G:A	4.83531e-17	-4.33535e-10	-0.994775	1.70097e-05	-4.33535e-10	-1.39821	9.57363e-05	-4.33535e-10	-1.39585
12120998	chr3:12120998:A:G	8.23925e-17	-0.46181	-3.92172e-10	1.21317e-05	-1.73618	-3.92172e-10	5.7961e-05	-1.89767	-3.92172e-10
12121238	chr3:12121238:T:A	7.12805e-17	-4.33535e-10	-0.606682	5.02578e-05	-4.33535e-10	-0.31483	0.00031745	-4.33535e-10	-0.197125
12121842	chr3:12121842:C:T	1.27457e-15	-4.33535e-10	2.27706	0.000235587	-4.33535e-10	1.23008	0.00422534	-4.33535e-10	2.39141
12121935	chr3:12121935:C:T	2.00621e-16	-4.33535e-10	0.428112	6.84637e-05	-4.33535e-10	-0.00569229	0.000403121	-4.33535e-10	0.0417931
12121978	chr3:12121978:T:C	3.25706e-17	-4.33535e-10	-1.3899	1.96196e-05	-4.33535e-10	-1.25547	0.00010976	-4.33535e-10	-1.25914
12122667	chr3:12122667:G:A	2.00006e-16	-4.33535e-10	0.425043	6.27698e-05	-4.33535e-10	-0.0925206	0.000350846	-4.33535e-10	-0.0970952
12122713	chr3:12122713:A:G	4.44012e-18	-2.19991	-1.18271	0.000227315	2.5842	-1.38985	0.000181694	0.642319	-1.39744
12122749	chr3:12122749:A:G	3.30181e-17	-4.33535e-10	-1.37625	1.68697e-05	-4.33535e-10	-1.40648	9.54922e-05	-4.33535e-10	-1.3984
12123212	chr3:12123212:T:A	5.66056e-17	0.300833	-1.13803	1.87521e-06	-2.21256	-1.39071	1.09725e-05	-2.18373	-1.37832
12123301	chr3:12123301:A:T	3.26451e-17	-4.33535e-10	-1.38761	1.93602e-05	-4.33535e-10	-1.26877	0.000105237	-4.33535e-10	-1.30123
12124380	chr3:12124380:G:A	6.06142e-18	-2.18771	-0.883652	0.000245587	2.65792	-1.38627	0.000196903	0.701804	-1.37654
12124812	chr3:12124812:T:C	4.01402e-18	-2.19428	-1.28923	0.000256476	2.65591	-1.34087	0.000199794	0.697223	-1.35738
12124838	chr3:12124838:G:A	6.26595e-17	0.0250627	-0.760653	2.03829e-06	-2.20727	-1.31262	1.16723e-05	-2.16496	-1.33526
12125477	chr3:12125477:C:G	4.32266e-17	0.102349	-1.2092	1.89667e-06	-2.18768	-1.40421	1.05391e-05	-2.20909	-1.39326
12125648	chr3:12125648:G:A	2.53022e-17	-0.807278	-0.835136	5.24591e-06	-1.5243	-1.05024	2.40166e-05	-2.19918	-0.579517
12125918	chr3:12125918:C:T	6.47193e-18	-2.20949	-0.796345	0.000202402	2.44696	-1.3687	0.000165852	0.508924	-1.35527
12126022	chr3:12126022:A:G	3.25634e-17	-4.33535e-10	-1.39012	1.70592e-05	-4.33535e-10	-1.39531	9.49713e-05	-4.33535e-10	-1.40387
12126216	chr3:12126216:G:T	5.45082e-18	-2.17222	-1.00532	0.000265317	2.75192	-1.40299	0.000209272	0.784875	-1.39868
12126663	chr3:12126663:A:G	1.24447e-15	-4.33535e-10	2.25316	0.00023107	-4.33535e-10	1.21072	0.0041412	-4.33535e-10	2.3713
12126817	chr3:12126817:T:C	4.71449e-17	-1.02008	-3.92172e-10	0.000327184	1.55853	-3.92172e-10	0.000900476	0.84548	-3.92172e-10
12127156	chr3:12127156:G:A	3.93308e-17	-0.599536	-0.60176	7.38983e-05	1.47234	-1.40165	6.11741e-05	-0.437128	-1.40659
12127410	chr3:12127410:G:C	8.05908e-18	-2.09536	-0.691141	2.79978e-06	-2.22222	-0.980233	1.52621e-05	-2.22861	-1.00346
12127580	chr3:12127580:G:A	3.29337e-17	-4.33535e-10	-1.37881	1.98929e-05	-4.33535e-10	-1.24163	0.000110682	-4.33535e-10	-1.25078
12127919	chr3:12127919:C:T	6.37076e-17	-0.719001	-3.92172e-10	8.54342e-06	-2.08683	-3.92172e-10	4.19027e-05	-2.22209	-3.92172e-10
12128057	chr3:12128057:C:CA	7.33703e-17	0.07531	-0.653096	2.11256e-06	-2.21263	-1.27146	1.22421e-05	-2.15464	-1.29792
12128280	chr3:12128280:A:G	3.41437e-17	-4.33535e-10	-1.34273	1.68708e-05	-4.33535e-10	-1.40641	9.50672e-05	-4.33535e-10	-1.40286
12128751	chr3:12128751:T:C	1.63331e-17	-0.674225	-1.40589	0.00243345	4.40673	-0.841659	0.000339028	0.82729	-0.95865
12129007	chr3:12129007:A:G	3.53298e-17	-1.30858	-3.92172e-10	7.66969e-06	-2.19472	-3.92172e-10	5.3541e-05	-1.977	-3.92172e-10
12129044	chr3:12129044:C:T	6.16606e-17	-0.031414	-0.720246	2.08085e-06	-2.20279	-1.29642	1.17518e-05	-2.17171	-1.32173
12129310	chr3:12129310:T:C	1.28258e-16	-4.33535e-10	-0.0192578	0.00013487	-4.33535e-10	0.672315	0.000775222	-4.33535e-10	0.695706
12129475	chr3:12129475:A:C	3.55591e-17	-4.33535e-10	-1.30211	2.29096e-05	-4.33535e-10	-1.10044	0.000122319	-4.33535e-10	-1.15081
12129939	chr3:12129939:A:T	4.19429e-17	-0.330354	-0.806643	0.000119755	1.93122	-1.37777	8.47875e-05	-0.121096	-1.3962
12130121	chr3:12130121:T:C	4.30056e-18	-2.19535	-1.21921	0.0002434	2.64089	-1.37818	0.000191356	0.68539	-1.3887
12130279	chr3:12130279:C:T	3.22433e-17	-4.33535e-10	-1.39999	1.75979e-05	-4.33535e-10	-1.36422	0.000104546	-4.33535e-10	-1.30782
12130310	chr3:12130310:G:A	7.48668e-17	-0.824965	0.267371	6.63722e-05	0.997916	-1.03463	7.26295e-05	-0.784543	-0.88753
12130457	chr3:12130457:G:A	3.2033e-17	-4.33535e-10	-1.40654	1.79628e-05	-4.33535e-10	-1.34369	0.000100609	-4.33535e-10	-1.3462
12130510	chr3:12130510:A:G	6.37734e-18	-2.18396	-0.836597	0.000256184	2.6893	-1.3754	0.000203965	0.72462	-1.36412
12130869	chr3:12130869:G:A	4.5941e-18	-2.17277	-1.17577	0.000302878	2.87412	-1.39278	0.000226939	0.866648	-1.39941
12131046	chr3:12131046:C:T	3.62329e-17	-4.33535e-10	-1.28334	1.73577e-05	-4.33535e-10	-1.37796	9.73294e-05	-4.33535e-10	-1.37934
12131244	chr3:12131244:C:T	6.17545e-18	-2.2129	-0.839827	0.00017847	2.32868	-1.37626	0.000154536	0.448058	-1.36507
12131261	chr3:12131261:G:A	5.13402e-18	-2.21921	-1.01821	0.000142223	1.92526	-1.19985	0.000141295	0.137869	-1.14446
12131515	chr3:12131515:T:C	2.80563e-17	-1.53909	-3.92172e-10	7.83748e-06	-2.17308	-3.92172e-10	4.18115e-05	-2.22427	-3.92172e-10
12132155	chr3:12132155:T:C	2.01448e-17	-0.472888	-1.39747	0.0031757	4.80256	-0.97127	0.000405642	1.1231	-1.07507
12132158	chr3:12132158:C:T	6.36056e-17	-0.10026	-0.620344	2.19056e-06	-2.19313	-1.25471	1.20524e-05	-2.18368	-1.28449
12132512	chr3:12132512:C:T	4.44138e-18	-2.2133	-1.16904	0.000141846	2.0305	-1.30776	0.0001352	0.218243	-1.26893
12134093	chr3:12134093:ATGT:A	4.95651e-17	-4.33535e-10	-0.970018	3.41347e-05	-4.33535e-10	-0.701682	0.000228099	-4.33535e-10	-0.527665
12134814	chr3:12134814:G:A	5.48694e-18	-2.18463	-0.986305	0.000246734	2.67819	-1.40187	0.000195618	0.715224	-1.39651
12134894	chr3:12134894:T:C	3.23576e-17	-4.33535e-10	-1.39646	1.76673e-05	-4.33535e-10	-1.36028	0.000104619	-4.33535e-10	-1.30711
12135444	chr3:12135444:A:G	4.26168e-17	-4.33535e-10	-1.12106	2.12375e-05	-4.33535e-10	-1.17623	0.00011817	-4.33535e-10	-1.18532
12135475	chr3:12135475:C:T	5.87593e-18	-2.18836	-0.914084	0.000239319	2.63735	-1.39154	0.000191981	0.682845	-1.38289
12135583	chr3:12135583:C:T	4.7643e-17	0.231713	-1.24128	1.86338e-06	-2.20312	-1.40648	1.06056e-05	-2.19553	-1.40054
12135724	chr3:12135724:G:A	4.13274e-17	-4.33535e-10	-1.15178	2.07049e-05	-4.33535e-10	-1.20162	0.000115298	-4.33535e-10	-1.20993
12136141	chr3:12136141:G:T	3.23465e-17	-0.669816	-0.726983	7.0704e-05	1.41699	-1.39048	5.86726e-05	-0.482216	-1.40326
12136161	chr3:12136161:A:G	1.16012e-16	0.619699	-0.73931	2.00848e-06	-2.22908	-1.30553	1.34232e-05	-2.03213	-1.32833
12136519	chr3:12136519:A:T	4.71687e-18	-2.21696	-1.1052	0.000138292	1.9615	-1.26413	0.00013471	0.163903	-1.21822
12137556	chr3:12137556:CAATA:C	3.25429e-17	-4.33535e-10	-1.39075	1.92876e-05	-4.33535e-10	-1.27253	0.000107497	-4.33535e-10	-1.27998
12137794	chr3:12137794:C:T	3.88502e-17	-4.33535e-10	-1.21359	1.75069e-05	-4.33535e-10	-1.3694	0.000100289	-4.33535e-10	-1.34938
12137804	chr3:12137804:A:G	5.95122e-16	1.51546	-3.92172e-10	3.89606e-05	-0.569445	-3.92172e-10	0.000139978	-1.01596	-3.92172e-10
12138149	chr3:12138149:G:T	8.3633e-17	0.310508	-0.757375	1.99637e-06	-2.22745	-1.31321	1.23742e-05	-2.10647	-1.33536
12138584	chr3:12138584:G:A	8.89816e-17	-4.33535e-10	-0.384875	3.28825e-05	-4.33535e-10	-0.739055	0.000175179	-4.33535e-10	-0.791633
12138927	chr3:12138927:G:A	5.11481e-17	-4.33535e-10	-0.938579	4.51335e-05	-4.33535e-10	-0.422371	0.000214184	-4.33535e-10	-0.590608
12139010	chr3:12139010:C:T	3.46884e-17	-4.33535e-10	-1.3269	1.70274e-05	-4.33535e-10	-1.39717	9.47358e-05	-4.33535e-10	-1.40635
12139250	chr3:12139250:C:T	3.64919e-17	-0.634924	-0.641291	7.1488e-05	1.43817	-1.40064	5.97172e-05	-0.46129	-1.40653
12139320	chr3:12139320:G:A	3.97511e-17	-0.543839	-0.64683	8.47993e-05	1.60851	-1.40022	6.68584e-05	-0.348384	-1.40648
12139360	chr3:12139360:A:C	3.30953e-17	-4.33535e-10	-1.37391	2.0128e-05	-4.33535e-10	-1.22988	0.00011193	-4.33535e-10	-1.23957
12139633	chr3:12139633:T:C	3.07199e-17	-0.628127	-0.820267	6.01378e-06	-1.39972	-1.03822	2.51752e-05	-2.16865	-0.56294
12140098	chr3:12140098:A:G	6.20999e-18	-2.19573	-0.851414	0.000223959	2.56007	-1.38061	0.000183444	0.624586	-1.37012
12140344	chr3:12140344:TG:T	2.76056e-17	-0.148677	-1.40661	4.02775e-06	-1.45055	-1.38824	1.07686e-05	-2.23039	-1.35042
12140523	chr3:12140523:C:T	2.00006e-16	-4.33535e-10	0.425043	6.27698e-05	-4.33535e-10	-0.0925206	0.000350846	-4.33535e-10	-0.0970952
12140933	chr3:12140933:G:A	3.44035e-17	-4.33535e-10	-1.33515	1.69617e-05	-4.33535e-10	-1.40104	9.55586e-05	-4.33535e-10	-1.3977
12141577	chr3:12141577:C:G	1.24205e-16	-4.33535e-10	-0.0513677	0.000129666	-4.33535e-10	0.632967	0.000745155	-4.33535e-10	0.656148
12141583	chr3:12141583:C:G	6.77346e-18	-2.17218	-0.788116	0.000289978	2.80315	-1.36534	0.000223216	0.802961	-1.35227
12141654	chr3:12141654:A:G	2.03865e-17	-0.453839	-1.40459	3.37113e-06	-1.64218	-1.37456	1.11363e-05	-2.21924	-1.328
12142241	chr3:12142241:C:G	6.08487e-17	0.363505	-1.12842	1.87155e-06	-2.21746	-1.38776	1.11095e-05	-2.17471	-1.37493
12142838	chr3:12142838:A:G	6.85304e-18	-2.18535	-0.76326	0.000254856	2.6676	-1.35889	0.000202336	0.697507	-1.34502
12143057	chr3:12143057:A:G	1.92365e-17	-0.643525	-1.27297	0.00144056	4.31171	-1.27092	0.000220894	0.767349	-1.32711
12143303	chr3:12143303:T:A	6.16661e-17	-4.33535e-10	-0.75157	2.29474e-05	-4.33535e-10	-1.09879	0.000132824	-4.33535e-10	-1.06842
12143504	chr3:12143504:T:G	3.2275e-17	-4.33535e-10	-1.39901	1.90757e-05	-4.33535e-10	-1.28358	0.000106886	-4.33535e-10	-1.28569
12143513	chr3:12143513:T:C	6.72528e-17	-4.33535e-10	-0.664847	2.77575e-05	-4.33535e-10	-0.908491	0.000150351	-4.33535e-10	-0.944474
12143660	chr3:12143660:A:G	4.48336e-17	0.256884	-1.32723	1.58224e-05	-0.490658	-0.979912	2.29051e-05	-1.75175	-1.07434
12144055	chr3:12144055:A:G	2.66721e-17	-1.58969	-3.92172e-10	7.76442e-06	-2.18244	-3.92172e-10	4.15858e-05	-2.22968	-3.92172e-10
12144439	chr3:12144439:A:G	5.10965e-17	0.272611	-1.2122	1.85977e-06	-2.20692	-1.40462	1.07232e-05	-2.19064	-1.3944
12144641	chr3:12144641:G:A	4.87792e-17	-4.33535e-10	-0.986001	1.70284e-05	-4.33535e-10	-1.39711	9.58401e-05	-4.33535e-10	-1.39476
12144783	chr3:12144783:G:A	6.78087e-18	-2.18461	-0.774586	0.000256972	2.67871	-1.36174	0.000203163	0.704845	-1.34828
12144804	chr3:12144804:T:G	4.28409e-17	0.211333	-1.32715	1.5192e-05	-0.530862	-0.980366	2.24367e-05	-1.77194	-1.0748
12144899	chr3:12144899:T:C	7.01101e-17	-0.623238	-3.92172e-10	8.32905e-06	-2.11225	-3.92172e-10	4.22252e-05	-2.21443	-3.92172e-10
12145015	chr3:12145015:A:G	2.14668e-17	-1.8068	-3.92172e-10	8.1659e-06	-2.13203	-3.92172e-10	5.85568e-05	-1.88745	-3.92172e-10
12145068	chr3:12145068:G:A	7.22926e-18	-2.1854	-0.709769	0.00025999	2.67222	-1.34357	0.000206529	0.700816	-1.32782
12145307	chr3:12145307:C:T	1.17352e-16	-4.33535e-10	-0.108131	2.74273e-05	-4.33535e-10	-0.920455	0.000141842	-4.33535e-10	-1.00273
12145308	chr3:12145308:G:A	7.02882e-18	-2.19352	-0.72977	0.000236293	2.58229	-1.34922	0.000191249	0.63023	-1.3341
12145584	chr3:12145584:C:A	5.04051e-17	-4.33535e-10	-0.953212	3.73401e-05	-4.33535e-10	-0.611927	0.000248354	-4.33535e-10	-0.442587
12146096	chr3:12146096:G:A	7.94946e-17	-4.33535e-10	-0.497616	6.58692e-05	-4.33535e-10	-0.0443246	0.00037892	-4.33535e-10	-0.0201189
12146151	chr3:12146151:T:C	9.51672e-17	0.330424	-0.648093	2.08836e-06	-2.22736	-1.26826	1.29134e-05	-2.10507	-1.29411
12146464	chr3:12146464:A:G	3.53829e-17	-4.33535e-10	-1.30707	2.22146e-05	-4.33535e-10	-1.13125	0.000139351	-4.33535e-10	-1.02045
12146743	chr3:12146743:T:C	5.0626e-17	0.330571	-1.27941	1.95371e-05	-0.335839	-0.92384	2.63692e-05	-1.67279	-1.01246
12146995	chr3:12146995:A:G	3.18976e-17	-0.534345	-0.876429	6.21731e-06	-1.31873	-1.08593	2.39661e-05	-2.14556	-0.635239
12147066	chr3:12147066:C:A	3.09733e-17	-0.560998	-0.87918	6.08332e-06	-1.33836	-1.08809	2.37458e-05	-2.15136	-0.638679
12147130	chr3:12147130:A:C	5.52701e-17	0.302643	-1.16371	1.8705e-06	-2.20978	-1.39601	1.09434e-05	-2.18675	-1.37796
12147158	chr3:12147158:G:A	3.66816e-17	-0.559749	-0.711281	8.333e-05	1.58307	-1.39226	6.55792e-05	-0.370124	-1.40406
12147806	chr3:12147806:G:A	3.25051e-17	-1.39191	-3.92172e-10	7.42552e-06	-2.22707	-3.92172e-10	4.31623e-05	-2.19248	-3.92172e-10
12147970	chr3:12147970:C:T	3.21099e-17	-4.33535e-10	-1.40414	1.81108e-05	-4.33535e-10	-1.33549	0.000100956	-4.33535e-10	-1.34276
12148010	chr3:12148010:T:A	1.44464e-17	-1.77006	-0.432804	3.24612e-06	-2.21986	-0.834676	1.8269e-05	-2.21113	-0.841107
12148140	chr3:12148140:GTTTTC:G	1.9792e-16	-4.33535e-10	0.41456	6.20249e-05	-4.33535e-10	-0.10446	0.000346882	-4.33535e-10	-0.10846
12148318	chr3:12148318:G:A	2.54082e-17	-0.724372	-0.91386	5.27458e-06	-1.45306	-1.11604	2.19966e-05	-2.18309	-0.683468
12148400	chr3:12148400:A:C	2.6379e-17	-0.689431	-0.911305	5.41827e-06	-1.42816	-1.11405	2.22083e-05	-2.17676	-0.680217
12148884	chr3:12148884:C:T	1.07246e-12	10.2675	-1.25537	0.000156339	2.11042	-1.2904	0.000145304	0.350667	-1.32928
12149364	chr3:12149364:G:A	3.2124e-17	-4.33535e-10	-1.4037	1.84183e-05	-4.33535e-10	-1.31865	0.000102726	-4.33535e-10	-1.32538
12149400	chr3:12149400:T:C	3.22655e-17	-4.33535e-10	-1.39931	1.90465e-05	-4.33535e-10	-1.28511	0.000106751	-4.33535e-10	-1.28695
12149694	chr3:12149694:A:G	5.48887e-17	-4.33535e-10	-0.867997	3.65999e-05	-4.33535e-10	-0.63195	0.000227701	-4.33535e-10	-0.52941
12149941	chr3:12149941:T:C	4.17522e-16	1.16103	-3.92172e-10	3.01633e-05	-0.825369	-3.92172e-10	0.000191688	-0.701577	-3.92172e-10
12150255	chr3:12150255:C:T	4.05931e-17	-4.33535e-10	-1.16971	1.69283e-05	-4.33535e-10	-1.40301	9.49347e-05	-4.33535e-10	-1.40425
12150396	chr3:12150396:T:C	5.27007e-18	-2.19431	-1.01695	0.000218763	2.56061	-1.40462	0.000176287	0.615799	-1.40113
12150572	chr3:12150572:C:T	3.20375e-17	-4.33535e-10	-1.4064	1.8632e-05	-4.33535e-10	-1.30711	0.000112825	-4.33535e-10	-1.23161
12150676	chr3:12150676:C:T	3.25817e-17	-4.33535e-10	-1.38955	1.71478e-05	-4.33535e-10	-1.39013	9.78667e-05	-4.33535e-10	-1.37384
12150696	chr3:12150696:A:T	6.85221e-17	-4.33535e-10	-0.646149	2.66249e-05	-4.33535e-10	-0.950147	0.000143156	-4.33535e-10	-0.993506
12150894	chr3:12150894:A:G	3.78812e-17	0.0998331	-1.33868	1.3478e-05	-0.622226	-1.00871	2.08592e-05	-1.8197	-1.09994
12150940	chr3:12150940:T:A	4.54602e-17	0.163937	-1.2204	1.88235e-06	-2.19421	-1.40527	1.05613e-05	-2.2042	-1.39605
12151004	chr3:12151004:A:G	1.75261e-16	-4.33535e-10	0.292969	3.6443e-05	-4.33535e-10	-0.636246	0.000187286	-4.33535e-10	-0.724808
12151025	chr3:12151025:G:C	4.48468e-17	-0.544145	-0.525907	8.04203e-05	1.56077	-1.4055	6.49867e-05	-0.378478	-1.40478
12151115	chr3:12151115:TCA:T	3.20866e-17	-4.33535e-10	-1.40487	1.80358e-05	-4.33535e-10	-1.33964	0.000108484	-4.33535e-10	-1.27084
12151127	chr3:12151127:G:C	4.16876e-17	0.185725	-1.32883	1.48248e-05	-0.551341	-0.984351	2.21036e-05	-1.78338	-1.07833
12151722	chr3:12151722:T:C	4.73732e-17	-4.33535e-10	-1.01525	4.05013e-05	-4.33535e-10	-0.53066	0.000194153	-4.33535e-10	-0.688795
12152289	chr3:12152289:A:G	4.49532e-17	-4.33535e-10	-1.06768	3.39742e-05	-4.33535e-10	-0.706395	0.000171924	-4.33535e-10	-0.810391
12152577	chr3:12152577:C:T	3.2178e-17	-4.33535e-10	-1.40202	1.84824e-05	-4.33535e-10	-1.31518	0.000101122	-4.33535e-10	-1.34111
12152585	chr3:12152585:T:C	5.59118e-18	-2.13156	-1.02055	2.34878e-06	-2.21759	-1.16051	1.28408e-05	-2.22437	-1.18044
12153084	chr3:12153084:T:C	5.47932e-18	-2.2255	-0.946824	0.000142449	2.12513	-1.39814	0.000125245	0.26437	-1.39154
12153128	chr3:12153128:C:T	1.28779e-17	-0.987163	-1.33063	0.000816849	3.66801	-1.19455	0.000150416	0.323196	-1.26724
12154122	chr3:12154122:A:G	5.45689e-18	-2.11603	-1.0604	2.02448e-06	-2.22847	-1.29821	1.12791e-05	-2.23036	-1.30414
12154160	chr3:12154160:G:A	8.58403e-17	-0.420817	-3.92172e-10	1.37284e-05	-1.61253	-3.92172e-10	8.37066e-05	-1.53013	-3.92172e-10
12154174	chr3:12154174:A:G	9.09354e-17	0.38338	-0.746536	2.00718e-06	-2.22874	-1.30652	1.25961e-05	-2.09475	-1.32931
12154890	chr3:12154890:T:C	1.21071e-15	-4.33535e-10	2.22566	0.000226581	-4.33535e-10	1.19111	0.00402471	-4.33535e-10	2.34277
12155437	chr3:12155437:G:A	5.47225e-18	-2.21245	-0.961167	0.000186864	2.39737	-1.39898	0.000153541	0.469414	-1.39289
12155463	chr3:12155463:C:T	2.60284e-17	-0.771874	-0.842241	5.3374e-06	-1.50266	-1.0546	2.39493e-05	-2.19459	-0.586912
12155706	chr3:12155706:G:A	4.15359e-17	-4.33535e-10	-1.14675	1.68921e-05	-4.33535e-10	-1.40515	9.47804e-05	-4.33535e-10	-1.40588
12155799	chr3:12155799:G:A	5.36891e-18	-2.21604	-0.976642	0.000175037	2.33391	-1.40091	0.000146018	0.421791	-1.3955
12155989	chr3:12155989:T:A	3.21702e-17	-4.33535e-10	-1.40226	1.73245e-05	-4.33535e-10	-1.37987	9.60617e-05	-4.33535e-10	-1.39245
12155990	chr3:12155990:C:A	3.21781e-17	-4.33535e-10	-1.40202	1.73138e-05	-4.33535e-10	-1.38049	9.6018e-05	-4.33535e-10	-1.39291
12155999	chr3:12155999:A:G	5.64609e-17	-0.839756	-3.92172e-10	1.40211e-05	-1.59143	-3.92172e-10	4.23645e-05	-2.21113	-3.92172e-10
12156160	chr3:12156160:A:G	5.59878e-18	-2.21867	-0.932085	0.000168242	2.28835	-1.39494	0.000142054	0.386367	-1.3876
12156281	chr3:12156281:G:A	3.7662e-17	-4.33535e-10	-1.24465	1.72984e-05	-4.33535e-10	-1.38138	9.88128e-05	-4.33535e-10	-1.36422
12156497	chr3:12156497:C:T	3.20086e-17	-0.044869	-1.36243	1.97427e-06	-2.179	-1.37279	1.04676e-05	-2.21689	-1.39227
12157092	chr3:12157092:TAAAAC:T	5.29432e-18	-2.23032	-0.976346	1.90227e-05	0.110677	-1.39704	3.82034e-05	-0.92341	-1.39111
12157838	chr3:12157838:GT:G	4.08269e-17	-4.33535e-10	-1.16396	2.54542e-05	-4.33535e-10	-0.995116	0.000153742	-4.33535e-10	-0.922168
12158097	chr3:12158097:C:CA	2.1148e-16	-4.33535e-10	0.480824	7.24625e-05	-4.33535e-10	0.0510734	0.000422891	-4.33535e-10	0.0896716
12158119	chr3:12158119:C:T	3.22371e-17	-4.33535e-10	-1.40019	1.72186e-05	-4.33535e-10	-1.38601	9.61866e-05	-4.33535e-10	-1.39115
12158381	chr3:12158381:A:G	3.6326e-17	-4.33535e-10	-1.28077	2.69785e-05	-4.33535e-10	-0.936956	0.000161762	-4.33535e-10	-0.87132
12158458	chr3:12158458:C:T	5.44287e-17	-4.33535e-10	-0.876414	4.90814e-05	-4.33535e-10	-0.338516	0.000232112	-4.33535e-10	-0.510224
12159008	chr3:12159008:G:A	8.93167e-17	-4.33535e-10	-0.381116	3.36004e-05	-4.33535e-10	-0.717456	0.000179013	-4.33535e-10	-0.769988
12159406	chr3:12159406:C:T	1.14273e-16	1.23796	-1.37267	8.7153e-05	1.61534	-1.37967	5.07493e-05	-0.655493	-1.37505
12159611	chr3:12159611:A:G	5.11871e-18	-2.22966	-1.01074	9.38683e-05	1.4926	-1.1827	9.94705e-05	-0.235979	-1.1216
12160069	chr3:12160069:AAAAG:A	1.98942e-16	-4.33535e-10	0.41971	5.26544e-05	-4.33535e-10	-0.268245	0.000638116	-4.33535e-10	0.501076
12160465	chr3:12160465:T:G	3.21728e-17	-4.33535e-10	-1.40218	1.87007e-05	-4.33535e-10	-1.30343	0.000104616	-4.33535e-10	-1.30715
12161366	chr3:12161366:C:G	8.9636e-18	-2.14338	-0.536748	1.96479e-06	-2.22999	-1.32662	1.0819e-05	-2.23042	-1.34572
12162388	chr3:12162388:G:A	1.65027e-17	-1.30858	-0.761202	3.50923e-06	-1.60421	-1.37238	1.28394e-05	-2.05776	-1.34716
12162490	chr3:12162490:A:T	3.87123e-17	-4.33535e-10	-1.21715	1.70052e-05	-4.33535e-10	-1.39847	9.54029e-05	-4.33535e-10	-1.39933
12162814	chr3:12162814:G:A	1.7215e-16	0.275059	-3.92172e-10	1.5984e-05	-1.46041	-3.92172e-10	6.49802e-05	-1.78336	-3.92172e-10
12163190	chr3:12163190:C:T	6.35148e-17	-0.722032	-3.92172e-10	8.73581e-06	-2.06456	-3.92172e-10	4.17535e-05	-2.22566	-3.92172e-10
12163789	chr3:12163789:C:T	5.61508e-17	-4.33535e-10	-0.845264	1.7489e-05	-4.33535e-10	-1.37042	9.8747e-05	-4.33535e-10	-1.36488
12164351	chr3:12164351:C:G	5.17048e-17	-4.33535e-10	-0.927754	1.71965e-05	-4.33535e-10	-1.38729	9.70309e-05	-4.33535e-10	-1.38241
12164551	chr3:12164551:A:AC	6.2086e-18	-2.22363	-0.823742	0.000176037	1.97426	-1.03556	0.000169648	0.137547	-0.961265
12164925	chr3:12164925:G:T	7.90287e-17	0.255245	-0.758738	2.01406e-06	-2.22096	-1.31088	1.20705e-05	-2.13195	-1.33473
12165143	chr3:12165143:T:C	4.19696e-17	-4.33535e-10	-1.13636	1.68674e-05	-4.33535e-10	-1.40662	9.47733e-05	-4.33535e-10	-1.40596
12165702	chr3:12165702:ACT:A	5.08209e-17	-4.33535e-10	-0.944996	1.71187e-05	-4.33535e-10	-1.39183	9.64777e-05	-4.33535e-10	-1.38813
12165880	chr3:12165880:G:C	5.04143e-17	-4.33535e-10	-0.953029	1.70947e-05	-4.33535e-10	-1.39322	9.63255e-05	-4.33535e-10	-1.38971
12165938	chr3:12165938:G:C	9.28406e-17	-4.33535e-10	-0.342421	2.37479e-05	-4.33535e-10	-1.0645	0.000124233	-4.33535e-10	-1.13529
12165961	chr3:12165961:T:C	4.33527e-17	-1.10394	-3.92172e-10	1.16996e-05	-1.77244	-3.92172e-10	4.15633e-05	-2.23023	-3.92172e-10
12166001	chr3:12166001:G:A	4.84399e-17	-4.33535e-10	-0.99298	1.69876e-05	-4.33535e-10	-1.39951	9.56303e-05	-4.33535e-10	-1.39695
12166243	chr3:12166243:G:T	9.70042e-17	-0.29855	-3.92172e-10	1.45035e-05	-1.55761	-3.92172e-10	8.87123e-05	-1.47205	-3.92172e-10
12166474	chr3:12166474:A:G	1.12394e-16	-4.33535e-10	-0.151292	3.80095e-05	-4.33535e-10	-0.594159	0.000200358	-4.33535e-10	-0.657339
12166549	chr3:12166549:G:A	1.21179e-16	0.672674	-0.748709	2.00423e-06	-2.22958	-1.30716	1.33166e-05	-2.03706	-1.33137
12166779	chr3:12166779:G:C	3.85903e-17	-4.33535e-10	-1.2203	1.70681e-05	-4.33535e-10	-1.39479	9.60998e-05	-4.33535e-10	-1.39206
12166831	chr3:12166831:C:T	3.97466e-17	-4.33535e-10	-1.19078	1.72128e-05	-4.33535e-10	-1.38634	9.69841e-05	-4.33535e-10	-1.3829
12167152	chr3:12167152:A:G	2.23012e-17	-1.76866	-3.92172e-10	8.09151e-06	-2.14118	-3.92172e-10	4.599e-05	-2.12902	-3.92172e-10
12167171	chr3:12167171:G:T	6.56197e-18	-1.62101	-1.371	1.21333e-05	-0.343053	-1.39299	1.86265e-05	-1.6366	-1.39626
12167555	chr3:12167555:G:A	1.02653e-16	-4.33535e-10	-0.241951	4.69325e-05	-4.33535e-10	-0.383285	0.000243651	-4.33535e-10	-0.461708
12167575	chr3:12167575:T:C	1.45195e-17	-2.19781	-3.92172e-10	1.27312e-05	-1.68794	-3.92172e-10	5.65252e-05	-1.92276	-3.92172e-10
12167930	chr3:12167930:A:G	4.29661e-16	-4.33535e-10	1.18969	9.4733e-05	-4.33535e-10	0.319067	0.0013206	-4.33535e-10	1.2284
12167998	chr3:12167998:G:A	5.11556e-17	-4.33535e-10	-0.938432	1.71567e-05	-4.33535e-10	-1.38961	9.6786e-05	-4.33535e-10	-1.38494
12168008	chr3:12168008:C:T	7.67321e-17	-0.459397	-0.0735877	2.44834e-06	-2.04602	-1.29057	1.1248e-05	-2.23012	-1.30713
12168103	chr3:12168103:C:T	4.9878e-17	-4.33535e-10	-0.963724	1.70636e-05	-4.33535e-10	-1.39505	9.61291e-05	-4.33535e-10	-1.39175
12168121	chr3:12168121:G:A	2.82333e-17	-0.913848	-0.618953	7.85449e-06	-1.98389	-0.187022	2.91456e-05	-2.23008	-0.355059
12168253	chr3:12168253:A:G	5.42105e-17	-4.33535e-10	-0.880431	3.43982e-05	-4.33535e-10	-0.693991	0.000196766	-4.33535e-10	-0.675429
12168632	chr3:12168632:C:T	7.0082e-17	-0.49981	-0.123829	2.44639e-06	-2.03315	-1.30423	1.11165e-05	-2.22935	-1.31966
12168653	chr3:12168653:A:G	7.84624e-17	-0.458197	-0.0524878	2.4593e-06	-2.04941	-1.28271	1.13397e-05	-2.23024	-1.29889
12168817	chr3:12168817:G:T	5.15761e-16	-4.33535e-10	1.37234	0.000159831	-4.33535e-10	0.842119	0.000949297	-4.33535e-10	0.898278
12168818	chr3:12168818:G:A	3.57914e-17	-4.33535e-10	-1.2956	2.59759e-05	-4.33535e-10	-0.974828	0.000156716	-4.33535e-10	-0.903011
12168855	chr3:12168855:AT:A	5.6379e-17	0.303004	-1.14421	1.52754e-05	-0.252187	-1.25357	2.87151e-05	-1.30211	-1.29791
12169284	chr3:12169284:A:T	8.86027e-17	-0.358176	-0.0309667	2.40729e-06	-2.07715	-1.27634	1.14112e-05	-2.23009	-1.29276
12169547	chr3:12169547:C:T	3.53785e-17	-1.3072	-3.92172e-10	7.80182e-06	-2.17764	-3.92172e-10	4.2248e-05	-2.21389	-3.92172e-10
12169548	chr3:12169548:T:C	7.63576e-17	-0.457161	-0.0807167	2.44049e-06	-2.049	-1.2908	1.12392e-05	-2.23024	-1.3078
12170494	chr3:12170494:G:A	3.20548e-17	-4.33535e-10	-1.40586	1.81441e-05	-4.33535e-10	-1.33365	0.000101137	-4.33535e-10	-1.34096
12170495	chr3:12170495:C:A	3.20548e-17	-4.33535e-10	-1.40586	1.81441e-05	-4.33535e-10	-1.33365	0.000101137	-4.33535e-10	-1.34096
12170610	chr3:12170610:T:TC	1.05477e-16	-4.33535e-10	-0.214809	4.75369e-05	-4.33535e-10	-0.370488	0.000258251	-4.33535e-10	-0.40351
12171789	chr3:12171789:C:G	3.22981e-17	-4.33535e-10	-1.3983	1.87997e-05	-4.33535e-10	-1.29816	0.000102549	-4.33535e-10	-1.3271
12172059	chr3:12172059:G:A	3.2747e-17	-4.33535e-10	-1.38449	1.70253e-05	-4.33535e-10	-1.39729	9.53797e-05	-4.33535e-10	-1.39958
12172221	chr3:12172221:C:T	5.86109e-17	-4.33535e-10	-0.802385	1.77019e-05	-4.33535e-10	-1.35832	0.00010005	-4.33535e-10	-1.35178
12172806	chr3:12172806:T:C	1.97342e-17	-1.68809	-0.20286	5.60277e-06	-1.10258	-1.40616	1.61187e-05	-1.77085	-1.40661
12172816	chr3:12172816:T:C	3.27956e-17	-4.33535e-10	-1.38301	1.77474e-05	-4.33535e-10	-1.35576	9.77207e-05	-4.33535e-10	-1.37533
12172857	chr3:12172857:G:C	3.65833e-17	-4.33535e-10	-1.27371	1.73689e-05	-4.33535e-10	-1.37731	9.82469e-05	-4.33535e-10	-1.36996
12173143	chr3:12173143:C:T	5.22485e-17	-4.33535e-10	-0.917294	1.72309e-05	-4.33535e-10	-1.38529	9.71624e-05	-4.33535e-10	-1.38106
12173407	chr3:12173407:A:G	2.37593e-17	-1.14394	-0.561396	4.07205e-05	0.869431	-1.39469	3.90676e-05	-0.886836	-1.40531
12173814	chr3:12173814:C:T	4.48409e-17	-4.33535e-10	-1.07018	1.6891e-05	-4.33535e-10	-1.40522	9.47527e-05	-4.33535e-10	-1.40617
12173875	chr3:12173875:G:C	7.69567e-18	-1.4785	-1.35414	5.11558e-06	-1.45947	-1.14024	2.65333e-05	-1.56798	-1.11106
12174386	chr3:12174386:C:G	4.44809e-17	-4.33535e-10	-1.07825	1.88068e-05	-4.33535e-10	-1.29778	0.00010919	-4.33535e-10	-1.26435
12174630	chr3:12174630:C:T	7.92993e-17	0.229628	-0.729703	2.03376e-06	-2.21658	-1.30553	1.20301e-05	-2.14246	-1.32757
12174642	chr3:12174642:C:T	4.71808e-17	-4.33535e-10	-1.01932	1.69473e-05	-4.33535e-10	-1.40189	9.53479e-05	-4.33535e-10	-1.39991
12174858	chr3:12174858:C:T	4.55073e-17	-4.33535e-10	-1.05543	3.46173e-05	-4.33535e-10	-0.687642	0.000174918	-4.33535e-10	-0.793127
12175017	chr3:12175017:AT:A	1.7696e-17	-0.692514	-1.30745	5.1603e-06	-1.21702	-1.37398	1.17418e-05	-2.1076	-1.38669
12175488	chr3:12175488:T:A	5.14875e-16	-4.33535e-10	1.37062	0.000115232	-4.33535e-10	0.514953	0.00175258	-4.33535e-10	1.5114
12175518	chr3:12175518:C:T	5.17074e-16	-4.33535e-10	1.37488	0.000115642	-4.33535e-10	0.518505	0.00176024	-4.33535e-10	1.51576
12175631	chr3:12175631:G:A	5.17645e-17	-4.33535e-10	-0.926601	1.71834e-05	-4.33535e-10	-1.38805	9.68789e-05	-4.33535e-10	-1.38398
12175913	chr3:12175913:G:T	4.98534e-17	-4.33535e-10	-0.964218	1.70653e-05	-4.33535e-10	-1.39495	9.61342e-05	-4.33535e-10	-1.3917
12176297	chr3:12176297:C:T	5.02874e-17	-0.95555	-3.92172e-10	1.28278e-05	-1.68038	-3.92172e-10	4.18241e-05	-2.22397	-3.92172e-10
12177023	chr3:12177023:C:T	3.26806e-17	-1.29569	-0.0908362	3.03738e-05	0.54457	-1.36299	3.50553e-05	-1.09599	-1.30452
12177299	chr3:12177299:A:G	3.25448e-17	-4.33535e-10	-1.39069	1.79903e-05	-4.33535e-10	-1.34216	9.88434e-05	-4.33535e-10	-1.36391
12177649	chr3:12177649:G:A	9.24047e-17	-4.33535e-10	-0.347127	2.35003e-05	-4.33535e-10	-1.07498	0.000123206	-4.33535e-10	-1.14358
12177777	chr3:12177777:C:A	1.85071e-17	-1.26628	-0.688871	3.50819e-05	0.705376	-1.37969	3.51992e-05	-0.999507	-1.39691
12178408	chr3:12178408:C:T	4.49279e-17	-4.33535e-10	-1.06825	1.68797e-05	-4.33535e-10	-1.40589	9.48652e-05	-4.33535e-10	-1.40499
12178868	chr3:12178868:G:C	4.95657e-17	-4.33535e-10	-0.970006	1.70653e-05	-4.33535e-10	-1.39495	9.61228e-05	-4.33535e-10	-1.39182
12179270	chr3:12179270:AG:A	2.19037e-17	-0.411712	-1.37494	2.10713e-06	-2.12569	-1.36098	1.04072e-05	-2.23024	-1.38471
12179924	chr3:12179924:C:T	9.10567e-17	-0.361823	-3.92172e-10	1.82959e-05	-1.32532	-3.92172e-10	4.52303e-05	-2.14568	-3.92172e-10
12180084	chr3:12180084:G:A	5.07704e-17	-4.33535e-10	-0.945992	1.71138e-05	-4.33535e-10	-1.39211	9.64503e-05	-4.33535e-10	-1.38842
12180595	chr3:12180595:G:A	3.46735e-17	-4.33535e-10	-1.32733	2.43272e-05	-4.33535e-10	-1.0404	0.000145761	-4.33535e-10	-0.975473
12181222	chr3:12181222:G:A	2.16476e-17	-1.15844	-0.639969	4.0301e-05	0.847469	-1.38309	3.87793e-05	-0.899538	-1.40002
12181293	chr3:12181293:C:T	3.95287e-17	-4.33535e-10	-1.19628	1.71812e-05	-4.33535e-10	-1.38818	9.67852e-05	-4.33535e-10	-1.38495
12181330	chr3:12181330:C:T	1.74333e-17	-2.01492	-3.92172e-10	9.42234e-06	-1.98891	-3.92172e-10	4.4237e-05	-2.16788	-3.92172e-10
12181556	chr3:12181556:G:A	4.56835e-17	-4.33535e-10	-1.05157	3.27738e-05	-4.33535e-10	-0.742367	0.000186702	-4.33535e-10	-0.72793
12181573	chr3:12181573:A:G	4.26007e-16	-4.33535e-10	1.18115	9.42291e-05	-4.33535e-10	0.313734	0.00130766	-4.33535e-10	1.21855
12181832	chr3:12181832:C:T	4.48968e-16	-4.33535e-10	1.23365	9.94142e-05	-4.33535e-10	0.3673	0.00139539	-4.33535e-10	1.28349
12181852	chr3:12181852:G:A	4.21768e-16	-4.33535e-10	1.17115	9.45834e-05	-4.33535e-10	0.317486	0.0013055	-4.33535e-10	1.2169
12181913	chr3:12181913:T:C	6.57876e-17	-0.686873	-3.92172e-10	7.44684e-06	-2.22421	-3.92172e-10	4.39827e-05	-2.17365	-3.92172e-10
12182146	chr3:12182146:C:T	1.04966e-16	0.477327	-0.696999	2.13519e-06	-2.22919	-1.24425	1.34763e-05	-2.07962	-1.27689
12182340	chr3:12182340:A:G	3.24959e-17	-4.33535e-10	-1.39219	1.6896e-05	-4.33535e-10	-1.40492	9.50588e-05	-4.33535e-10	-1.40295
12182433	chr3:12182433:A:T	3.28046e-17	-4.33535e-10	-1.38274	1.72417e-05	-4.33535e-10	-1.38466	9.53875e-05	-4.33535e-10	-1.3995
12183226	chr3:12183226:C:T	3.55084e-17	-4.33535e-10	-1.30353	1.75162e-05	-4.33535e-10	-1.36887	9.80596e-05	-4.33535e-10	-1.37187
12184497	chr3:12184497:C:A	3.20789e-17	-4.33535e-10	-1.40511	1.85914e-05	-4.33535e-10	-1.3093	0.000104105	-4.33535e-10	-1.31204
12184531	chr3:12184531:G:A	3.54052e-17	-4.33535e-10	-1.30645	1.68769e-05	-4.33535e-10	-1.40605	9.54177e-05	-4.33535e-10	-1.39918
12185289	chr3:12185289:G:A	1.21818e-16	-0.0707763	-3.92172e-10	7.65756e-06	-2.1963	-3.92172e-10	4.41757e-05	-2.16927	-3.92172e-10
12185430	chr3:12185430:G:T	3.21471e-17	-4.33535e-10	-1.40298	1.83975e-05	-4.33535e-10	-1.31978	0.000100624	-4.33535e-10	-1.34606
12185610	chr3:12185610:T:G	1.91798e-16	-4.33535e-10	0.383138	4.75576e-05	-4.33535e-10	-0.370054	0.000572258	-4.33535e-10	0.392147
12185802	chr3:12185802:C:T	3.25658e-17	-4.33535e-10	-1.39004	1.68674e-05	-4.33535e-10	-1.40661	9.50737e-05	-4.33535e-10	-1.40279
12185807	chr3:12185807:G:T	2.58146e-17	-1.62236	-3.92172e-10	7.40039e-06	-2.23046	-3.92172e-10	4.30914e-05	-2.19412	-3.92172e-10
12186077	chr3:12186077:G:A	1.59732e-17	-2.10239	-3.92172e-10	0.00018689	0.998523	-3.92172e-10	0.000188923	-0.716107	-3.92172e-10
12186091	chr3:12186091:T:C	6.39349e-17	0.00145429	-0.716894	2.087e-06	-2.19136	-1.30491	1.15246e-05	-2.18378	-1.32917
12186176	chr3:12186176:A:G	3.51978e-17	-4.33535e-10	-1.31232	2.28105e-05	-4.33535e-10	-1.10477	0.000137922	-4.33535e-10	-1.03075
12186319	chr3:12186319:G:A	1.33775e-17	-1.06166	-1.21808	2.13865e-06	-2.0972	-1.37462	1.07606e-05	-2.22839	-1.35316
12186446	chr3:12186446:G:A	6.33054e-17	-4.33535e-10	-0.725335	5.11611e-05	-4.33535e-10	-0.297016	0.000291266	-4.33535e-10	-0.283206
12186675	chr3:12186675:A:G	7.45494e-17	-4.33535e-10	-0.561843	2.7198e-05	-4.33535e-10	-0.928853	0.000154541	-4.33535e-10	-0.916986
12187058	chr3:12187058:A:T	3.20914e-17	-4.33535e-10	-1.40472	1.72043e-05	-4.33535e-10	-1.38683	9.58292e-05	-4.33535e-10	-1.39488
12187111	chr3:12187111:C:T	1.82409e-16	-4.33535e-10	0.332946	4.59046e-05	-4.33535e-10	-0.405431	0.000545197	-4.33535e-10	0.343703
12187146	chr3:12187146:C:G	3.21346e-17	-4.33535e-10	-1.40337	1.8824e-05	-4.33535e-10	-1.29686	0.000105365	-4.33535e-10	-1.30002
12187515	chr3:12187515:A:G	2.7915e-17	-1.3809	-0.163237	2.81077e-05	0.269964	-1.16592	3.41863e-05	-1.28853	-1.13709
12187737	chr3:12187737:TG:T	5.79405e-17	-1.05622	0.24233	5.40319e-05	1.06029	-1.30271	5.10936e-05	-0.773842	-1.24994
12187927	chr3:12187927:T:A	1.22335e-16	-4.33535e-10	-0.0665438	2.62216e-05	-4.33535e-10	-0.965413	0.000184496	-4.33535e-10	-0.739814
12188878	chr3:12188878:G:A	2.34483e-17	-1.71851	-3.92172e-10	8.16064e-06	-2.13267	-3.92172e-10	4.17265e-05	-2.22631	-3.92172e-10
12188887	chr3:12188887:C:T	5.6324e-17	-0.842184	-3.92172e-10	7.40197e-06	-2.23025	-3.92172e-10	4.55233e-05	-2.13922	-3.92172e-10
12188938	chr3:12188938:A:G	8.68427e-18	-1.4658	-1.246	1.44368e-05	-0.156539	-1.40568	2.05083e-05	-1.53063	-1.40599
12189105	chr3:12189105:T:C	3.21286e-17	-4.33535e-10	-1.40356	1.88116e-05	-4.33535e-10	-1.29752	0.000105294	-4.33535e-10	-1.30068
12189204	chr3:12189204:T:C	1.72193e-16	0.413906	-0.138598	2.79667e-05	-0.252275	-0.648707	5.06683e-05	-1.30274	-0.729407
12189417	chr3:12189417:A:C	4.00005e-17	-4.33535e-10	-1.18441	1.70021e-05	-4.33535e-10	-1.39866	9.52328e-05	-4.33535e-10	-1.40112
12189439	chr3:12189439:CA:C	3.86745e-17	-4.33535e-10	-1.21812	1.76849e-05	-4.33535e-10	-1.35928	0.000100299	-4.33535e-10	-1.34929
12189597	chr3:12189597:A:G	4.10289e-17	-4.33535e-10	-1.15903	1.69348e-05	-4.33535e-10	-1.40262	9.49299e-05	-4.33535e-10	-1.4043
12189734	chr3:12189734:G:A	6.38437e-17	-0.0937768	-0.623091	2.1984e-06	-2.17198	-1.27229	1.16761e-05	-2.1999	-1.29999
12190093	chr3:12190093:A:G	8.03867e-17	-4.33535e-10	-0.486455	2.87158e-05	-4.33535e-10	-0.874548	0.000163477	-4.33535e-10	-0.860772
12190226	chr3:12190226:C:T	3.63934e-17	-4.33535e-10	-1.27892	1.7407e-05	-4.33535e-10	-1.37512	9.55967e-05	-4.33535e-10	-1.39731
12190574	chr3:12190574:A:G	2.46693e-17	-0.293715	-1.37403	2.10101e-06	-2.1286	-1.36098	1.04089e-05	-2.22969	-1.3851
12190708	chr3:12190708:T:G	2.36163e-17	-0.324683	-1.38668	2.16235e-06	-2.12066	-1.34014	1.05602e-05	-2.23023	-1.37012
12191020	chr3:12191020:C:T	4.30153e-17	-4.33535e-10	-1.11175	2.11793e-05	-4.33535e-10	-1.17897	0.000116765	-4.33535e-10	-1.19728
12191395	chr3:12191395:A:G	3.68452e-17	-4.33535e-10	-1.26658	1.72006e-05	-4.33535e-10	-1.38705	9.6381e-05	-4.33535e-10	-1.38913
12191477	chr3:12191477:T:C	3.20451e-17	-4.33535e-10	-1.40616	1.81007e-05	-4.33535e-10	-1.33605	0.000100908	-4.33535e-10	-1.34324
12191484	chr3:12191484:G:A	4.14006e-17	-4.33535e-10	-1.15001	1.69199e-05	-4.33535e-10	-1.40351	9.48717e-05	-4.33535e-10	-1.40492
12191982	chr3:12191982:A:G	1.92211e-17	-1.30229	-0.615003	2.74208e-05	0.427526	-1.34822	3.09295e-05	-1.19246	-1.33327
12192179	chr3:12192179:G:A	3.86176e-17	-4.33535e-10	-1.2196	2.34723e-05	-4.33535e-10	-1.07617	0.000141891	-4.33535e-10	-1.00239
12192292	chr3:12192292:C:A	3.76757e-17	-4.33535e-10	-1.24429	1.70758e-05	-4.33535e-10	-1.39433	9.56599e-05	-4.33535e-10	-1.39664
12192806	chr3:12192806:G:A	1.45209e-17	-2.19771	-3.92172e-10	1.69034e-05	-1.40448	-3.92172e-10	7.11755e-05	-1.69229	-3.92172e-10
12192836	chr3:12192836:T:A	4.02224e-17	-4.33535e-10	-1.17888	1.80598e-05	-4.33535e-10	-1.33831	0.000102642	-4.33535e-10	-1.3262
12192996	chr3:12192996:T:G	3.99822e-17	-4.33535e-10	-1.18487	1.70131e-05	-4.33535e-10	-1.39801	9.5276e-05	-4.33535e-10	-1.40067
12193163	chr3:12193163:G:A	3.66785e-17	-4.33535e-10	-1.27111	1.72529e-05	-4.33535e-10	-1.38401	9.66334e-05	-4.33535e-10	-1.38652
12193181	chr3:12193181:A:G	3.65648e-17	-4.33535e-10	-1.27422	1.72748e-05	-4.33535e-10	-1.38274	9.67478e-05	-4.33535e-10	-1.38534
12193426	chr3:12193426:A:G	3.61388e-17	-4.33535e-10	-1.28594	1.73392e-05	-4.33535e-10	-1.37902	9.53283e-05	-4.33535e-10	-1.40012
12193499	chr3:12193499:C:A	3.60568e-17	-4.33535e-10	-1.28821	1.73884e-05	-4.33535e-10	-1.37619	9.7349e-05	-4.33535e-10	-1.37914
12194145	chr3:12194145:C:T	3.46746e-17	-4.33535e-10	-1.3273	2.03234e-05	-4.33535e-10	-1.22022	0.000115088	-4.33535e-10	-1.21175
12194202	chr3:12194202:C:G	6.73348e-18	-1.92878	-1.03744	2.28397e-05	-0.126521	-0.976973	3.49631e-05	-1.32929	-1.07386
12194223	chr3:12194223:G:A	0.000333838	29.9748	-1.40643	0.000159934	2.19101	-1.34825	6.19228e-05	-0.545539	-1.28602
12194370	chr3:12194370:A:G	3.20519e-17	-4.33535e-10	-1.40595	1.7654e-05	-4.33535e-10	-1.36103	9.76729e-05	-4.33535e-10	-1.37582
12195019	chr3:12195019:T:A	1.88058e-16	-4.33535e-10	0.363444	4.6845e-05	-4.33535e-10	-0.385151	0.000561073	-4.33535e-10	0.372407
12195065	chr3:12195065:G:A	1.20601e-16	-0.0808166	-3.92172e-10	2.19696e-05	-1.14234	-3.92172e-10	4.79712e-05	-2.08684	-3.92172e-10
12195111	chr3:12195111:G:A	3.55694e-17	-4.33535e-10	-1.30182	1.81771e-05	-4.33535e-10	-1.33183	0.000101552	-4.33535e-10	-1.33687
12195472	chr3:12195472:A:G	3.57721e-17	-4.33535e-10	-1.29614	1.80996e-05	-4.33535e-10	-1.33611	0.000101125	-4.33535e-10	-1.34109
12195773	chr3:12195773:T:C	4.35259e-17	-4.33535e-10	-1.09995	2.14142e-05	-4.33535e-10	-1.16794	0.000117964	-4.33535e-10	-1.18707
12196104	chr3:12196104:AATAGTTTCTCTCTGAAATAAATGT:A	3.86113e-17	-4.33535e-10	-1.21976	1.79502e-05	-4.33535e-10	-1.34439	0.000101945	-4.33535e-10	-1.33301
12196410	chr3:12196410:A:G	3.6289e-17	-4.33535e-10	-1.28179	1.79037e-05	-4.33535e-10	-1.34699	0.000100084	-4.33535e-10	-1.35143
12196577	chr3:12196577:G:A	2.72628e-17	-0.225834	-1.34195	2.00465e-06	-2.14777	-1.38875	1.03012e-05	-2.22718	-1.398
12196685	chr3:12196685:C:T	3.31435e-17	-4.33535e-10	-1.37246	1.7075e-05	-4.33535e-10	-1.39438	9.71267e-05	-4.33535e-10	-1.38143
12196729	chr3:12196729:G:C	4.19323e-18	-2.20384	-1.236	0.000230351	2.22521	-1.0176	0.000172892	0.328975	-1.13375
12196784	chr3:12196784:T:C	4.66874e-17	-4.33535e-10	-1.02983	3.08904e-05	-4.33535e-10	-0.801551	0.000187671	-4.33535e-10	-0.722755
12197978	chr3:12197978:A:T	8.32105e-17	-4.33535e-10	-0.451931	2.95647e-05	-4.33535e-10	-0.845414	0.000157027	-4.33535e-10	-0.901024
12198084	chr3:12198084:T:C	3.52115e-17	-4.33535e-10	-1.31193	1.83619e-05	-4.33535e-10	-1.32172	0.000102525	-4.33535e-10	-1.32733
12198291	chr3:12198291:G:A	1.00839e-17	-1.16248	-1.39988	2.20886e-05	0.234302	-1.37123	2.69535e-05	-1.29664	-1.36669
12198321	chr3:12198321:C:T	3.20354e-17	-4.33535e-10	-1.40646	1.83203e-05	-4.33535e-10	-1.32399	0.000102598	-4.33535e-10	-1.32663
12198431	chr3:12198431:G:T	3.8742e-06	25.4404	-1.3283	0.000160442	2.00352	-1.15758	9.21896e-05	-0.37857	-1.05503
12198505	chr3:12198505:C:CA	3.59987e-17	-4.33535e-10	-1.28982	1.80267e-05	-4.33535e-10	-1.34014	0.00010069	-4.33535e-10	-1.34539
12198507	chr3:12198507:G:A	3.59403e-17	-4.33535e-10	-1.29145	1.80719e-05	-4.33535e-10	-1.33764	0.000100947	-4.33535e-10	-1.34285
12198637	chr3:12198637:C:G	4.15211e-17	-4.33535e-10	-1.1471	1.69208e-05	-4.33535e-10	-1.40345	9.48638e-05	-4.33535e-10	-1.405
12199019	chr3:12199019:G:T	3.55211e-17	-4.33535e-10	-1.30318	1.82472e-05	-4.33535e-10	-1.32799	0.000101884	-4.33535e-10	-1.33361
12199111	chr3:12199111:T:C	4.01952e-17	-1.17956	-3.92172e-10	1.46327e-05	-1.54874	-3.92172e-10	4.71222e-05	-2.1047	-3.92172e-10
12199115	chr3:12199115:A:C	3.20707e-17	-4.33535e-10	-1.40536	1.85752e-05	-4.33535e-10	-1.31017	0.000104003	-4.33535e-10	-1.31303
12199176	chr3:12199176:A:G	3.2181e-17	-4.33535e-10	-1.40193	1.72375e-05	-4.33535e-10	-1.38491	0.000100094	-4.33535e-10	-1.35133
12199233	chr3:12199233:C:T	3.88082e-18	-2.17417	-1.34309	6.19316e-05	1.0825	-1.18847	6.49181e-05	-0.51255	-1.27177
12199448	chr3:12199448:T:C	4.12858e-17	-4.33535e-10	-1.15279	1.69313e-05	-4.33535e-10	-1.40283	9.4906e-05	-4.33535e-10	-1.40456
12199950	chr3:12199950:A:G	3.24704e-17	-4.33535e-10	-1.39297	1.94937e-05	-4.33535e-10	-1.26191	0.00010903	-4.33535e-10	-1.26582
12200172	chr3:12200172:A:G	3.20363e-17	-4.33535e-10	-1.40644	1.83317e-05	-4.33535e-10	-1.32336	0.000102661	-4.33535e-10	-1.32601
12200240	chr3:12200240:A:G	2.71979e-17	-0.20328	-1.36689	2.05034e-06	-2.14585	-1.36814	1.03843e-05	-2.22715	-1.39
12200266	chr3:12200266:A:G	7.0282e-16	0.245517	1.43628	7.67934e-05	-0.919954	1.02908	0.000115979	-1.9986	0.794568
12200612	chr3:12200612:T:C	3.20993e-17	-4.33535e-10	-1.40447	1.76993e-05	-4.33535e-10	-1.35847	9.89842e-05	-4.33535e-10	-1.36248
12200841	chr3:12200841:G:A	7.47014e-17	-4.33535e-10	-0.559806	5.16919e-05	-4.33535e-10	-0.286695	0.000247371	-4.33535e-10	-0.446554
12200988	chr3:12200988:G:A	1.59386e-17	-1.36555	-0.739015	0.000351343	2.17272	-0.542955	9.0225e-05	-0.693768	-0.76137
12201452	chr3:12201452:C:G	6.55116e-17	-4.33535e-10	-0.691078	5.03641e-05	-4.33535e-10	-0.312716	0.000310646	-4.33535e-10	-0.21879
12201765	chr3:12201765:T:G	5.482e-17	-4.33535e-10	-0.869249	1.8587e-05	-4.33535e-10	-1.30953	0.00012406	-4.33535e-10	-1.13668
12201879	chr3:12201879:T:C	3.85726e-17	-0.41709	-0.803673	2.34397e-06	-2.11918	-1.26097	1.13967e-05	-2.22403	-1.30009
12201963	chr3:12201963:C:T	9.74838e-17	-0.603293	0.309674	9.94606e-05	1.64704	-1.27927	7.83666e-05	-0.370569	-1.22548
12202407	chr3:12202407:A:G	2.467e-17	-1.66772	-3.92172e-10	7.48379e-06	-2.21926	-3.92172e-10	4.15973e-05	-2.22941	-3.92172e-10
12202516	chr3:12202516:A:G	5.86397e-17	-0.801892	-3.92172e-10	7.4073e-06	-2.22953	-3.92172e-10	4.5167e-05	-2.14708	-3.92172e-10
12202710	chr3:12202710:AAC:A	3.3174e-17	-4.33535e-10	-1.37154	2.09485e-05	-4.33535e-10	-1.18993	0.000117162	-4.33535e-10	-1.19389
12202913	chr3:12202913:A:T	3.28625e-17	-4.33535e-10	-1.38097	2.04323e-05	-4.33535e-10	-1.21488	0.000114299	-4.33535e-10	-1.21863
12202970	chr3:12202970:A:G	3.25743e-17	-4.33535e-10	-1.38978	1.99143e-05	-4.33535e-10	-1.24056	0.000111428	-4.33535e-10	-1.24407
12203090	chr3:12203090:C:T	3.25606e-17	-4.33535e-10	-1.3902	1.98877e-05	-4.33535e-10	-1.2419	0.000111283	-4.33535e-10	-1.24537
12203894	chr3:12203894:TA:T	9.16191e-17	-0.592364	0.236699	9.90106e-05	1.66208	-1.29885	7.7362e-05	-0.35987	-1.24908
12203960	chr3:12203960:A:T	3.28919e-17	-4.33535e-10	-1.38008	2.04897e-05	-4.33535e-10	-1.21208	0.000114644	-4.33535e-10	-1.21561
12204276	chr3:12204276:C:G	3.31919e-17	-4.33535e-10	-1.371	2.1203e-05	-4.33535e-10	-1.17785	0.000118708	-4.33535e-10	-1.18078
12204780	chr3:12204780:G:A	3.28991e-17	-4.33535e-10	-1.37986	2.05052e-05	-4.33535e-10	-1.21132	0.000114754	-4.33535e-10	-1.21465
12205261	chr3:12205261:C:T	3.31753e-17	-4.33535e-10	-1.3715	2.09492e-05	-4.33535e-10	-1.18989	0.000117193	-4.33535e-10	-1.19362
12205627	chr3:12205627:C:A	3.28919e-17	-4.33535e-10	-1.38008	2.04897e-05	-4.33535e-10	-1.21208	0.000114644	-4.33535e-10	-1.21561
12205994	chr3:12205994:T:C	5.73458e-17	-0.824205	-3.92172e-10	7.60949e-06	-2.2026	-3.92172e-10	4.43217e-05	-2.16597	-3.92172e-10
12206278	chr3:12206278:C:T	4.14462e-17	-4.33535e-10	-1.14891	1.6934e-05	-4.33535e-10	-1.40267	9.49213e-05	-4.33535e-10	-1.4044
12206728	chr3:12206728:T:C	3.29366e-17	-4.33535e-10	-1.37872	2.05648e-05	-4.33535e-10	-1.20842	0.00011506	-4.33535e-10	-1.21199
12206860	chr3:12206860:G:A	3.28868e-17	-4.33535e-10	-1.38023	2.04809e-05	-4.33535e-10	-1.2125	0.000114596	-4.33535e-10	-1.21603
12207025	chr3:12207025:C:T	3.63276e-17	-4.33535e-10	-1.28073	1.69106e-05	-4.33535e-10	-1.40405	9.56189e-05	-4.33535e-10	-1.39707
12207370	chr3:12207370:C:T	3.28974e-17	-4.33535e-10	-1.37991	2.04984e-05	-4.33535e-10	-1.21165	0.000114695	-4.33535e-10	-1.21517
12207534	chr3:12207534:A:G	3.74103e-18	-2.22816	-1.32579	0.000149562	1.92902	-1.1533	0.000121853	0.0874172	-1.24205
12208073	chr3:12208073:A:G	3.28698e-17	-4.33535e-10	-1.38075	2.04519e-05	-4.33535e-10	-1.21392	0.000114435	-4.33535e-10	-1.21744
12208403	chr3:12208403:C:T	3.29148e-17	-4.33535e-10	-1.37938	2.05285e-05	-4.33535e-10	-1.21018	0.000114861	-4.33535e-10	-1.21372
12208756	chr3:12208756:A:G	3.28856e-17	-4.33535e-10	-1.38027	2.04801e-05	-4.33535e-10	-1.21254	0.000114592	-4.33535e-10	-1.21607
12209346	chr3:12209346:T:A	3.34794e-17	-1.52665	0.164273	0.000518722	1.93421	0.0851639	0.000143878	-0.833352	-0.155126
12209457	chr3:12209457:C:T	3.28172e-17	-4.33535e-10	-1.38235	2.03622e-05	-4.33535e-10	-1.21832	0.000113936	-4.33535e-10	-1.2218
12209600	chr3:12209600:A:G	3.28635e-17	-4.33535e-10	-1.38094	2.04411e-05	-4.33535e-10	-1.21445	0.000114371	-4.33535e-10	-1.218
12209640	chr3:12209640:T:A	3.2806e-17	-4.33535e-10	-1.38269	2.03434e-05	-4.33535e-10	-1.21924	0.000113834	-4.33535e-10	-1.2227
12209651	chr3:12209651:G:C	3.29411e-17	-4.33535e-10	-1.37858	2.05722e-05	-4.33535e-10	-1.20805	0.000115103	-4.33535e-10	-1.21162
12209657	chr3:12209657:A:C	3.29598e-17	-4.33535e-10	-1.37802	2.0603e-05	-4.33535e-10	-1.20656	0.000115275	-4.33535e-10	-1.21012
12209717	chr3:12209717:C:T	3.29928e-17	-4.33535e-10	-1.37702	2.06572e-05	-4.33535e-10	-1.20393	0.000115571	-4.33535e-10	-1.20756
12209850	chr3:12209850:T:C	3.22525e-17	-4.33535e-10	-1.39971	1.73738e-05	-4.33535e-10	-1.37703	9.59924e-05	-4.33535e-10	-1.39317
12209924	chr3:12209924:G:A	8.63605e-18	-1.46307	-1.25429	1.60104e-05	-0.153992	-1.30477	2.26137e-05	-1.53762	-1.30126
12209984	chr3:12209984:A:G	3.288e-17	-4.33535e-10	-1.38044	2.04688e-05	-4.33535e-10	-1.21309	0.00011453	-4.33535e-10	-1.21661
12210177	chr3:12210177:C:T	1.66514e-16	-4.33535e-10	0.241776	0.000188272	-4.33535e-10	1.00589	0.00108599	-4.33535e-10	1.0328
12211164	chr3:12211164:A:C	3.28579e-17	-4.33535e-10	-1.38111	2.04334e-05	-4.33535e-10	-1.21482	0.00011433	-4.33535e-10	-1.21836
12211273	chr3:12211273:G:C	3.28884e-17	-4.33535e-10	-1.38019	2.04843e-05	-4.33535e-10	-1.21234	0.000114615	-4.33535e-10	-1.21587
12211307	chr3:12211307:G:C	3.28203e-17	-4.33535e-10	-1.38226	2.03674e-05	-4.33535e-10	-1.21806	0.000113967	-4.33535e-10	-1.22153
12211518	chr3:12211518:G:A	8.30964e-17	-4.33535e-10	-0.453303	2.94138e-05	-4.33535e-10	-0.85053	0.000167458	-4.33535e-10	-0.836708
12211601	chr3:12211601:T:C	3.29058e-17	-4.33535e-10	-1.37966	2.05134e-05	-4.33535e-10	-1.21092	0.000114777	-4.33535e-10	-1.21445
12211807	chr3:12211807:C:T	9.82854e-17	-0.28543	-3.92172e-10	1.05659e-05	-1.87436	-3.92172e-10	7.39869e-05	-1.65356	-3.92172e-10
12211945	chr3:12211945:T:C	4.85094e-17	-4.33535e-10	-0.991547	2.49136e-05	-4.33535e-10	-1.01658	0.000144541	-4.33535e-10	-0.983878
12211998	chr3:12211998:C:CT	2.25893e-17	-0.386543	-1.36928	2.14463e-06	-2.10316	-1.36586	1.03656e-05	-2.23041	-1.38855
12212191	chr3:12212191:A:G	3.20872e-17	-4.33535e-10	-1.40485	1.79682e-05	-4.33535e-10	-1.34339	0.00010035	-4.33535e-10	-1.34878
12212203	chr3:12212203:A:G	1.52135e-17	-1.20375	-0.947374	2.68237e-05	0.4361	-1.37881	3.01206e-05	-1.17837	-1.37386
12212468	chr3:12212468:CTT:C	3.29052e-17	-4.33535e-10	-1.37967	2.05119e-05	-4.33535e-10	-1.21099	0.000114769	-4.33535e-10	-1.21453
12212484	chr3:12212484:C:A	3.29207e-17	-4.33535e-10	-1.3792	2.05375e-05	-4.33535e-10	-1.20974	0.000114912	-4.33535e-10	-1.21328
12212630	chr3:12212630:T:C	1.71999e-17	-1.10322	-0.925179	3.15981e-05	0.593734	-1.37263	3.34367e-05	-1.08035	-1.36744
12212929	chr3:12212929:C:T	3.27747e-17	-4.33535e-10	-1.38365	2.02887e-05	-4.33535e-10	-1.22193	0.00011353	-4.33535e-10	-1.22537
12213022	chr3:12213022:CAA:C	5.63477e-17	-0.841763	-3.92172e-10	1.36568e-05	-1.61776	-3.92172e-10	4.2116e-05	-2.21701	-3.92172e-10
12213106	chr3:12213106:A:G	3.28954e-17	-4.33535e-10	-1.37997	2.04962e-05	-4.33535e-10	-1.21176	0.000114679	-4.33535e-10	-1.21531
12213263	chr3:12213263:T:TA	3.28584e-17	-4.33535e-10	-1.3811	2.04335e-05	-4.33535e-10	-1.21482	0.000114333	-4.33535e-10	-1.21833
12213328	chr3:12213328:A:G	4.18918e-16	-4.33535e-10	1.16437	9.16242e-05	-4.33535e-10	0.2857	0.000550794	-4.33535e-10	0.353918
12213371	chr3:12213371:T:G	3.2775e-17	-4.33535e-10	-1.38364	2.02734e-05	-4.33535e-10	-1.22269	0.000113444	-4.33535e-10	-1.22613
12213481	chr3:12213481:G:A	3.28758e-17	-4.33535e-10	-1.38057	2.04643e-05	-4.33535e-10	-1.21332	0.000114499	-4.33535e-10	-1.21688
12213577	chr3:12213577:T:C	3.2809e-17	-4.33535e-10	-1.3826	2.03381e-05	-4.33535e-10	-1.2195	0.000113822	-4.33535e-10	-1.22281
12213765	chr3:12213765:C:T	5.78106e-17	-0.816132	-3.92172e-10	1.39014e-05	-1.60001	-3.92172e-10	4.22267e-05	-2.21439	-3.92172e-10
12213771	chr3:12213771:A:G	3.27939e-17	-4.33535e-10	-1.38306	2.03182e-05	-4.33535e-10	-1.22048	0.000113679	-4.33535e-10	-1.22406
12213890	chr3:12213890:T:A	3.19277e-17	-0.00475551	-1.40508	4.399e-06	-1.37345	-1.37717	1.0999e-05	-2.22816	-1.33148
12214423	chr3:12214423:A:G	2.31401e-17	-0.362454	-1.36928	2.1313e-06	-2.1094	-1.36586	1.03649e-05	-2.23047	-1.38855
12214677	chr3:12214677:A:G	3.29801e-17	-4.33535e-10	-1.3774	2.06374e-05	-4.33535e-10	-1.20489	0.000115466	-4.33535e-10	-1.20847
12214684	chr3:12214684:G:A	3.58612e-17	-4.33535e-10	-1.29365	1.74157e-05	-4.33535e-10	-1.37462	9.66323e-05	-4.33535e-10	-1.38653
12214747	chr3:12214747:TA:T	5.34516e-17	-0.894528	-3.92172e-10	1.31721e-05	-1.65389	-3.92172e-10	4.191e-05	-2.22192	-3.92172e-10
12214878	chr3:12214878:A:G	3.34417e-17	-4.33535e-10	-1.3635	2.13603e-05	-4.33535e-10	-1.17046	0.00011942	-4.33535e-10	-1.1748
12215373	chr3:12215373:T:C	3.37016e-17	-4.33535e-10	-1.35576	2.17386e-05	-4.33535e-10	-1.1529	0.00012152	-4.33535e-10	-1.15736
12215501	chr3:12215501:A:G	3.32378e-17	-4.33535e-10	-1.36962	2.10634e-05	-4.33535e-10	-1.18446	0.000117766	-4.33535e-10	-1.18874
12215788	chr3:12215788:T:C	5.65439e-17	-4.33535e-10	-0.838288	4.76081e-05	-4.33535e-10	-0.368992	0.000253645	-4.33535e-10	-0.421508
12216170	chr3:12216170:A:G	5.52984e-18	-2.21283	-0.950313	0.000262261	2.23755	-0.900202	0.00019604	0.323273	-1.0024
12216197	chr3:12216197:A:T	1.21509e-16	-4.33535e-10	-0.073317	3.03029e-05	-4.33535e-10	-0.820753	0.000156388	-4.33535e-10	-0.905105
12216295	chr3:12216295:G:A	3.34383e-17	-4.33535e-10	-1.3636	2.13525e-05	-4.33535e-10	-1.17082	0.000119381	-4.33535e-10	-1.17512
12216451	chr3:12216451:T:G	3.34637e-17	-4.33535e-10	-1.36284	2.1391e-05	-4.33535e-10	-1.16903	0.000119595	-4.33535e-10	-1.17334
12216534	chr3:12216534:A:G	6.93042e-17	-4.33535e-10	-0.6348	2.14653e-05	-4.33535e-10	-1.16556	0.000134462	-4.33535e-10	-1.05616
12216633	chr3:12216633:T:C	6.46794e-17	-4.33535e-10	-0.703862	2.21585e-05	-4.33535e-10	-1.13377	0.000125612	-4.33535e-10	-1.12424
12216822	chr3:12216822:G:T	3.32428e-17	-4.33535e-10	-1.36947	2.10592e-05	-4.33535e-10	-1.18466	0.000117754	-4.33535e-10	-1.18885
12216853	chr3:12216853:A:G	5.89093e-17	0.0485189	-0.845825	2.11071e-06	-2.20014	-1.28483	1.17589e-05	-2.17324	-1.3196
12216925	chr3:12216925:A:G	3.64685e-18	-2.17783	-1.40161	0.000403891	2.97565	-1.2065	0.000265379	0.876973	-1.25326
12216951	chr3:12216951:C:T	3.64506e-18	-2.17663	-1.4033	0.000411792	2.98314	-1.19462	0.000270151	0.884396	-1.24286
12217088	chr3:12217088:T:C	3.29584e-17	-4.33535e-10	-1.37806	2.05992e-05	-4.33535e-10	-1.20674	0.000115198	-4.33535e-10	-1.21079
12217117	chr3:12217117:A:T	1.90847e-15	-4.33535e-10	2.68075	0.000365929	-4.33535e-10	1.67044	0.00731477	-4.33535e-10	2.94021
12217206	chr3:12217206:A:G	1.2597e-16	-4.33535e-10	-0.0372631	2.34004e-05	-4.33535e-10	-1.07924	0.000160289	-4.33535e-10	-0.880463
12217364	chr3:12217364:T:G	3.3608e-17	-4.33535e-10	-1.35854	2.15854e-05	-4.33535e-10	-1.15998	0.00012067	-4.33535e-10	-1.16438
12217967	chr3:12217967:A:G	1.42015e-17	-2.21996	-3.92172e-10	1.41062e-05	-1.58538	-3.92172e-10	5.96877e-05	-1.86832	-3.92172e-10
12218045	chr3:12218045:T:G	1.57105e-12	10.6182	-1.22427	1.88151e-05	0.10905	-1.40638	1.97172e-05	-1.56935	-1.40661
12218116	chr3:12218116:C:T	4.04261e-17	0.055186	-1.22901	1.93585e-06	-2.16519	-1.40626	1.03176e-05	-2.22384	-1.39975
12218313	chr3:12218313:A:G	4.31204e-17	0.209173	-1.31848	1.13415e-05	-0.858201	-0.94533	3.78523e-05	-1.333	-0.990751
12218544	chr3:12218544:ATT:A	2.4818e-17	-1.66174	-3.92172e-10	5.43174e-05	-0.237151	-3.92172e-10	0.000531122	0.317548	-3.92172e-10
12218930	chr3:12218930:A:G	4.34287e-17	-4.33535e-10	-1.10218	1.98573e-05	-4.33535e-10	-1.24343	0.000112106	-4.33535e-10	-1.238
12219666	chr3:12219666:C:T	1.21607e-16	-4.33535e-10	-0.072509	0.000127621	-4.33535e-10	0.61707	0.000736677	-4.33535e-10	0.644706
12219923	chr3:12219923:A:AT	3.52694e-17	-4.33535e-10	-1.31029	2.37611e-05	-4.33535e-10	-1.06394	0.000132776	-4.33535e-10	-1.06878
12220344	chr3:12220344:C:G	3.33815e-17	-4.33535e-10	-1.3653	2.12668e-05	-4.33535e-10	-1.17485	0.000118909	-4.33535e-10	-1.17908
12220750	chr3:12220750:G:A	3.34375e-17	-4.33535e-10	-1.36363	2.1351e-05	-4.33535e-10	-1.1709	0.000119374	-4.33535e-10	-1.17518
12220814	chr3:12220814:G:C	3.34392e-17	-4.33535e-10	-1.36357	2.1355e-05	-4.33535e-10	-1.17071	0.000119397	-4.33535e-10	-1.17499
12220853	chr3:12220853:A:T	8.4843e-17	-4.33535e-10	-0.432502	3.09548e-05	-4.33535e-10	-0.799467	0.00017023	-4.33535e-10	-0.820293
12220927	chr3:12220927:C:G	8.94025e-17	-4.33535e-10	-0.380156	3.23221e-05	-4.33535e-10	-0.756245	0.000177774	-4.33535e-10	-0.77693
12221124	chr3:12221124:A:G	3.49541e-17	-4.33535e-10	-1.31927	2.33559e-05	-4.33535e-10	-1.08115	0.00013055	-4.33535e-10	-1.08569
12221460	chr3:12221460:G:A	4.29928e-17	-4.33535e-10	-1.11227	1.68677e-05	-4.33535e-10	-1.4066	9.47204e-05	-4.33535e-10	-1.40651
12221461	chr3:12221461:G:A	5.60096e-08	21.0234	-1.14792	4.08723e-05	0.3441	-0.865643	4.69352e-05	-1.38918	-0.719495
12221538	chr3:12221538:C:T	3.76564e-18	-2.19069	-1.35669	6.39474e-05	1.33161	-1.40555	5.62429e-05	-0.530712	-1.39705
12221566	chr3:12221566:G:A	3.54065e-17	-4.33535e-10	-1.30641	2.39299e-05	-4.33535e-10	-1.05687	0.000133741	-4.33535e-10	-1.06154
12221679	chr3:12221679:A:G	2.13025e-16	-4.33535e-10	0.488104	2.88077e-05	-4.33535e-10	-0.871353	0.000213435	-4.33535e-10	-0.59411
12221806	chr3:12221806:C:T	3.48324e-17	-4.33535e-10	-1.32276	2.32838e-05	-4.33535e-10	-1.08424	0.000130161	-4.33535e-10	-1.08867
12221931	chr3:12221931:AG:A	3.49732e-17	-4.33535e-10	-1.31872	2.34813e-05	-4.33535e-10	-1.07579	0.000131234	-4.33535e-10	-1.08046
12222733	chr3:12222733:G:A	3.49953e-17	-4.33535e-10	-1.31809	2.35105e-05	-4.33535e-10	-1.07455	0.000131394	-4.33535e-10	-1.07924
12223064	chr3:12223064:A:G	3.50148e-17	-4.33535e-10	-1.31753	2.3535e-05	-4.33535e-10	-1.07351	0.000131532	-4.33535e-10	-1.0782
12223079	chr3:12223079:TC:T	3.49562e-17	-4.33535e-10	-1.31921	2.34585e-05	-4.33535e-10	-1.07676	0.000131108	-4.33535e-10	-1.08142
12223212	chr3:12223212:A:G	3.49071e-17	-4.33535e-10	-1.32062	2.32931e-05	-4.33535e-10	-1.08384	0.000130199	-4.33535e-10	-1.08838
12223962	chr3:12223962:G:C	1.01937e-16	-0.248945	-3.92172e-10	2.17136e-05	-1.15406	-3.92172e-10	4.59137e-05	-2.13068	-3.92172e-10
12224127	chr3:12224127:T:C	3.50148e-17	-4.33535e-10	-1.31753	2.3535e-05	-4.33535e-10	-1.07351	0.000131532	-4.33535e-10	-1.0782
12224210	chr3:12224210:A:C	1.98614e-16	-4.33535e-10	0.418056	0.000188457	-4.33535e-10	1.00688	0.00090857	-4.33535e-10	0.854428
12224357	chr3:12224357:C:T	4.2282e-17	-4.33535e-10	-1.12894	1.89937e-05	-4.33535e-10	-1.28789	0.000104206	-4.33535e-10	-1.31108
12224716	chr3:12224716:T:C	4.9402e-17	-4.33535e-10	-0.973314	1.69589e-05	-4.33535e-10	-1.4012	9.55769e-05	-4.33535e-10	-1.39751
12224835	chr3:12224835:C:T	1.85068e-16	-0.203504	0.550921	3.0265e-06	-1.99281	-1.13178	1.32271e-05	-2.23037	-1.14481
12224904	chr3:12224904:A:T	1.63452e-16	-0.257733	0.480947	3.00584e-06	-1.97369	-1.15775	1.29064e-05	-2.22961	-1.17011
12225005	chr3:12225005:G:A	2.4208e-16	0.615962	-3.92172e-10	3.83285e-05	-0.585802	-3.92172e-10	5.73201e-05	-1.90879	-3.92172e-10
12225304	chr3:12225304:A:G	0.000235785	29.02	-0.799341	3.37595e-06	-1.61134	-1.40398	1.06346e-05	-2.1883	-1.40504
12225355	chr3:12225355:G:A	6.17011e-07	22.3198	-0.0449502	2.12305e-06	-2.21499	-1.26415	1.1636e-05	-2.21488	-1.28846
12225551	chr3:12225551:AAT:A	3.02736e-05	27.1423	-0.974299	3.40032e-06	-1.66503	-1.3431	1.13149e-05	-2.18222	-1.3491
12225584	chr3:12225584:G:T	2.39415e-16	0.604895	-3.92172e-10	3.80543e-05	-0.592982	-3.92172e-10	5.71391e-05	-1.91195	-3.92172e-10
12225932	chr3:12225932:G:A	3.50248e-17	-4.33535e-10	-1.31725	2.35495e-05	-4.33535e-10	-1.07289	0.000131613	-4.33535e-10	-1.07758
12226004	chr3:12226004:G:A	0.68395	33.7438	2.44953	2.45633e-06	-2.00663	-1.3267	1.1117e-05	-2.22122	-1.32774
12226119	chr3:12226119:A:G	1.4918e-17	-0.862156	-1.30858	2.02114e-06	-2.16155	-1.36678	1.58362e-05	-1.81426	-1.38088
12226148	chr3:12226148:A:G	0.12158	33.3165	1.14953	2.2222e-06	-2.02689	-1.40661	1.02402e-05	-2.22475	-1.40637
12226269	chr3:12226269:C:T	1.03731e-16	-4.33535e-10	-0.231502	0.000105778	-4.33535e-10	0.429351	0.000607921	-4.33535e-10	0.452601
12226527	chr3:12226527:T:C	0.0763077	31.9916	2.00867	2.11492e-06	-2.10675	-1.37623	1.04857e-05	-2.23011	-1.37732
12226615	chr3:12226615:C:G	7.32028e-17	-0.580071	-3.92172e-10	7.76923e-06	-2.18182	-3.92172e-10	4.89513e-05	-2.06662	-3.92172e-10
12226744	chr3:12226744:A:G	0.0598941	31.7275	2.03055	2.09559e-06	-2.11822	-1.37394	1.05276e-05	-2.22938	-1.37406
12227104	chr3:12227104:G:A	0.0521415	31.697	1.92239	2.06792e-06	-2.1224	-1.38305	1.04401e-05	-2.22876	-1.38303
12227147	chr3:12227147:C:T	4.07227e-16	1.13607	-3.92172e-10	2.85238e-05	-0.881255	-3.92172e-10	0.000206662	-0.626358	-3.92172e-10
12227766	chr3:12227766:C:T	0.00456553	30.1684	1.01556	1.924e-06	-2.17208	-1.4055	1.03597e-05	-2.2136	-1.40592
12228120	chr3:12228120:T:C	1.49961e-17	-2.16551	-3.92172e-10	0.000291535	1.44316	-3.92172e-10	0.000240864	-0.473211	-3.92172e-10
12228654	chr3:12228654:CA:C	2.22837e-16	-4.33535e-10	0.533135	5.33771e-05	-4.33535e-10	-0.254614	0.000666355	-4.33535e-10	0.544379
12228785	chr3:12228785:T:C	4.59908e-17	-4.33535e-10	-1.04486	1.83037e-05	-4.33535e-10	-1.32489	9.81012e-05	-4.33535e-10	-1.37144
12228825	chr3:12228825:A:AG	3.48964e-17	-4.33535e-10	-1.32092	1.69248e-05	-4.33535e-10	-1.40322	9.47269e-05	-4.33535e-10	-1.40645
12228839	chr3:12228839:G:A	1.13537e-16	-4.33535e-10	-0.141178	4.15258e-05	-4.33535e-10	-0.505681	0.000240061	-4.33535e-10	-0.476552
12229161	chr3:12229161:A:G	1.45661e-16	-0.294797	0.402776	2.98212e-06	-1.96596	-1.1734	1.27376e-05	-2.22917	-1.18371
12229556	chr3:12229556:G:A	4.64881e-17	-4.33535e-10	-1.03411	1.80621e-05	-4.33535e-10	-1.33818	9.75049e-05	-4.33535e-10	-1.37754
12229787	chr3:12229787:A:T	1.09637e-16	-0.176126	-3.92172e-10	2.28516e-05	-1.10297	-3.92172e-10	4.66468e-05	-2.11484	-3.92172e-10
12229881	chr3:12229881:C:T	3.70967e-06	25.164	-1.09538	0.000129489	1.41488	-0.783275	9.00642e-05	-0.838315	-0.618606
12230120	chr3:12230120:G:A	4.37065e-17	-4.33535e-10	-1.09581	2.76939e-05	-4.33535e-10	-0.910782	0.000170868	-4.33535e-10	-0.816549
12230467	chr3:12230467:G:A	3.47641e-17	-4.33535e-10	-1.32472	1.69354e-05	-4.33535e-10	-1.40259	9.47543e-05	-4.33535e-10	-1.40616
12230699	chr3:12230699:G:A	0.00010407	28.8023	-1.39953	6.84669e-05	1.10526	-1.1109	4.20452e-05	-1.25872	-0.959977
12231183	chr3:12231183:G:A	1.23148e-09	15.1632	0.894949	2.02514e-06	-2.21383	-1.31252	1.13502e-05	-2.22488	-1.30333
12231344	chr3:12231344:C:T	4.99241e-17	-4.33535e-10	-0.962801	1.97373e-05	-4.33535e-10	-1.24949	0.000107048	-4.33535e-10	-1.28417
12231349	chr3:12231349:AC:A	1.11959e-16	-0.155172	-3.92172e-10	1.43894e-05	-1.5655	-3.92172e-10	6.25352e-05	-1.82171	-3.92172e-10
12231914	chr3:12231914:T:C	3.60204e-18	-2.22109	-1.37072	0.000110785	1.88203	-1.40643	8.06021e-05	-0.168612	-1.39931
12231935	chr3:12231935:A:G	1.11664e-16	-0.157812	-3.92172e-10	1.08e-05	-1.85245	-3.92172e-10	7.84592e-05	-1.59487	-3.92172e-10
12232047	chr3:12232047:A:G	1.03765e-16	-0.218338	-0.0128365	2.60984e-06	-2.01887	-1.25384	1.17307e-05	-2.23019	-1.26504
12232174	chr3:12232174:T:G	6.94955e-17	0.658446	-1.29049	5.05908e-06	-2.22146	-0.389352	2.89643e-05	-2.147	-0.444381
12233176	chr3:12233176:T:C	3.62357e-17	-2.20816	0.924897	1.22169e-05	-0.779792	-0.949386	2.13516e-05	-2.12969	-0.766627
12233269	chr3:12233269:G:A	1.84169e-16	0.0861887	0.256358	3.26204e-06	-2.14017	-0.909473	1.97582e-05	-2.19499	-0.778887
12233339	chr3:12233339:G:A	2.26711e-17	-0.539054	-1.21316	2.31007e-05	0.303895	-1.39603	6.37958e-05	-0.397405	-1.40435
12233461	chr3:12233461:T:C	2.9896e-17	-0.201493	-1.27409	6.51154e-06	-1.08254	-1.27588	1.37929e-05	-2.11235	-1.22094
12233472	chr3:12233472:A:G	3.45547e-17	-4.33535e-10	-1.33076	2.1324e-05	-4.33535e-10	-1.17216	0.000119071	-4.33535e-10	-1.17772
12233494	chr3:12233494:G:A	2.96757e-17	-0.210254	-1.27272	6.49031e-06	-1.08717	-1.27452	1.37932e-05	-2.11396	-1.21931
12233608	chr3:12233608:G:A	5.168e-18	-2.23039	-1.00043	0.000281818	2.61298	-1.20371	0.000208327	0.252897	-0.871234
12233820	chr3:12233820:C:T	3.02849e-17	-0.130782	-1.33187	6.5021e-06	-1.02783	-1.33204	1.3109e-05	-2.09449	-1.28966
12233979	chr3:12233979:C:T	3.27478e-17	-4.33535e-10	-1.38447	1.97102e-05	-4.33535e-10	-1.25086	0.000110399	-4.33535e-10	-1.25335
12234613	chr3:12234613:A:G	1.0859e-16	-4.33535e-10	-0.185721	3.66117e-05	-4.33535e-10	-0.631626	0.000412953	-4.33535e-10	0.0658895
12234987	chr3:12234987:G:A	3.52397e-17	-4.33535e-10	-1.31113	1.74475e-05	-4.33535e-10	-1.3728	9.73905e-05	-4.33535e-10	-1.37871
12234993	chr3:12234993:G:T	3.23618e-17	-0.133354	-1.26297	6.94096e-06	-1.02953	-1.26503	1.42174e-05	-2.09504	-1.20793
12236091	chr3:12236091:T:TA	2.33745e-11	13.498	-1.40415	1.79501e-05	0.0473953	-1.39179	1.39863e-05	-1.98235	-1.33701
12236112	chr3:12236112:C:T	1.84015e-10	11.7257	2.43153	1.24565e-05	-2.19054	0.480785	7.78509e-05	-2.04956	0.446909
12236156	chr3:12236156:C:A	2.97359e-17	-0.205721	-1.27523	6.48605e-06	-1.08537	-1.27697	1.37635e-05	-2.11316	-1.22226
12236157	chr3:12236157:T:C	3.22018e-17	-0.124356	-1.27693	6.88246e-06	-1.02434	-1.27867	1.40143e-05	-2.09307	-1.2243
12237028	chr3:12237028:A:G	2.86415e-17	-0.294079	-1.22437	6.38295e-06	-1.15176	-1.22661	1.43009e-05	-2.13418	-1.16294
12237075	chr3:12237075:C:G	8.00575e-17	-4.33535e-10	-0.490559	3.21113e-05	-4.33535e-10	-0.762788	0.000163042	-4.33535e-10	-0.863437
12237127	chr3:12237127:CT:C	1.43868e-16	-4.33535e-10	0.0955899	5.19283e-05	-4.33535e-10	-0.282132	0.00030106	-4.33535e-10	-0.250134
12237653	chr3:12237653:G:A	1.94563e-17	-1.90514	-3.92172e-10	8.70252e-06	-2.06838	-3.92172e-10	4.17124e-05	-2.22665	-3.92172e-10
12237810	chr3:12237810:G:A	3.27959e-17	-4.33535e-10	-1.383	1.97561e-05	-4.33535e-10	-1.24853	0.000110594	-4.33535e-10	-1.25157
12238157	chr3:12238157:G:A	6.49944e-18	-2.19725	-0.804335	0.000123297	1.63445	-1.05184	0.000101319	-0.402805	-0.936361
12238288	chr3:12238288:C:T	1.39999e-16	-4.33535e-10	0.0683316	0.000165573	-4.33535e-10	0.877416	0.000968325	-4.33535e-10	0.918124
12238417	chr3:12238417:C:T	2.25739e-17	-0.585905	-1.17061	2.58247e-06	-1.98771	-1.29554	1.24376e-05	-2.2261	-1.21062
12238506	chr3:12238506:GT:G	3.15453e-17	-0.131501	-1.29038	6.77814e-06	-1.02572	-1.29258	1.37748e-05	-2.09382	-1.24079
12238577	chr3:12238577:G:GT	6.45431e-11	11.5848	1.52472	6.17954e-06	-2.19593	-0.214819	3.90568e-05	-2.05353	-0.238893
12239312	chr3:12239312:G:A	1.869e-16	-4.33535e-10	0.357267	5.90778e-05	-4.33535e-10	-0.15314	0.000340965	-4.33535e-10	-0.125664
12239563	chr3:12239563:C:T	9.03863e-12	11.1204	0.0233285	6.84785e-06	-1.73784	-0.570226	1.9208e-05	-2.19092	-0.811202
12239603	chr3:12239603:C:T	3.6307e-12	11.4778	-1.24622	1.21801e-05	-0.64625	-1.08594	1.2931e-05	-2.17257	-1.22525
12239703	chr3:12239703:C:G	1.32154e-16	-4.33535e-10	0.0106653	0.000141418	-4.33535e-10	0.719726	0.000822858	-4.33535e-10	0.75534
12240044	chr3:12240044:C:T	3.58948e-18	-2.20703	-1.38826	0.000126488	1.8748	-1.26664	7.78607e-05	-0.25119	-1.35133
12240164	chr3:12240164:G:T	6.88619e-11	13.72	-0.545707	4.64443e-06	-1.85094	-0.845389	1.33436e-05	-2.21059	-1.15582
12240724	chr3:12240724:C:T	3.22277e-17	-4.33535e-10	-1.40048	1.83476e-05	-4.33535e-10	-1.32249	0.000102093	-4.33535e-10	-1.33156
12240780	chr3:12240780:A:G	2.2823e-17	-0.512502	-1.23303	2.42625e-06	-2.01559	-1.33006	1.19999e-05	-2.22015	-1.25239
12241126	chr3:12241126:G:T	1.38624e-16	-4.33535e-10	0.0584615	4.40068e-05	-4.33535e-10	-0.447651	0.000542776	-4.33535e-10	0.339253
12241134	chr3:12241134:C:T	6.09163e-18	-2.19912	-0.867269	0.000156798	1.92891	-1.10595	0.00010873	-0.274096	-0.994484
12241242	chr3:12241242:G:A	1.96415e-17	-0.841325	-1.05433	4.43707e-06	-1.87981	-0.862189	1.6248e-05	-2.22899	-0.940485
12241584	chr3:12241584:G:C	5.13078e-18	-2.20844	-1.02961	0.000180787	1.86498	-0.899659	0.000109391	-0.253854	-1.00866
12241680	chr3:12241680:T:C	3.53806e-17	-4.33535e-10	-1.30714	1.76727e-05	-4.33535e-10	-1.35997	9.78883e-05	-4.33535e-10	-1.37362
12242071	chr3:12242071:C:G	1.47765e-16	0.338034	-0.215717	2.24705e-05	-0.593795	-0.525998	6.2123e-05	-1.93645	0.108124
12242378	chr3:12242378:T:C	1.10515e-10	13.8796	-0.232279	4.51658e-05	0.0962757	-0.51793	1.98016e-05	-1.99301	-0.978674
12242385	chr3:12242385:C:T	1.34697e-16	-4.33535e-10	0.0297195	4.38374e-05	-4.33535e-10	-0.451509	0.000528359	-4.33535e-10	0.312332
12242579	chr3:12242579:T:C	7.19235e-17	-4.33535e-10	-0.597701	2.94135e-05	-4.33535e-10	-0.850543	0.000150444	-4.33535e-10	-0.943854
12243038	chr3:12243038:C:T	3.69788e-18	-2.20478	-1.36077	0.000128302	1.84319	-1.2208	7.89168e-05	-0.272127	-1.31692
12243514	chr3:12243514:T:A	2.28771e-16	-4.33535e-10	0.559415	7.05086e-05	-4.33535e-10	0.0237389	0.000407817	-4.33535e-10	0.0533751
12243517	chr3:12243517:G:A	3.24574e-17	-4.33535e-10	-1.39338	1.91929e-05	-4.33535e-10	-1.27746	0.000107479	-4.33535e-10	-1.28014
12243905	chr3:12243905:G:A	1.24587e-16	0.274706	-0.323009	1.93077e-05	-0.638697	-0.632794	5.27931e-05	-1.95252	-0.0385422
12244128	chr3:12244128:A:G	2.89572e-16	-4.33535e-10	0.795099	6.1482e-05	-4.33535e-10	-0.113251	0.000273589	-4.33535e-10	-0.345816
12244234	chr3:12244234:G:T	2.60831e-11	13.1525	-0.949039	1.98891e-05	-0.0236616	-1.21816	1.98079e-05	-2.01067	-0.960695
12244632	chr3:12244632:C:G	3.33585e-17	-4.33535e-10	-1.36599	2.05698e-05	-4.33535e-10	-1.20817	0.000115127	-4.33535e-10	-1.21141
12245207	chr3:12245207:C:T	1.91861e-16	-4.33535e-10	0.383465	3.58534e-05	-4.33535e-10	-0.652557	0.0001804	-4.33535e-10	-0.762268
12245220	chr3:12245220:G:A	1.92142e-10	14.695	-0.494549	3.67068e-05	0.135706	-0.76474	1.7103e-05	-1.97714	-1.14105
12245421	chr3:12245421:GGT:G	1.17644e-11	11.9435	-0.536222	2.6512e-06	-2.20207	-1.05492	1.48799e-05	-2.08857	-1.16887
12245963	chr3:12245963:C:T	3.32736e-17	-4.33535e-10	-1.36854	1.99691e-05	-4.33535e-10	-1.23781	0.000110528	-4.33535e-10	-1.25217
12246127	chr3:12246127:T:C	1.34973e-16	-4.33535e-10	0.0317722	4.39107e-05	-4.33535e-10	-0.449838	0.000529552	-4.33535e-10	0.314587
12246336	chr3:12246336:G:A	1.01973e-16	-4.33535e-10	-0.248599	3.93607e-05	-4.33535e-10	-0.559229	0.000197557	-4.33535e-10	-0.671418
12246580	chr3:12246580:A:G	3.33833e-17	-4.33535e-10	-1.36525	1.9955e-05	-4.33535e-10	-1.23852	0.000110752	-4.33535e-10	-1.25015
12246589	chr3:12246589:C:T	4.89791e-17	-4.33535e-10	-0.98191	3.0576e-05	-4.33535e-10	-0.81178	0.000150549	-4.33535e-10	-0.943155
12246673	chr3:12246673:G:T	4.13558e-16	-4.33535e-10	1.15149	8.07319e-05	-4.33535e-10	0.159138	0.000413672	-4.33535e-10	0.0676306
12246679	chr3:12246679:C:T	3.25914e-17	-4.33535e-10	-1.38926	1.94296e-05	-4.33535e-10	-1.2652	0.000108801	-4.33535e-10	-1.26792
12247495	chr3:12247495:T:C	3.3763e-17	-4.33535e-10	-1.35394	1.69115e-05	-4.33535e-10	-1.404	9.50791e-05	-4.33535e-10	-1.40273
12247642	chr3:12247642:C:T	1.12232e-12	10.4503	-1.39269	2.05793e-06	-2.10896	-1.40134	1.3805e-05	-1.94032	-1.39209
12247950	chr3:12247950:C:T	4.37764e-06	25.5924	-1.35821	2.85443e-05	0.408344	-1.28888	1.85381e-05	-1.64291	-1.39471
12248301	chr3:12248301:A:G	3.22441e-17	-0.0309442	-1.36902	6.72737e-06	-0.956311	-1.3695	1.27647e-05	-2.07248	-1.33828
12248723	chr3:12248723:C:T	4.97594e-17	-4.33535e-10	-0.966105	2.88668e-05	-4.33535e-10	-0.869304	0.0001458	-4.33535e-10	-0.975206
12248801	chr3:12248801:T:C	4.83964e-17	-4.33535e-10	-0.99388	2.79926e-05	-4.33535e-10	-0.900055	0.000141834	-4.33535e-10	-1.00278
12249014	chr3:12249014:T:A	1.44946e-16	0.3967	-0.293644	2.18777e-05	-0.553572	-0.592956	5.77173e-05	-1.92083	0.018944
12249399	chr3:12249399:A:T	3.80933e-17	0.0750033	-1.30827	7.77869e-06	-0.876993	-1.30362	1.43416e-05	-2.0441	-1.25017
12249543	chr3:12249543:C:A	3.20398e-17	-4.33535e-10	-1.40633	1.74917e-05	-4.33535e-10	-1.37027	9.81492e-05	-4.33535e-10	-1.37095
12249918	chr3:12249918:C:T	5.90977e-17	-0.370436	-0.423677	4.40666e-06	-1.81082	-0.938059	2.27068e-05	-1.87879	-0.95599
12250003	chr3:12250003:C:A	1.44752e-16	0.389519	-0.287802	2.18534e-05	-0.559773	-0.587864	5.79937e-05	-1.92334	0.0262348
12250892	chr3:12250892:C:T	6.75433e-17	-4.33535e-10	-0.660536	3.10735e-05	-4.33535e-10	-0.79564	0.000186756	-4.33535e-10	-0.727638
12250958	chr3:12250958:A:AC	5.81132e-16	-4.33535e-10	1.49167	0.000127051	-4.33535e-10	0.612593	0.000782936	-4.33535e-10	0.705608
12251464	chr3:12251464:G:A	1.42277e-17	-2.21811	-3.92172e-10	0.000465174	1.91042	-3.92172e-10	0.000311303	-0.216677	-3.92172e-10
12251550	chr3:12251550:C:T	4.70754e-15	3.58362	-3.92172e-10	8.15449e-05	0.169158	-3.92172e-10	0.00024571	-0.453293	-3.92172e-10
12251563	chr3:12251563:T:A	1.45232e-16	-4.33535e-10	0.105026	0.000173256	-4.33535e-10	0.922775	0.00101408	-4.33535e-10	0.964295
12251846	chr3:12251846:T:C	1.92975e-16	-4.33535e-10	0.389257	5.98818e-05	-4.33535e-10	-0.139623	0.000339797	-4.33535e-10	-0.129097
12251892	chr3:12251892:C:T	6.9044e-17	-4.33535e-10	-0.638561	4.5015e-05	-4.33535e-10	-0.425	0.000211942	-4.33535e-10	-0.601131
12252240	chr3:12252240:G:A	7.40052e-12	10.7181	0.225681	5.38661e-06	-2.13668	-0.411403	2.96157e-05	-1.96788	-0.601265
12252460	chr3:12252460:A:G	3.49259e-17	-4.33535e-10	-1.32007	2.15507e-05	-4.33535e-10	-1.16159	0.000120458	-4.33535e-10	-1.16614
12252467	chr3:12252467:A:G	2.12338e-11	11.843	0.154787	4.82317e-06	-2.17489	-0.483676	2.58459e-05	-2.0407	-0.664595
12252703	chr3:12252703:A:G	2.1326e-16	-4.33535e-10	0.489209	5.07677e-05	-4.33535e-10	-0.304735	0.000225267	-4.33535e-10	-0.540155
12253108	chr3:12253108:C:T	1.18062e-16	-4.33535e-10	-0.102095	5.26949e-05	-4.33535e-10	-0.267477	0.000242866	-4.33535e-10	-0.464932
12253228	chr3:12253228:G:T	4.11677e-17	-0.679436	-0.476215	4.14832e-06	-1.85159	-0.957703	2.13618e-05	-1.91864	-0.977195
12253264	chr3:12253264:G:C	6.4079e-17	-4.33535e-10	-0.713189	4.2576e-05	-4.33535e-10	-0.480706	0.000201333	-4.33535e-10	-0.652485
12253369	chr3:12253369:G:A	5.57505e-17	-4.33535e-10	-0.852419	2.05614e-05	-4.33535e-10	-1.20858	0.000115985	-4.33535e-10	-1.20398
12253383	chr3:12253383:C:T	1.62049e-16	-4.33535e-10	0.214594	5.08256e-05	-4.33535e-10	-0.303596	0.000643582	-4.33535e-10	0.509605
12254051	chr3:12254051:A:G	1.50776e-16	-4.33535e-10	0.142493	4.79838e-05	-4.33535e-10	-0.361131	0.000596033	-4.33535e-10	0.432853
12254288	chr3:12254288:G:A	0.000272699	29.5288	-1.16272	7.41204e-05	1.30659	-1.2329	4.14975e-05	-1.22731	-1.0045
12254847	chr3:12254847:G:A	1.92824e-16	0.516717	-0.128246	2.80324e-05	-0.446349	-0.452286	7.27515e-05	-1.87492	0.204523
12254970	chr3:12254970:G:A	1.22792e-09	17.1723	-1.11699	5.38723e-06	-1.37432	-1.17364	1.40657e-05	-2.06064	-1.25307
12255041	chr3:12255041:A:G	4.79792e-13	6.29389	1.91391	0.000184783	0.259828	0.727356	0.000171973	-1.37347	0.563362
12255064	chr3:12255064:G:A	1.50548e-16	-4.33535e-10	0.140974	4.7926e-05	-4.33535e-10	-0.362337	0.000595088	-4.33535e-10	0.431266
12255066	chr3:12255066:T:C	4.00867e-17	-4.33535e-10	-1.18226	2.47748e-05	-4.33535e-10	-1.02217	0.000124355	-4.33535e-10	-1.1343
12255252	chr3:12255252:T:G	5.46817e-17	-0.0779775	-0.793798	3.98188e-06	-1.66101	-1.18923	2.05267e-05	-1.73769	-1.19803
12256001	chr3:12256001:C:T	3.29833e-17	-4.33535e-10	-1.3773	1.94523e-05	-4.33535e-10	-1.26403	0.000108727	-4.33535e-10	-1.2686
12256287	chr3:12256287:A:G	6.45643e-17	-0.110841	-0.594803	1.16319e-05	-0.878401	-0.899841	2.75586e-05	-2.04059	-0.600537
12256444	chr3:12256444:C:T	4.59419e-13	9.49396	-1.32954	2.4325e-06	-1.99553	-1.34755	1.65189e-05	-1.7794	-1.37353
12256506	chr3:12256506:C:T	4.3661e-17	-1.09685	-3.92172e-10	8.11675e-06	-2.13807	-3.92172e-10	4.78091e-05	-2.09023	-3.92172e-10
12256641	chr3:12256641:A:G	6.87006e-17	-4.33535e-10	-0.643546	2.24198e-05	-4.33535e-10	-1.12205	0.000127341	-4.33535e-10	-1.11057
12256814	chr3:12256814:TG:T	1.25679e-06	24.3443	-1.35806	2.24138e-05	0.257711	-1.38003	1.57341e-05	-1.80189	-1.39972
12256817	chr3:12256817:T:G	3.25358e-17	-4.33535e-10	-1.39096	1.93381e-05	-4.33535e-10	-1.26992	0.000108351	-4.33535e-10	-1.27206
12256840	chr3:12256840:C:T	1.48611e-16	-4.33535e-10	0.128026	4.74213e-05	-4.33535e-10	-0.372923	0.000586769	-4.33535e-10	0.417187
12257068	chr3:12257068:G:A	4.20444e-17	0.161126	-1.2957	8.51096e-06	-0.801427	-1.28921	1.50011e-05	-2.01666	-1.23266
12257111	chr3:12257111:T:C	3.47509e-17	-1.3251	-3.92172e-10	7.48621e-06	-2.21893	-3.92172e-10	4.89624e-05	-2.06639	-3.92172e-10
12257257	chr3:12257257:G:A	4.06001e-17	-0.657258	-0.512276	4.27098e-06	-1.80384	-0.976314	2.18376e-05	-1.87968	-0.994135
12257309	chr3:12257309:G:A	7.33213e-17	-4.33535e-10	-0.578453	2.9738e-05	-4.33535e-10	-0.839571	0.000152969	-4.33535e-10	-0.927206
12257443	chr3:12257443:G:A	4.49831e-17	-4.33535e-10	-1.06702	1.9804e-05	-4.33535e-10	-1.24611	0.000107679	-4.33535e-10	-1.27829
12257644	chr3:12257644:A:G	8.05497e-18	-2.17171	-0.615309	0.000133042	1.56908	-0.910416	0.000111551	-0.471502	-0.771463
12257846	chr3:12257846:G:T	3.20824e-16	2.0837	-1.18611	2.02747e-06	-2.12665	-1.39855	1.571e-05	-1.81889	-1.38425
12257866	chr3:12257866:A:G	3.94807e-17	0.10526	-1.30275	8.09178e-06	-0.844323	-1.29682	1.46216e-05	-2.03324	-1.24171
12257980	chr3:12257980:G:A	4.26252e-17	-4.33535e-10	-1.12086	2.49975e-05	-4.33535e-10	-1.01322	0.000126412	-4.33535e-10	-1.1179
12258161	chr3:12258161:G:A	3.97145e-17	0.113155	-1.30474	8.12126e-06	-0.838291	-1.29922	1.46102e-05	-2.03095	-1.24477
12258169	chr3:12258169:G:A	3.8966e-17	-4.33535e-10	-1.21062	1.75249e-05	-4.33535e-10	-1.36837	9.53946e-05	-4.33535e-10	-1.39942
12258223	chr3:12258223:G:A	3.90538e-17	0.0920371	-1.3004	8.03568e-06	-0.854328	-1.29378	1.46215e-05	-2.03695	-1.238
12258446	chr3:12258446:G:C	3.98186e-17	0.113206	-1.30218	8.14285e-06	-0.838271	-1.29658	1.46577e-05	-2.03094	-1.24154
12258458	chr3:12258458:G:T	5.07914e-06	25.7762	-1.39334	1.88657e-05	0.10622	-1.40087	1.58587e-05	-1.81942	-1.3743
12258484	chr3:12258484:G:A	3.63728e-17	0.0226915	-1.30218	7.59422e-06	-0.908023	-1.29658	1.4289e-05	-2.05641	-1.24154
12258559	chr3:12258559:G:A	4.3936e-17	0.211604	-1.30218	8.77397e-06	-0.763622	-1.29658	1.50935e-05	-2.00164	-1.24154
12258862	chr3:12258862:A:C	5.07236e-17	-4.33535e-10	-0.946913	3.32058e-05	-4.33535e-10	-0.729269	0.000159256	-4.33535e-10	-0.886928
12259013	chr3:12259013:T:A	1.50518e-16	-4.33535e-10	0.140776	4.79153e-05	-4.33535e-10	-0.36256	0.000594918	-4.33535e-10	0.43098
12259336	chr3:12259336:T:C	3.57155e-17	-4.33535e-10	-1.29772	2.30201e-05	-4.33535e-10	-1.09563	0.000127973	-4.33535e-10	-1.10563
12259364	chr3:12259364:T:A	1.20896e-16	-4.33535e-10	-0.0783768	4.52484e-05	-4.33535e-10	-0.419828	0.000227145	-4.33535e-10	-0.531855
12259402	chr3:12259402:G:A	9.73862e-17	-4.33535e-10	-0.29462	4.50323e-05	-4.33535e-10	-0.424615	0.000208409	-4.33535e-10	-0.617942
12259467	chr3:12259467:A:C	8.25444e-18	-2.17441	-0.588146	0.000137347	1.57351	-0.882995	0.000114711	-0.470986	-0.744045
12259564	chr3:12259564:C:T	3.7961e-17	0.0696064	-1.30635	7.88485e-06	-0.866198	-1.30085	1.44246e-05	-2.04181	-1.2467
12259617	chr3:12259617:A:G	3.69826e-17	0.0581943	-1.32105	7.70392e-06	-0.874312	-1.31595	1.4113e-05	-2.04493	-1.26541
12259802	chr3:12259802:A:T	6.45729e-17	-4.33535e-10	-0.70551	2.36356e-05	-4.33535e-10	-1.06924	0.000125824	-4.33535e-10	-1.12256
12259861	chr3:12259861:G:T	3.40604e-17	-0.0253627	-1.31981	7.16354e-06	-0.94852	-1.31447	1.37529e-05	-2.07286	-1.26333
12259973	chr3:12259973:C:T	1.63971e-15	2.25759	0.271385	0.000234008	1.36714	-0.143777	0.000191799	-0.814782	0.113787
12260072	chr3:12260072:T:C	1.37636e-16	0.0513082	-3.92172e-10	2.7687e-05	-0.911034	-3.92172e-10	4.92985e-05	-2.05955	-3.92172e-10
12260394	chr3:12260394:A:C	0.000559211	29.2984	-0.214172	0.000160371	1.4028	-0.557306	0.000103718	-1.19321	-0.122554
12260416	chr3:12260416:C:T	2.79329e-17	-1.5435	-3.92172e-10	7.65051e-06	-2.19722	-3.92172e-10	5.17921e-05	-2.01021	-3.92172e-10
12260531	chr3:12260531:T:G	7.64751e-17	0.863089	-1.39943	9.08147e-06	-0.639017	-1.38674	4.25291e-05	-0.80744	-1.39982
12260534	chr3:12260534:T:C	1.03339e-15	3.45041	-1.38312	3.94008e-05	0.844812	-1.40302	5.38188e-05	-0.593268	-1.37855
12260709	chr3:12260709:C:T	7.58964e-16	2.92094	-1.1623	3.75707e-06	-1.55162	-1.35673	3.33275e-05	-1.11268	-1.33838
12260743	chr3:12260743:G:A	6.04727e-16	2.89203	-1.36055	2.48099e-05	0.362277	-1.38303	3.59124e-05	-0.971573	-1.40479
12260763	chr3:12260763:C:T	5.28613e-17	0.200684	-1.10632	8.77132e-06	-0.799708	-1.2608	1.37476e-05	-2.01758	-1.319
12260803	chr3:12260803:C:T	3.75637e-17	-4.33535e-10	-1.24727	2.00832e-05	-4.33535e-10	-1.23211	0.000141656	-4.33535e-10	-1.00404
12260963	chr3:12260963:C:T	5.41817e-16	2.6348	-1.21318	1.48968e-05	-0.232009	-1.29884	2.7195e-05	-1.32513	-1.32928
12261157	chr3:12261157:A:G	6.81024e-17	-4.33535e-10	-0.652293	3.97114e-05	-4.33535e-10	-0.550356	0.000194586	-4.33535e-10	-0.68657
12261402	chr3:12261402:ATAGT:A	3.74628e-17	-4.33535e-10	-1.24996	2.00102e-05	-4.33535e-10	-1.23575	0.000140917	-4.33535e-10	-1.00927
12261487	chr3:12261487:C:T	1.3289e-16	-4.33535e-10	0.0162177	4.89494e-05	-4.33535e-10	-0.341208	0.000283045	-4.33535e-10	-0.311839
12261543	chr3:12261543:C:T	6.3055e-17	-4.33535e-10	-0.729298	3.96616e-05	-4.33535e-10	-0.551613	0.000320924	-4.33535e-10	-0.186238
12261918	chr3:12261918:A:G	7.31068e-16	3.10818	-1.38698	2.70807e-05	0.47084	-1.40401	3.9799e-05	-0.888476	-1.38513
12261986	chr3:12261986:T:C	4.1352e-16	-4.33535e-10	1.1514	0.000149192	-4.33535e-10	0.773242	0.000758953	-4.33535e-10	0.674496
12262172	chr3:12262172:G:A	5.82056e-16	2.88066	-1.3874	2.39841e-05	0.34945	-1.40406	3.62327e-05	-0.982633	-1.38485
12262211	chr3:12262211:C:G	5.16643e-16	2.76193	-1.38788	2.20628e-05	0.266125	-1.40423	3.42132e-05	-1.04045	-1.38438
12262272	chr3:12262272:C:T	4.52461e-17	-4.33535e-10	-1.06119	1.89671e-05	-4.33535e-10	-1.28929	0.000103335	-4.33535e-10	-1.31947
12262559	chr3:12262559:G:A	1.85386e-16	-4.33535e-10	0.349134	5.80131e-05	-4.33535e-10	-0.171327	0.000328865	-4.33535e-10	-0.161795
12263004	chr3:12263004:G:A	3.43005e-16	1.93702	-0.972577	1.52797e-05	-0.420265	-1.08521	2.8004e-05	-1.48244	-1.14266
12263115	chr3:12263115:A:G	3.62965e-16	1.98995	-0.968945	1.58528e-05	-0.38639	-1.08226	2.87004e-05	-1.46057	-1.13996
12263383	chr3:12263383:AAC:A	3.20305e-17	-4.33535e-10	-1.40661	1.79412e-05	-4.33535e-10	-1.3449	0.000100369	-4.33535e-10	-1.34859
12263560	chr3:12263560:G:A	1.74105e-16	1.68609	-1.39974	1.13469e-05	-0.399321	-1.40373	2.527e-05	-1.3783	-1.34952
12263631	chr3:12263631:A:T	1.45259e-17	-2.19737	-3.92172e-10	1.00671e-05	-1.92272	-3.92172e-10	4.99443e-05	-2.04653	-3.92172e-10
12263960	chr3:12263960:A:G	1.11368e-16	1.18872	-1.34919	8.18687e-06	-0.729642	-1.39982	1.93409e-05	-1.59767	-1.39755
12263964	chr3:12263964:A:G	6.17626e-17	-4.33535e-10	-0.750007	2.29401e-05	-4.33535e-10	-1.09911	0.00012232	-4.33535e-10	-1.1508
12264088	chr3:12264088:T:C	8.9732e-17	1.01053	-1.387	7.3457e-06	-0.837421	-1.40046	1.815e-05	-1.66689	-1.39188
12264966	chr3:12264966:A:G	2.14826e-16	0.496526	-3.92172e-10	9.27265e-06	-2.00493	-3.92172e-10	4.22464e-05	-2.21392	-3.92172e-10
12265279	chr3:12265279:G:A	9.66004e-18	-1.20902	-1.39628	2.17235e-06	-2.04966	-1.40653	2.0599e-05	-1.52835	-1.40385
12265600	chr3:12265600:A:G	1.3328e-16	-4.33535e-10	0.0191461	4.91572e-05	-4.33535e-10	-0.336972	0.00028462	-4.33535e-10	-0.30629
12266833	chr3:12266833:G:A	1.40596e-17	-2.23	-3.92172e-10	1.0392e-05	-1.89096	-3.92172e-10	7.16274e-05	-1.68597	-3.92172e-10
12268910	chr3:12268910:G:T	1.33448e-17	-1.25508	-1.0271	2.34211e-05	-0.202342	-0.876018	7.28821e-05	-1.05777	-0.610831
12269266	chr3:12269266:A:G	3.47705e-16	-4.33535e-10	0.978049	5.24717e-05	-4.33535e-10	-0.271721	0.000240436	-4.33535e-10	-0.474992
12269274	chr3:12269274:G:C	2.30066e-17	-1.65727	-0.0802472	4.01462e-06	-2.19308	-0.648969	2.21982e-05	-2.18995	-0.667486
12270718	chr3:12270718:C:T	7.58208e-17	-0.544932	-3.92172e-10	1.00626e-05	-1.92317	-3.92172e-10	6.22958e-05	-1.82555	-3.92172e-10
12271769	chr3:12271769:G:A	4.51149e-17	-4.33535e-10	-1.06409	2.09126e-05	-4.33535e-10	-1.19164	0.000113357	-4.33535e-10	-1.2269
12271791	chr3:12271791:G:A	7.7929e-17	-4.33535e-10	-0.517507	3.69101e-05	-4.33535e-10	-0.623511	0.00026985	-4.33535e-10	-0.359578
12272118	chr3:12272118:G:T	1.1282e-16	-4.33535e-10	-0.147513	8.02549e-05	-4.33535e-10	0.153212	0.000358718	-4.33535e-10	-0.0749083
12272347	chr3:12272347:T:C	1.07826e-12	9.25737	-0.239817	4.83542e-06	-2.23022	-0.425809	2.56993e-05	-2.14569	-0.565294
12272462	chr3:12272462:T:C	8.93839e-17	-4.33535e-10	-0.380364	4.1706e-05	-4.33535e-10	-0.501352	0.000311337	-4.33535e-10	-0.216569
12272490	chr3:12272490:T:C	9.89606e-17	-4.33535e-10	-0.278583	3.89439e-05	-4.33535e-10	-0.569873	0.000194933	-4.33535e-10	-0.684785
12272520	chr3:12272520:C:A	7.66635e-18	-1.71571	-1.12075	2.06946e-06	-2.20703	-1.29768	1.15615e-05	-2.20457	-1.30519
12272798	chr3:12272798:G:A	3.21162e-17	-4.33535e-10	-1.40395	1.8007e-05	-4.33535e-10	-1.34123	0.000100407	-4.33535e-10	-1.34821
12273013	chr3:12273013:C:G	1.19946e-14	1.24206	3.27685	7.37308e-05	-2.19526	2.26368	0.000529356	-2.18733	2.50155
12273347	chr3:12273347:G:A	2.22376e-17	-1.52102	-0.250503	3.65397e-06	-2.15538	-0.780804	2.04147e-05	-2.14992	-0.791264
12273573	chr3:12273573:G:A	3.45119e-17	-4.33535e-10	-1.332	1.81149e-05	-4.33535e-10	-1.33526	0.00010264	-4.33535e-10	-1.32621
12273798	chr3:12273798:G:A	8.12019e-18	-1.55346	-1.22549	1.94894e-06	-2.1649	-1.39981	1.09698e-05	-2.1602	-1.4021
12274264	chr3:12274264:A:G	8.32592e-17	-0.451346	-3.92172e-10	1.07152e-05	-1.86033	-3.92172e-10	4.90406e-05	-2.0648	-3.92172e-10
12274329	chr3:12274329:A:G	3.27556e-17	-4.33535e-10	-1.38423	1.90461e-05	-4.33535e-10	-1.28513	0.000106027	-4.33535e-10	-1.29375
12274552	chr3:12274552:G:A	5.08611e-17	-4.33535e-10	-0.944206	3.06722e-05	-4.33535e-10	-0.808639	0.000233102	-4.33535e-10	-0.505968
12274827	chr3:12274827:G:A	3.64537e-17	0.0676493	-1.34491	1.94082e-06	-2.17489	-1.394	1.06089e-05	-2.1901	-1.40565
12274853	chr3:12274853:C:T	2.29871e-17	-1.73837	-3.92172e-10	7.58416e-06	-2.20593	-3.92172e-10	4.66465e-05	-2.11485	-3.92172e-10
12275042	chr3:12275042:A:T	3.32213e-16	-4.33535e-10	0.932472	5.32287e-05	-4.33535e-10	-0.257398	0.000240877	-4.33535e-10	-0.473155
12275043	chr3:12275043:T:A	3.40946e-16	-4.33535e-10	0.958419	5.41771e-05	-4.33535e-10	-0.239737	0.000244809	-4.33535e-10	-0.456965
12275114	chr3:12275114:A:G	2.9203e-16	-4.33535e-10	0.803551	4.8821e-05	-4.33535e-10	-0.343834	0.000222952	-4.33535e-10	-0.550489
12275271	chr3:12275271:T:C	3.50409e-16	-4.33535e-10	0.985796	5.52748e-05	-4.33535e-10	-0.219678	0.000249264	-4.33535e-10	-0.43893
12275733	chr3:12275733:G:C	5.15914e-17	-1.43355	0.5036	4.07294e-05	-0.896257	0.371213	4.99941e-05	-2.13484	0.0892981
12275811	chr3:12275811:C:A	5.56281e-17	-1.52545	0.670833	4.19343e-05	-1.02886	0.532966	5.60866e-05	-2.16819	0.237646
12275942	chr3:12275942:G:A	3.70182e-17	-4.33535e-10	-1.2619	1.80093e-05	-4.33535e-10	-1.34111	0.000101541	-4.33535e-10	-1.33699
12276164	chr3:12276164:GAA:G	3.00045e-16	-4.33535e-10	0.830628	5.74259e-05	-4.33535e-10	-0.1815	0.000267933	-4.33535e-10	-0.366705
12276240	chr3:12276240:GAAGGGAGGAAGGA:G	4.8178e-11	12.8171	-3.92172e-10	2.62562e-05	-0.964094	-3.92172e-10	4.28216e-05	-2.2004	-3.92172e-10
12276352	chr3:12276352:T:C	6.48277e-17	-4.33535e-10	-0.701572	2.30425e-05	-4.33535e-10	-1.09466	0.000131466	-4.33535e-10	-1.0787
12276685	chr3:12276685:A:G	3.27067e-17	-4.33535e-10	-1.38573	1.75836e-05	-4.33535e-10	-1.36503	9.81392e-05	-4.33535e-10	-1.37106
12277559	chr3:12277559:A:G	5.95988e-16	2.90159	-1.38467	2.78982e-06	-1.82477	-1.38125	1.18329e-05	-2.21826	-1.2683
12277767	chr3:12277767:G:A	5.73974e-17	0.427864	-1.25117	1.83835e-06	-2.21834	-1.40479	1.15109e-05	-2.12235	-1.3918
12278217	chr3:12278217:A:G	9.10114e-17	0.309831	-0.672151	2.26806e-06	-2.20798	-1.20509	1.47684e-05	-2.14228	-1.12268
12278240	chr3:12278240:A:T	9.04441e-17	0.320076	-0.688648	2.24642e-06	-2.20899	-1.21367	1.46477e-05	-2.14027	-1.1329
12278330	chr3:12278330:A:T	1.4243e-17	-2.21704	-3.92172e-10	0.000110665	0.474515	-3.92172e-10	0.000157751	-0.896428	-3.92172e-10
12278715	chr3:12278715:C:T	1.06534e-16	-4.33535e-10	-0.204843	4.29542e-05	-4.33535e-10	-0.471862	0.000312538	-4.33535e-10	-0.212716
12279832	chr3:12279832:C:T	4.30354e-17	-1.11128	-3.92172e-10	7.55395e-06	-2.20992	-3.92172e-10	4.42684e-05	-2.16717	-3.92172e-10
12280292	chr3:12280292:T:C	3.7173e-16	-4.33535e-10	1.04486	5.96196e-05	-4.33535e-10	-0.14401	0.00026083	-4.33535e-10	-0.393574
12280669	chr3:12280669:G:C	6.55069e-17	0.294435	-0.985584	0.00024853	2.41961	-1.13604	3.02893e-05	-1.24633	-1.30032
12281910	chr3:12281910:C:T	5.26266e-17	-0.910084	-3.92172e-10	8.94724e-06	-2.04065	-3.92172e-10	4.29146e-05	-2.19823	-3.92172e-10
12281914	chr3:12281914:G:A	9.73749e-15	5.69596	-1.38553	4.01732e-06	-1.44177	-1.39962	1.05326e-05	-2.20228	-1.40069
12282731	chr3:12282731:C:T	2.20374e-17	-0.545022	-1.23554	4.59018e-06	-1.98648	-0.721591	4.81999e-05	-1.55372	-0.528372
12283124	chr3:12283124:G:A	3.37804e-17	-4.33535e-10	-1.35342	2.05856e-05	-4.33535e-10	-1.20741	0.000108559	-4.33535e-10	-1.27015
12283369	chr3:12283369:A:T	3.29749e-17	-4.33535e-10	-1.37756	1.91688e-05	-4.33535e-10	-1.27871	0.000101528	-4.33535e-10	-1.3371
12283962	chr3:12283962:A:G	5.78072e-18	-2.18804	-0.930741	2.35462e-06	-2.10854	-1.26707	1.252e-05	-2.1695	-1.26062
12284939	chr3:12284939:C:A	2.40307e-17	-1.69397	-3.92172e-10	1.10505e-05	-1.82952	-3.92172e-10	4.47645e-05	-2.15603	-3.92172e-10
12285326	chr3:12285326:A:T	5.19818e-17	-4.33535e-10	-0.92241	2.66295e-05	-4.33535e-10	-0.949977	0.000184442	-4.33535e-10	-0.740107
12285902	chr3:12285902:ACT:A	5.83937e-17	-4.33535e-10	-0.806097	1.90056e-05	-4.33535e-10	-1.28726	0.000107952	-4.33535e-10	-1.27575
12286025	chr3:12286025:G:T	3.63732e-17	-4.33535e-10	-1.27947	1.80953e-05	-4.33535e-10	-1.33634	0.000101612	-4.33535e-10	-1.33628
12286130	chr3:12286130:A:G	3.62861e-17	-4.33535e-10	-1.28187	1.80656e-05	-4.33535e-10	-1.33799	0.000101429	-4.33535e-10	-1.33808
12286252	chr3:12286252:T:C	2.35032e-17	-0.349428	-1.36674	2.10588e-06	-2.22754	-1.25972	1.55783e-05	-2.0017	-1.20986
12286639	chr3:12286639:A:G	5.4699e-18	-2.18181	-0.992232	2.34887e-06	-2.09196	-1.2861	1.24158e-05	-2.15761	-1.28087
12287696	chr3:12287696:G:C	6.58087e-18	-1.60293	-1.38621	2.03461e-06	-2.16324	-1.35845	2.27729e-05	-1.55137	-1.2805
12287953	chr3:12287953:C:T	1.33145e-17	-0.878876	-1.40557	3.05467e-06	-1.89507	-1.22025	2.79264e-05	-1.42583	-1.20205
12287984	chr3:12287984:G:A	3.26239e-17	-4.33535e-10	-1.38826	1.69363e-05	-4.33535e-10	-1.40254	9.49425e-05	-4.33535e-10	-1.40417
12288063	chr3:12288063:G:C	3.40185e-14	4.59394	0.967418	1.67412e-05	-1.33241	-0.0817164	0.000111034	-1.0107	-0.236905
12288217	chr3:12288217:A:C	1.43189e-16	0.0908633	-3.92172e-10	1.82512e-05	-1.32776	-3.92172e-10	0.000115332	-1.20963	-3.92172e-10
12288259	chr3:12288259:C:T	3.7022e-17	-4.33535e-10	-1.26179	1.77067e-05	-4.33535e-10	-1.35805	9.94958e-05	-4.33535e-10	-1.35733
12288381	chr3:12288381:G:C	1.38458e-16	-4.33535e-10	0.0572636	5.45822e-05	-4.33535e-10	-0.232287	0.000272469	-4.33535e-10	-0.349918
12288644	chr3:12288644:T:G	4.95258e-17	-4.33535e-10	-0.97081	2.66306e-05	-4.33535e-10	-0.949934	0.000181231	-4.33535e-10	-0.757673
12288912	chr3:12288912:G:A	1.87296e-17	-1.9432	-3.92172e-10	1.18212e-05	-1.7621	-3.92172e-10	4.51922e-05	-2.14652	-3.92172e-10
12289691	chr3:12289691:T:C	4.14461e-17	-4.33535e-10	-1.14891	2.14164e-05	-4.33535e-10	-1.16784	0.000131902	-4.33535e-10	-1.07538
12290037	chr3:12290037:T:C	3.69417e-17	-4.33535e-10	-1.26396	1.89428e-05	-4.33535e-10	-1.29057	9.84453e-05	-4.33535e-10	-1.36794
12290265	chr3:12290265:C:T	1.42232e-16	-4.33535e-10	0.0841575	5.59251e-05	-4.33535e-10	-0.207982	0.000278766	-4.33535e-10	-0.327072
12290337	chr3:12290337:C:T	1.97684e-06	23.5619	-0.122691	0.000155826	1.33647	-0.519724	8.46409e-05	-1.49605	-0.0229778
12291028	chr3:12291028:G:T	4.47937e-16	-4.33535e-10	1.23135	0.000643194	-4.33535e-10	2.23445	0.00371459	-4.33535e-10	2.26258
12291327	chr3:12291327:T:C	8.5787e-17	-4.33535e-10	-0.421437	5.16123e-05	-4.33535e-10	-0.288236	0.000367883	-4.33535e-10	-0.0496775
12292150	chr3:12292150:A:AT	3.29853e-17	-4.33535e-10	-1.37724	1.68874e-05	-4.33535e-10	-1.40543	9.49878e-05	-4.33535e-10	-1.40369
12292833	chr3:12292833:T:C	4.42417e-17	0.276598	-1.36023	0.00163767	4.46661	-1.29757	1.60175e-05	-1.78653	-1.39723
12292853	chr3:12292853:T:C	4.31185e-17	0.295556	-1.40491	0.00154876	4.51417	-1.40096	1.80586e-05	-1.77806	-1.28576
12292917	chr3:12292917:T:C	1.80744e-14	6.25738	-1.32843	5.13885e-06	-1.19221	-1.40296	1.07201e-05	-2.22852	-1.3568
12293056	chr3:12293056:C:T	1.46845e-11	12.0719	-0.442861	6.45968e-05	0.463205	-0.527035	1.66163e-05	-2.07307	-1.07399
12293082	chr3:12293082:T:C	3.25823e-17	-4.33535e-10	-1.38954	1.85804e-05	-4.33535e-10	-1.30989	9.97422e-05	-4.33535e-10	-1.35485
12293492	chr3:12293492:G:A	6.05712e-14	6.97756	-0.839291	0.0546037	7.24657	-0.570705	7.39164e-05	-0.492811	-1.1617
12293582	chr3:12293582:G:A	7.46502e-14	7.20618	-0.858919	0.0655107	7.45269	-0.594714	7.95996e-05	-0.405986	-1.17445
12293699	chr3:12293699:T:C	2.54707e-17	-0.250393	-1.38538	2.01639e-06	-2.23046	-1.30023	1.4218e-05	-2.04573	-1.2572
12293713	chr3:12293713:A:G	7.51379e-14	7.21497	-0.861194	0.0662791	7.46771	-0.598075	7.98595e-05	-0.40083	-1.17634
12293974	chr3:12293974:G:T	3.34884e-17	-4.33535e-10	-1.3621	1.99651e-05	-4.33535e-10	-1.23801	0.000103686	-4.33535e-10	-1.31608
12294833	chr3:12294833:C:A	2.41039e-17	-1.05282	-0.638107	0.000115404	1.31244	-0.795993	4.79683e-05	-1.818	-0.268903
12294900	chr3:12294900:A:G	3.21476e-17	-0.00237721	-1.40059	0.00941951	5.98951	-1.07096	2.01664e-05	-1.56137	-1.39206
12295058	chr3:12295058:G:A	3.36033e-17	-4.33535e-10	-1.35868	2.01701e-05	-4.33535e-10	-1.22779	0.000105686	-4.33535e-10	-1.29697
12295266	chr3:12295266:G:A	3.35843e-17	-4.33535e-10	-1.35925	2.01486e-05	-4.33535e-10	-1.22886	0.000105598	-4.33535e-10	-1.29781
12295637	chr3:12295637:C:T	2.26668e-17	-1.08901	-0.663389	0.000105589	1.25101	-0.823456	4.52792e-05	-1.83927	-0.305325
12295664	chr3:12295664:C:G	3.32975e-17	0.0301824	-1.398	0.0111201	6.08593	-1.00142	2.0944e-05	-1.53513	-1.38046
12295862	chr3:12295862:C:T	3.21832e-17	-4.33535e-10	-1.40186	1.97469e-05	-4.33535e-10	-1.249	0.000102209	-4.33535e-10	-1.33042
12296177	chr3:12296177:G:A	4.07355e-17	-4.33535e-10	-1.1662	1.8915e-05	-4.33535e-10	-1.29204	0.000102419	-4.33535e-10	-1.32837
12296376	chr3:12296376:T:C	2.49473e-15	4.10833	-1.1597	3.72065e-06	-1.53362	-1.38448	2.90583e-05	-1.21334	-1.37479
12296616	chr3:12296616:A:G	3.59888e-17	0.099004	-1.3891	0.0129771	6.20556	-0.966613	2.19208e-05	-1.49916	-1.37084
12296714	chr3:12296714:T:G	3.40956e-17	0.0461513	-1.39029	0.0105156	6.05592	-1.0273	2.07977e-05	-1.54061	-1.38199
12296942	chr3:12296942:C:A	3.46655e-17	0.0497832	-1.37734	0.012809	6.12235	-0.896438	2.17816e-05	-1.52606	-1.35032
12296951	chr3:12296951:C:A	3.21838e-06	25.3222	-1.39565	8.98505e-05	1.63262	-1.36647	2.76726e-05	-1.35108	-1.28592
12297205	chr3:12297205:G:A	3.6828e-17	-4.33535e-10	-1.26705	1.89481e-05	-4.33535e-10	-1.29029	9.84567e-05	-4.33535e-10	-1.36783
12297350	chr3:12297350:A:G	2.99931e-17	-0.0751265	-1.39721	0.00802065	5.82178	-1.064	1.92971e-05	-1.60681	-1.39068
12297398	chr3:12297398:T:C	1.15088e-16	-4.33535e-10	-0.127605	3.275e-05	-4.33535e-10	-0.743093	0.000161419	-4.33535e-10	-0.873441
12297759	chr3:12297759:A:G	3.66314e-17	-4.33535e-10	-1.2724	2.50748e-05	-4.33535e-10	-1.01013	0.000131107	-4.33535e-10	-1.08143
12297939	chr3:12297939:A:G	8.68313e-17	-0.409338	-3.92172e-10	1.49492e-05	-1.52734	-3.92172e-10	6.48605e-05	-1.7852	-3.92172e-10
12298768	chr3:12298768:C:A	5.28337e-17	0.49166	-1.39782	0.0179809	6.89307	-1.328	2.70224e-05	-1.2739	-1.38687
12298878	chr3:12298878:C:T	1.62219e-16	-4.33535e-10	0.215645	0.000108511	-4.33535e-10	0.45486	0.000475814	-4.33535e-10	0.207583
12299033	chr3:12299033:G:A	4.55462e-17	0.342585	-1.39716	0.017646	6.59094	-1.04468	2.42481e-05	-1.38267	-1.38644
12299426	chr3:12299426:T:C	1.29962e-17	-0.903393	-1.40525	2.13059e-06	-2.08368	-1.39192	1.09214e-05	-2.16954	-1.39718
12299907	chr3:12299907:C:T	3.11351e-17	-0.0322461	-1.40272	0.00802225	5.86328	-1.1053	1.93705e-05	-1.5949	-1.39879
12300202	chr3:12300202:CAG:C	4.77135e-17	-1.00809	-3.92172e-10	9.33968e-06	-1.99772	-3.92172e-10	4.23388e-05	-2.21174	-3.92172e-10
12300331	chr3:12300331:A:G	2.92384e-17	-0.0986342	-1.39919	0.00746773	5.76501	-1.07866	1.89057e-05	-1.62381	-1.39417
12300497	chr3:12300497:G:A	4.01169e-17	0.215257	-1.39677	0.0140086	6.36188	-1.04645	2.25509e-05	-1.45426	-1.3874
12300538	chr3:12300538:C:T	4.9034e-17	-4.33535e-10	-0.980791	2.53073e-05	-4.33535e-10	-1.0009	0.000188241	-4.33535e-10	-0.719722
12300802	chr3:12300802:C:T	3.36033e-17	-4.33535e-10	-1.35868	2.01701e-05	-4.33535e-10	-1.22779	0.000105686	-4.33535e-10	-1.29697
12301090	chr3:12301090:T:G	7.47879e-17	-4.33535e-10	-0.558648	1.84853e-05	-4.33535e-10	-1.31502	0.000114042	-4.33535e-10	-1.22087
12302092	chr3:12302092:G:A	3.0135e-17	-0.0611134	-1.4065	0.00908927	6.02862	-1.14576	2.00432e-05	-1.55532	-1.40423
12302727	chr3:12302727:C:T	4.68681e-17	-4.33535e-10	-1.02597	3.15426e-05	-4.33535e-10	-0.780656	0.000172055	-4.33535e-10	-0.809631
12302942	chr3:12302942:A:G	1.1686e-06	24.3158	-1.4023	6.46537e-05	1.20572	-1.26867	2.61762e-05	-1.55493	-1.13766
12303137	chr3:12303137:A:G	2.68818e-17	-0.176542	-1.40531	0.00658048	5.76361	-1.20374	1.85962e-05	-1.62798	-1.40651
12303231	chr3:12303231:C:G	6.38825e-17	0.566949	-1.28321	3.90997e-05	0.71593	-1.28181	1.3716e-05	-1.95816	-1.38072
12303297	chr3:12303297:A:G	1.03439e-16	-4.33535e-10	-0.234319	3.20655e-05	-4.33535e-10	-0.764213	0.000184667	-4.33535e-10	-0.738891
12303358	chr3:12303358:G:A	6.05771e-18	-2.19789	-0.874084	3.2348e-06	-2.08704	-0.970991	1.61768e-05	-1.96931	-1.20456
12304581	chr3:12304581:T:A	3.25682e-17	-4.33535e-10	-1.38997	1.69713e-05	-4.33535e-10	-1.40047	9.50633e-05	-4.33535e-10	-1.4029
12305199	chr3:12305199:A:G	2.35119e-17	-0.453326	-1.26247	0.00700789	5.28974	-0.666939	1.85743e-05	-1.76906	-1.26661
12305350	chr3:12305350:G:A	2.46909e-17	-0.545302	-1.12157	0.0075496	5.08012	-0.382868	2.02502e-05	-1.82001	-1.12926
12305412	chr3:12305412:C:T	9.74508e-18	-2.10384	-0.492704	5.01074e-06	-1.85027	-0.770139	2.48079e-05	-1.6478	-1.09848
12305463	chr3:12305463:G:A	4.79314e-17	-0.263488	-0.740045	0.0131911	5.48806	-0.232756	2.2666e-05	-1.7236	-1.11298
12306162	chr3:12306162:A:G	3.24414e-17	-4.33535e-10	-1.39387	1.86458e-05	-4.33535e-10	-1.30638	9.96696e-05	-4.33535e-10	-1.35558
12306208	chr3:12306208:A:G	9.17313e-17	-4.33535e-10	-0.354441	3.99903e-05	-4.33535e-10	-0.543358	0.000202567	-4.33535e-10	-0.646372
12306238	chr3:12306238:T:C	1.69051e-17	-0.715064	-1.33062	0.00414117	4.83675	-0.740013	1.59334e-05	-1.87984	-1.30919
12306316	chr3:12306316:G:A	1.85645e-17	-0.667908	-1.28415	0.00530755	4.94326	-0.598368	1.72583e-05	-1.85586	-1.2533
12307010	chr3:12307010:A:C	3.24887e-17	-4.33535e-10	-1.39241	1.88741e-05	-4.33535e-10	-1.29421	0.00010004	-4.33535e-10	-1.35187
12307030	chr3:12307030:A:G	1.3942e-17	-1.82903	-0.409364	3.23291e-05	0.0935083	-0.849534	3.58802e-05	-2.15922	-0.218035
12307082	chr3:12307082:T:A	1.59651e-17	-0.807648	-1.29525	0.00688052	5.20979	-0.605335	1.83768e-05	-1.79306	-1.25329
12307296	chr3:12307296:A:G	4.27482e-17	-4.33535e-10	-1.11798	2.19172e-05	-4.33535e-10	-1.14472	0.000108272	-4.33535e-10	-1.27279
12307336	chr3:12307336:G:A	1.80389e-17	-0.649534	-1.33124	0.0048645	4.98608	-0.728361	1.65221e-05	-1.84584	-1.30691
12307505	chr3:12307505:TAG:T	1.86565e-17	-0.619697	-1.32741	0.00522221	5.04521	-0.716532	1.68255e-05	-1.83229	-1.30226
12307692	chr3:12307692:A:G	6.56109e-17	-4.33535e-10	-0.689563	2.65956e-05	-4.33535e-10	-0.951251	0.000139486	-4.33535e-10	-1.01948
12307991	chr3:12307991:G:A	2.08796e-17	-0.520248	-1.31428	0.00659563	5.24088	-0.678708	1.78897e-05	-1.78599	-1.28722
12308425	chr3:12308425:T:C	1.60763e-17	-0.721263	-1.3747	0.00354094	4.8132	-0.87305	1.52367e-05	-1.87785	-1.35588
12308703	chr3:12308703:A:G	1.05942e-17	-2.15992	-0.353071	5.07252e-06	-1.94612	-0.66204	2.37563e-05	-1.76783	-1.02176
12308982	chr3:12308982:A:G	3.24442e-17	-4.33535e-10	-1.39378	1.86503e-05	-4.33535e-10	-1.30613	9.96868e-05	-4.33535e-10	-1.35541
12309181	chr3:12309181:A:G	3.52353e-17	-4.33535e-10	-1.31126	2.37295e-05	-4.33535e-10	-1.06528	0.000124324	-4.33535e-10	-1.13456
12309241	chr3:12309241:C:A	4.7056e-17	-0.287237	-0.734728	0.0125653	5.42875	-0.222053	2.23988e-05	-1.74032	-1.10812
12309282	chr3:12309282:A:G	4.44209e-17	-0.326481	-0.753114	0.0131422	5.39384	-0.142247	2.27511e-05	-1.7512	-1.08164
12309523	chr3:12309523:A:G	3.30849e-17	-4.33535e-10	-1.37423	1.95392e-05	-4.33535e-10	-1.25957	0.000103177	-4.33535e-10	-1.321
12309696	chr3:12309696:T:C	4.3508e-17	-0.338431	-0.761928	0.0127212	5.3738	-0.154772	2.24888e-05	-1.75646	-1.08797
12309724	chr3:12309724:A:G	1.18525e-17	-1.30427	-1.0965	3.8763e-06	-1.87616	-1.00096	1.19796e-05	-2.2279	-1.24634
12309807	chr3:12309807:A:C	1.72049e-17	-1.77422	-0.253886	4.20858e-05	0.227884	-0.720169	4.41788e-05	-2.13509	-0.0341084
12309899	chr3:12309899:T:A	6.41705e-15	-4.33535e-10	3.89341	0.00103573	-4.33535e-10	2.71087	0.0252728	-4.33535e-10	4.18004
12310022	chr3:12310022:T:G	6.69656e-17	0.451601	-1.12073	3.55516e-05	0.540943	-1.20195	1.37739e-05	-2.009	-1.32567
12310041	chr3:12310041:G:A	3.24294e-17	-4.33535e-10	-1.39424	1.86267e-05	-4.33535e-10	-1.3074	9.95961e-05	-4.33535e-10	-1.35632
12310056	chr3:12310056:C:T	2.04585e-17	-1.79526	-0.0596424	4.68172e-05	0.181215	-0.56696	5.40779e-05	-2.14381	0.17679
12310075	chr3:12310075:A:G	4.95858e-17	-0.268994	-0.700606	0.0158697	5.51281	-0.0726375	2.4302e-05	-1.72126	-1.04562
12310247	chr3:12310247:A:G	4.31149e-17	-0.382177	-0.72726	0.0122045	5.28321	-0.105643	2.25438e-05	-1.77885	-1.06314
12310875	chr3:12310875:T:C	5.46008e-17	-0.128973	-0.744283	0.015112	5.54865	-0.157401	2.35287e-05	-1.71103	-1.08819
12311024	chr3:12311024:A:G	3.63014e-17	-4.33535e-10	-1.28145	1.73085e-05	-4.33535e-10	-1.3808	9.83239e-05	-4.33535e-10	-1.36918
12311189	chr3:12311189:G:C	5.15672e-17	-0.225712	-0.704706	0.0171772	5.59521	-0.075866	2.47868e-05	-1.69948	-1.04765
12311346	chr3:12311346:C:T	2.00992e-17	-1.7634	-0.109226	4.84722e-05	0.254009	-0.605014	5.20286e-05	-2.12958	0.12393
12311472	chr3:12311472:C:G	5.23032e-17	-0.23053	-0.685717	0.0175447	5.59072	-0.050214	2.50803e-05	-1.70104	-1.03432
12311776	chr3:12311776:A:G	1.2177e-16	-4.33535e-10	-0.0711743	7.09471e-05	-4.33535e-10	0.0299395	0.000261925	-4.33535e-10	-0.389384
12311827	chr3:12311827:T:C	5.24949e-17	-0.240157	-0.672432	0.0175621	5.57331	-0.0318033	2.5207e-05	-1.70558	-1.02475
12312743	chr3:12312743:TTAAG:T	5.63259e-17	-0.185574	-0.656577	0.0198959	5.67491	-0.00863719	2.62114e-05	-1.67863	-1.01262
12312835	chr3:12312835:A:G	3.26885e-17	-4.33535e-10	-1.38628	1.90332e-05	-4.33535e-10	-1.28581	0.000101166	-4.33535e-10	-1.34068
12312912	chr3:12312912:T:G	1.63398e-17	-1.832	-0.247694	3.69463e-05	0.0922681	-0.714798	4.33698e-05	-2.16021	-0.0274698
12313474	chr3:12313474:G:A	3.23446e-17	-4.33535e-10	-1.39686	1.8469e-05	-4.33535e-10	-1.3159	9.89798e-05	-4.33535e-10	-1.36253
12314145	chr3:12314145:C:T	4.16409e-17	-4.33535e-10	-1.14422	1.9828e-05	-4.33535e-10	-1.2449	0.000107843	-4.33535e-10	-1.27676
12314649	chr3:12314649:C:G	3.64638e-17	-4.33535e-10	-1.27698	2.35689e-05	-4.33535e-10	-1.07207	0.000124665	-4.33535e-10	-1.13181
12314659	chr3:12314659:G:A	4.79475e-17	-0.330198	-0.673001	0.014853	5.39584	-0.0218807	2.42673e-05	-1.75025	-1.01806
12315126	chr3:12315126:A:T	4.98116e-17	-0.315185	-0.649872	0.0157719	5.42405	0.00993664	2.48529e-05	-1.74323	-1.00124
12315475	chr3:12315475:T:C	1.83971e-17	-0.554631	-1.40648	1.90956e-06	-2.21183	-1.37329	1.49374e-05	-1.90462	-1.34896
12315686	chr3:12315686:A:G	4.5291e-17	-4.33535e-10	-1.0602	2.1368e-05	-4.33535e-10	-1.1701	0.000113721	-4.33535e-10	-1.2237
12316015	chr3:12316015:T:C	3.381e-17	-4.33535e-10	-1.35255	1.75276e-05	-4.33535e-10	-1.36822	9.75103e-05	-4.33535e-10	-1.37749
12316178	chr3:12316178:G:A	3.26811e-17	-4.33535e-10	-1.38651	1.90497e-05	-4.33535e-10	-1.28494	0.000101204	-4.33535e-10	-1.34031
12316333	chr3:12316333:A:G	3.48048e-17	-4.33535e-10	-1.32355	2.30902e-05	-4.33535e-10	-1.09259	0.000121272	-4.33535e-10	-1.1594
12316415	chr3:12316415:G:T	3.35692e-17	-1.3597	-3.92172e-10	0.00145365	3.04984	-3.92172e-10	0.00202311	1.65495	-3.92172e-10
12316458	chr3:12316458:A:G	3.2763e-17	-4.33535e-10	-1.38401	2.02455e-05	-4.33535e-10	-1.22407	0.000108203	-4.33535e-10	-1.27344
12316993	chr3:12316993:G:A	4.84403e-17	-0.106471	-0.886501	0.012005	5.83674	-0.675656	2.16941e-05	-1.62141	-1.25899
12317557	chr3:12317557:A:G	3.67987e-17	-4.33535e-10	-1.26784	2.18974e-05	-4.33535e-10	-1.14563	0.000126992	-4.33535e-10	-1.11332
12318178	chr3:12318178:T:G	4.76614e-17	-1.00918	-3.92172e-10	8.29708e-06	-2.11609	-3.92172e-10	4.18581e-05	-2.22316	-3.92172e-10
12318715	chr3:12318715:T:C	4.71355e-17	-0.0574705	-0.962808	0.0120234	5.93215	-0.769538	2.14279e-05	-1.59453	-1.29822
12318995	chr3:12318995:C:T	3.73419e-17	-1.25319	-3.92172e-10	1.05345e-05	-1.87734	-3.92172e-10	4.15904e-05	-2.22957	-3.92172e-10
12319047	chr3:12319047:A:G	1.04448e-16	-0.224615	-3.92172e-10	1.24524e-05	-1.71009	-3.92172e-10	7.73007e-05	-1.60974	-3.92172e-10
12319385	chr3:12319385:TG:T	1.85976e-16	0.416833	-0.0645208	9.05127e-05	0.509663	-0.236169	3.01168e-05	-2.01691	-0.535446
12319796	chr3:12319796:T:C	4.03752e-17	-0.379244	-0.795845	0.0112324	5.29396	-0.1994	2.16112e-05	-1.77528	-1.10895
12319886	chr3:12319886:T:C	3.94428e-17	-0.388071	-0.810382	0.0108123	5.2767	-0.220252	2.12978e-05	-1.77958	-1.11926
12320372	chr3:12320372:T:G	4.7379e-17	-4.33535e-10	-1.01513	1.75282e-05	-4.33535e-10	-1.36818	9.90018e-05	-4.33535e-10	-1.36231
12320417	chr3:12320417:T:TA	3.26885e-17	-4.33535e-10	-1.38628	1.90332e-05	-4.33535e-10	-1.28581	0.000101166	-4.33535e-10	-1.34068
12320430	chr3:12320430:T:C	3.78737e-17	-0.101154	-1.13789	0.00890982	5.84603	-0.983116	1.94084e-05	-1.61851	-1.37322
12321792	chr3:12321792:A:G	1.17172e-16	-4.33535e-10	-0.109664	2.31301e-05	-4.33535e-10	-1.09086	0.000165531	-4.33535e-10	-0.848288
12321859	chr3:12321859:A:G	1.16683e-16	-4.33535e-10	-0.113843	2.30833e-05	-4.33535e-10	-1.09288	0.000165086	-4.33535e-10	-0.850977
12322914	chr3:12322914:A:G	3.42902e-17	-0.578856	-0.75959	0.00750275	4.84084	-0.149814	2.00016e-05	-1.87818	-1.08345
12323060	chr3:12323060:C:T	3.29537e-17	-4.33535e-10	-1.3782	1.81478e-05	-4.33535e-10	-1.33345	9.96105e-05	-4.33535e-10	-1.35618
12323204	chr3:12323204:A:G	4.50518e-17	-0.384701	-0.680792	0.0116059	5.27529	-0.14802	2.24806e-05	-1.7785	-1.06629
12323321	chr3:12323321:T:A	8.48882e-17	-4.33535e-10	-0.431969	3.73166e-05	-4.33535e-10	-0.612556	0.000189797	-4.33535e-10	-0.711487
12323809	chr3:12323809:G:T	1.77768e-16	0.354516	-0.0473408	8.65309e-05	0.449401	-0.220894	3.00424e-05	-2.03295	-0.521882
12324087	chr3:12324087:T:A	7.5503e-16	-4.33535e-10	1.75345	9.01619e-05	-4.33535e-10	0.269612	0.00034721	-4.33535e-10	-0.107514
12324140	chr3:12324140:G:A	3.91983e-17	-4.33535e-10	-1.20467	1.76047e-05	-4.33535e-10	-1.36383	9.56167e-05	-4.33535e-10	-1.3971
12324209	chr3:12324209:G:A	3.82421e-17	-4.33535e-10	-1.22937	1.74133e-05	-4.33535e-10	-1.37476	9.51654e-05	-4.33535e-10	-1.40183
12324661	chr3:12324661:ATCTTT:A	3.21044e-17	-4.33535e-10	-1.40431	1.797e-05	-4.33535e-10	-1.34329	9.72171e-05	-4.33535e-10	-1.3805
12324705	chr3:12324705:G:A	3.52768e-17	-1.31008	-3.92172e-10	0.000735222	2.36818	-3.92172e-10	0.00135686	1.25548	-3.92172e-10
12324978	chr3:12324978:TAAATGCCACCAATAAAGAGGCTTTGTGAGCGAGCG:T	3.18313e-17	-1.41285	-3.92172e-10	8.06749e-06	-2.14415	-3.92172e-10	4.20998e-05	-2.2174	-3.92172e-10
12325564	chr3:12325564:G:A	3.43709e-17	-0.22468	-1.11141	0.00929015	5.54989	-0.645171	1.93241e-05	-1.70477	-1.29132
12326206	chr3:12326206:C:T	9.73359e-17	-4.33535e-10	-0.295137	8.83228e-05	-4.33535e-10	0.249002	0.000293392	-4.33535e-10	-0.275933
12327480	chr3:12327480:C:G	3.71353e-17	-4.33535e-10	-1.25874	2.42567e-05	-4.33535e-10	-1.0433	0.000127795	-4.33535e-10	-1.10702
12327543	chr3:12327543:G:A	9.32176e-17	-4.33535e-10	-0.338368	7.43241e-05	-4.33535e-10	0.0764403	0.000272685	-4.33535e-10	-0.349126
12327902	chr3:12327902:C:T	1.99452e-16	0.480372	-0.058101	9.74003e-05	0.577615	-0.230782	3.08715e-05	-1.99725	-0.530364
12328300	chr3:12328300:C:T	3.23548e-17	-4.33535e-10	-1.39654	1.9715e-05	-4.33535e-10	-1.25062	0.000105758	-4.33535e-10	-1.29629
12328584	chr3:12328584:A:G	4.27097e-17	-0.247281	-0.871597	0.0129863	5.54933	-0.30967	2.18898e-05	-1.70965	-1.16178
12329238	chr3:12329238:A:G	4.42198e-07	23.2692	-1.32748	6.32898e-05	1.01588	-1.10015	2.95946e-05	-1.63966	-0.930188
12329399	chr3:12329399:A:G	1.0694e-16	-0.201033	-3.92172e-10	9.8357e-06	-1.94598	-3.92172e-10	4.44706e-05	-2.16262	-3.92172e-10
12329583	chr3:12329583:G:C	4.04167e-17	-0.0998797	-1.07418	0.00954555	5.8389	-0.907061	1.98504e-05	-1.61963	-1.34959
12329878	chr3:12329878:G:A	1.99703e-17	-1.87906	-3.92172e-10	7.97286e-06	-2.15595	-3.92172e-10	4.41653e-05	-2.1695	-3.92172e-10
12330129	chr3:12330129:A:G	3.93947e-17	-0.395326	-0.804347	0.0106634	5.25534	-0.212768	2.12969e-05	-1.784	-1.11488
12330575	chr3:12330575:A:G	3.8984e-17	-0.388446	-0.821708	0.0105014	5.2654	-0.238137	2.10902e-05	-1.78139	-1.12725
12330706	chr3:12330706:T:A	5.36755e-18	-1.86113	-1.33181	1.63613e-05	-0.0945124	-1.34256	1.24727e-05	-2.18637	-1.24753
12331383	chr3:12331383:G:A	3.9065e-17	-0.399253	-0.808824	0.0105293	5.24883	-0.218913	2.12016e-05	-1.78557	-1.1178
12331517	chr3:12331517:AGAGTTTAAACAGGG:A	3.96773e-17	-4.33535e-10	-1.19253	2.45698e-05	-4.33535e-10	-1.03048	0.000140049	-4.33535e-10	-1.01545
12331595	chr3:12331595:G:A	1.64739e-17	-2.07152	-3.92172e-10	1.04579e-05	-1.88464	-3.92172e-10	5.36257e-05	-1.97542	-3.92172e-10
12331825	chr3:12331825:T:G	1.61471e-17	-0.684955	-1.40661	1.93093e-06	-2.19725	-1.37675	1.5701e-05	-1.85014	-1.35358
12331987	chr3:12331987:G:A	2.74805e-17	-1.55983	-3.92172e-10	7.62392e-06	-2.2007	-3.92172e-10	4.1564e-05	-2.23021	-3.92172e-10
12332279	chr3:12332279:T:A	3.95262e-17	-0.345528	-0.850813	0.0110633	5.35885	-0.279457	2.11549e-05	-1.75842	-1.14715
12332406	chr3:12332406:A:G	9.57692e-17	-0.311364	-3.92172e-10	9.47736e-06	-1.98309	-3.92172e-10	4.37095e-05	-2.17988	-3.92172e-10
12332684	chr3:12332684:A:G	3.23659e-17	-4.33535e-10	-1.3962	1.85324e-05	-4.33535e-10	-1.31247	9.92433e-05	-4.33535e-10	-1.35987
12332833	chr3:12332833:C:G	3.40044e-17	-1.34681	-3.92172e-10	1.1432e-05	-1.79558	-3.92172e-10	4.15912e-05	-2.22956	-3.92172e-10
12332977	chr3:12332977:G:T	3.2569e-17	-4.33535e-10	-1.38994	1.88563e-05	-4.33535e-10	-1.29515	0.000100483	-4.33535e-10	-1.34745
12333602	chr3:12333602:G:A	8.98048e-16	1.92692	-3.92172e-10	3.9875e-05	-0.546245	-3.92172e-10	0.00013557	-1.04795	-3.92172e-10
12333892	chr3:12333892:T:C	3.44121e-17	-0.211242	-1.12365	0.00696685	5.61486	-0.997939	1.82665e-05	-1.67857	-1.3738
12334068	chr3:12334068:T:G	1.11556e-16	-4.33535e-10	-0.158774	0.000103838	-4.33535e-10	0.410834	0.000335188	-4.33535e-10	-0.142751
12334245	chr3:12334245:C:T	2.62617e-17	-0.757546	-0.847646	0.00478748	4.51583	-0.274066	1.75018e-05	-1.95042	-1.14472
12334457	chr3:12334457:C:T	1.38393e-16	0.229274	-0.172482	6.7491e-05	0.318868	-0.338869	2.6233e-05	-2.06733	-0.623097
12334679	chr3:12334679:G:C	4.23895e-17	-4.33535e-10	-1.1264	2.92477e-05	-4.33535e-10	-0.856194	0.000151847	-4.33535e-10	-0.934569
12334915	chr3:12334915:A:G	2.45687e-17	-0.331539	-1.34029	0.00484114	5.63383	-1.38092	1.93097e-05	-1.59618	-1.40066
12334928	chr3:12334928:A:G	3.53072e-17	-1.30922	-3.92172e-10	1.11474e-05	-1.82079	-3.92172e-10	4.15581e-05	-2.23035	-3.92172e-10
12335122	chr3:12335122:A:G	4.76308e-17	-4.33535e-10	-1.00983	2.18087e-05	-4.33535e-10	-1.14969	0.000114227	-4.33535e-10	-1.21926
12335178	chr3:12335178:G:C	1.4202e-16	0.08266	-3.92172e-10	1.86309e-05	-1.30718	-3.92172e-10	0.000118138	-1.18559	-3.92172e-10
12335246	chr3:12335246:G:C	3.16849e-17	-0.535068	-0.882398	0.00720237	4.97345	-0.323281	1.89093e-05	-1.84997	-1.16782
12335280	chr3:12335280:G:A	1.06565e-16	-4.33535e-10	-0.204548	4.5832e-05	-4.33535e-10	-0.407013	0.000230352	-4.33535e-10	-0.517837
12335795	chr3:12335795:C:G	3.14771e-17	-0.53936	-0.884686	0.00706507	4.95891	-0.327983	1.8813e-05	-1.85304	-1.16986
12336294	chr3:12336294:G:C	3.25437e-17	-4.33535e-10	-1.39072	1.68924e-05	-4.33535e-10	-1.40513	9.47174e-05	-4.33535e-10	-1.40655
12337400	chr3:12337400:T:C	3.40868e-17	-4.33535e-10	-1.34439	2.22262e-05	-4.33535e-10	-1.13072	0.000117248	-4.33535e-10	-1.19315
12337424	chr3:12337424:A:G	3.2591e-17	-0.517548	-0.87172	0.00755072	5.00642	-0.309012	1.91852e-05	-1.84206	-1.16124
12337656	chr3:12337656:T:C	1.77029e-17	-1.84971	-0.149866	3.78557e-05	0.0427616	-0.640975	4.77233e-05	-2.16788	0.0758519
12338175	chr3:12338175:T:C	1.11241e-16	-4.33535e-10	-0.161604	0.000103586	-4.33535e-10	0.408406	0.000334536	-4.33535e-10	-0.144699
12338409	chr3:12338409:G:T	4.02941e-17	-0.157886	-1.01921	0.00896851	5.71658	-0.847098	1.95992e-05	-1.65243	-1.32952
12338640	chr3:12338640:T:C	1.38977e-16	-4.33535e-10	0.0610046	2.52613e-05	-4.33535e-10	-1.00272	0.000185551	-4.33535e-10	-0.734116
12338839	chr3:12338839:A:G	8.72874e-18	-2.13639	-0.570296	4.4292e-06	-1.90256	-0.841218	2.21433e-05	-1.71355	-1.14637
12338854	chr3:12338854:T:C	3.23275e-17	-4.33535e-10	-1.39739	1.84592e-05	-4.33535e-10	-1.31643	9.8968e-05	-4.33535e-10	-1.36265
12338899	chr3:12338899:G:A	6.47864e-17	-4.33535e-10	-0.702209	4.33986e-05	-4.33535e-10	-0.461567	0.000351561	-4.33535e-10	-0.0950614
12339666	chr3:12339666:T:C	3.09888e-17	-0.563386	-0.876294	0.0056581	4.85846	-0.449608	1.77347e-05	-1.87289	-1.20903
12339829	chr3:12339829:C:A	4.19277e-17	-4.33535e-10	-1.13736	3.01009e-05	-4.33535e-10	-0.827441	0.000137581	-4.33535e-10	-1.03323
12339911	chr3:12339911:G:A	3.56072e-17	-0.264937	-1.03582	0.00711713	5.50448	-0.866212	1.84063e-05	-1.70829	-1.33646
12340710	chr3:12340710:G:A	3.61801e-17	-4.33535e-10	-1.2848	1.82957e-05	-4.33535e-10	-1.32533	9.78479e-05	-4.33535e-10	-1.37403
12341540	chr3:12341540:G:T	1.30866e-15	-2.19298	4.49643	7.79338e-05	-2.1203	2.24416	0.00028849	-2.09331	1.80053
12341766	chr3:12341766:G:A	6.11501e-17	-0.245272	-0.514701	4.82774e-05	-0.0565842	-0.298448	1.89474e-05	-2.15563	-0.86015
12342165	chr3:12342165:A:G	8.95292e-17	-2.12887	1.75013	6.81333e-06	-2.16901	-0.144104	2.9682e-05	-2.13285	-0.434048
12342215	chr3:12342215:G:A	7.28574e-17	-0.0478365	-0.536964	5.77033e-05	0.147663	-0.324344	1.93822e-05	-2.11432	-0.878765
12342271	chr3:12342271:G:GAC	5.72946e-17	-4.33535e-10	-0.825098	3.64826e-05	-4.33535e-10	-0.635159	0.000207732	-4.33535e-10	-0.621196
12342767	chr3:12342767:C:T	3.7933e-18	-2.23011	-1.30996	2.95242e-05	0.555436	-1.40222	1.28663e-05	-2.14636	-1.25647
12342792	chr3:12342792:G:T	4.29489e-17	-4.33535e-10	-1.11329	2.00669e-05	-4.33535e-10	-1.23293	0.000106851	-4.33535e-10	-1.28601
12342899	chr3:12342899:A:G	4.45739e-17	-4.33535e-10	-1.07616	2.06776e-05	-4.33535e-10	-1.20295	0.000109517	-4.33535e-10	-1.26137
12343371	chr3:12343371:C:G	7.36876e-17	-4.33535e-10	-0.573471	2.92273e-05	-4.33535e-10	-0.856892	0.000152208	-4.33535e-10	-0.932195
12343970	chr3:12343970:C:T	1.0506e-14	5.68067	-1.29428	6.4354e-06	-0.963779	-1.4064	5.23932e-05	-0.592172	-1.40649
12344329	chr3:12344329:A:G	6.23578e-17	-0.194907	-0.54551	5.21462e-05	0.0150431	-0.292987	1.91747e-05	-2.13942	-0.864437
12344838	chr3:12344838:C:T	1.08789e-16	-0.241687	0.0577874	4.99583e-05	-0.189851	-0.130955	2.84845e-05	-2.16922	-0.438868
12344982	chr3:12344982:C:T	1.76789e-17	-0.711426	-1.28951	1.96943e-06	-2.20616	-1.34809	1.47653e-05	-1.8973	-1.36786
12346009	chr3:12346009:C:T	1.41223e-16	-4.33535e-10	0.0770358	0.000128749	-4.33535e-10	0.625867	0.000446828	-4.33535e-10	0.14473
12346495	chr3:12346495:G:A	2.03637e-16	-4.33535e-10	0.443035	0.000116407	-4.33535e-10	0.525101	0.000857538	-4.33535e-10	0.796622
12346577	chr3:12346577:G:T	1.83386e-16	-4.33535e-10	0.338286	7.63932e-05	-4.33535e-10	0.103898	0.000375934	-4.33535e-10	-0.0280293
12346910	chr3:12346910:G:A	7.5785e-17	-0.0959494	-0.449456	6.28493e-05	0.0951004	-0.186356	2.09641e-05	-2.12538	-0.78925
12347064	chr3:12347064:A:C	3.42142e-09	18.1496	-1.06963	2.17552e-05	-0.308022	-0.84412	2.57475e-05	-2.06541	-0.643693
12347339	chr3:12347339:A:C	6.36481e-16	-4.33535e-10	1.58265	5.55891e-05	-4.33535e-10	-0.214008	0.000475941	-4.33535e-10	0.20785
12347406	chr3:12347406:C:T	1.53275e-16	-4.33535e-10	0.158929	0.000141512	-4.33535e-10	0.720392	0.000485256	-4.33535e-10	0.227232
12347409	chr3:12347409:CTTG:C	1.21664e-16	-0.171752	0.0997096	5.53647e-05	-0.120483	-0.0975703	2.97622e-05	-2.15636	-0.407849
12347814	chr3:12347814:A:G	8.02575e-17	-0.00779602	-0.480268	6.68183e-05	0.190326	-0.220345	2.09117e-05	-2.10372	-0.813414
12347930	chr3:12347930:A:G	4.7285e-17	-4.33535e-10	-1.01711	2.16794e-05	-4.33535e-10	-1.15563	0.000114009	-4.33535e-10	-1.22116
12348240	chr3:12348240:A:G	3.36953e-17	-4.33535e-10	-1.35595	1.90638e-05	-4.33535e-10	-1.2842	0.000112438	-4.33535e-10	-1.23504
12348636	chr3:12348636:A:G	3.53925e-18	-2.23047	-1.37892	2.78935e-05	0.497623	-1.40122	1.16499e-05	-2.15677	-1.34537
12348985	chr3:12348985:T:C	7.50697e-17	-0.0988638	-0.456024	6.39185e-05	0.116665	-0.191051	2.10236e-05	-2.11897	-0.792831
12349705	chr3:12349705:T:A	6.61365e-16	1.621	-3.92172e-10	3.26676e-05	-0.745611	-3.92172e-10	0.000114815	-1.21412	-3.92172e-10
12349708	chr3:12349708:C:T	2.37406e-16	0.183244	0.413224	8.04688e-05	1.06461	-0.908737	3.1687e-05	-1.74598	-0.755557
12350084	chr3:12350084:G:A	8.39388e-17	0.0166518	-0.459869	7.04029e-05	0.216461	-0.194223	2.14324e-05	-2.09798	-0.794556
12350310	chr3:12350310:T:G	3.95207e-17	-4.33535e-10	-1.19648	2.26627e-05	-4.33535e-10	-1.11127	0.000104307	-4.33535e-10	-1.3101
12350314	chr3:12350314:G:A	8.27645e-17	0.0685211	-0.525826	6.83369e-05	0.261657	-0.269203	2.05569e-05	-2.08684	-0.847412
12350773	chr3:12350773:C:T	9.52391e-17	0.236335	-0.553249	7.94951e-05	0.445991	-0.30229	2.10491e-05	-2.03996	-0.870629
12350797	chr3:12350797:A:G	1.65438e-08	19.8394	-1.18345	3.17137e-05	0.193349	-0.968595	2.60412e-05	-1.90616	-0.791604
12351150	chr3:12351150:G:A	3.24714e-17	-4.33535e-10	-1.39295	1.87219e-05	-4.33535e-10	-1.3023	0.00010001	-4.33535e-10	-1.35218
12351311	chr3:12351311:A:G	3.64538e-17	-4.33535e-10	-1.27726	2.3657e-05	-4.33535e-10	-1.06834	0.000124383	-4.33535e-10	-1.13408
12352183	chr3:12352183:A:G	8.65199e-17	0.0229037	-0.435834	7.24078e-05	0.220675	-0.170356	2.17664e-05	-2.09794	-0.779135
12353102	chr3:12353102:G:A	1.203e-16	-2.2303	2.14698	1.56319e-05	-1.91082	0.428138	6.38008e-05	-1.82855	0.0268708
12353341	chr3:12353341:C:T	1.17713e-16	-0.0272405	-0.0778115	4.89141e-05	0.794919	-1.13685	2.16409e-05	-1.84484	-1.03802
12353506	chr3:12353506:T:A	9.51947e-17	-0.31738	-3.92172e-10	9.47457e-06	-1.98338	-3.92172e-10	4.37262e-05	-2.1795	-3.92172e-10
12353549	chr3:12353549:A:G	5.17305e-16	-4.33535e-10	1.37533	0.000156546	-4.33535e-10	0.821352	0.000763375	-4.33535e-10	0.680306
12354372	chr3:12354372:A:G	4.20583e-17	-4.33535e-10	-1.13425	2.89904e-05	-4.33535e-10	-0.865029	0.000150762	-4.33535e-10	-0.941742
12354459	chr3:12354459:G:A	2.01851e-17	-2.21535	0.346987	0.00070615	3.46474	-1.1369	2.2671e-05	-2.0098	-0.826554
12354473	chr3:12354473:CA:C	8.15792e-08	21.5529	-1.3014	4.44263e-05	0.703425	-1.14159	2.62753e-05	-1.68653	-1.00228
12354669	chr3:12354669:C:G	3.9565e-17	-4.33535e-10	-1.19536	2.05775e-05	-4.33535e-10	-1.2078	0.000145537	-4.33535e-10	-0.977015
12355089	chr3:12355089:G:A	2.12843e-12	9.22572	0.471868	5.33539e-06	-1.24886	-1.30877	1.37404e-05	-2.22294	-1.11416
12355233	chr3:12355233:T:C	6.13146e-17	-0.757287	-3.92172e-10	9.04095e-06	-2.03023	-3.92172e-10	4.32079e-05	-2.19142	-3.92172e-10
12355280	chr3:12355280:C:T	3.76531e-18	-2.22919	-1.31828	2.39824e-05	0.349059	-1.40373	1.23352e-05	-2.17848	-1.2665
12355346	chr3:12355346:A:G	8.06774e-17	-0.0221909	-0.460655	6.71333e-05	0.171923	-0.197238	2.1138e-05	-2.10904	-0.797336
12355414	chr3:12355414:G:A	7.52356e-17	0.0926557	-0.645336	4.42456e-05	0.184132	-0.626373	1.93334e-05	-2.09324	-0.902367
12355456	chr3:12355456:G:A	1.38993e-16	0.0546663	0.00645493	5.55118e-05	0.881607	-1.09701	2.33277e-05	-1.81551	-0.992298
12355893	chr3:12355893:A:G	4.92563e-09	18.6282	-1.18379	2.35818e-05	-0.0750201	-0.996501	2.28679e-05	-2.00559	-0.822125
12355946	chr3:12355946:G:A	7.64154e-17	-4.33535e-10	-0.53712	3.56698e-05	-4.33535e-10	-0.657692	0.00025946	-4.33535e-10	-0.398839
12356116	chr3:12356116:G:A	1.40531e-17	-2.23046	-3.92172e-10	1.29383e-05	-1.6718	-3.92172e-10	5.72904e-05	-1.90931	-3.92172e-10
12356377	chr3:12356377:C:T	9.86077e-17	-4.33535e-10	-0.282156	0.00010583	-4.33535e-10	0.429842	0.000330103	-4.33535e-10	-0.15804
12356908	chr3:12356908:C:T	4.27982e-17	-4.33535e-10	-1.11681	2.76374e-05	-4.33535e-10	-0.912826	0.000113252	-4.33535e-10	-1.22783
12357137	chr3:12357137:C:T	7.16632e-17	-2.18717	1.58585	6.7978e-06	-2.104	-0.211393	3.02985e-05	-2.05442	-0.49193
12357908	chr3:12357908:C:T	8.35862e-18	-1.53183	-1.21818	3.99069e-05	0.851508	-1.39695	2.44846e-05	-1.51232	-1.24708
12358043	chr3:12358043:A:G	2.30949e-16	-2.22866	2.79755	2.46998e-05	-1.862	0.836799	0.000100004	-1.78336	0.431129
12358967	chr3:12358967:C:G	4.79616e-17	-4.33535e-10	-1.0029	2.19434e-05	-4.33535e-10	-1.14353	0.000115226	-4.33535e-10	-1.21055
12359464	chr3:12359464:A:G	1.38058e-16	-2.21962	2.27399	1.91431e-05	-1.80169	0.521637	7.8333e-05	-1.7066	0.110131
12359862	chr3:12359862:C:T	1.21077e-16	-2.22086	2.14398	1.6759e-05	-1.80852	0.39546	6.95835e-05	-1.71363	-0.00128345
12360461	chr3:12360461:C:G	2.64365e-16	-4.33535e-10	0.704027	0.000337675	-4.33535e-10	1.59009	0.00135709	-4.33535e-10	1.25566
12360508	chr3:12360508:A:G	3.41166e-17	-2.2286	0.885083	5.2696e-06	-1.9463	-0.623745	2.54958e-05	-1.88658	-0.832348
12361041	chr3:12361041:A:G	4.04818e-17	-4.33535e-10	-1.17245	2.92386e-05	-4.33535e-10	-0.856507	0.000177201	-4.33535e-10	-0.78016
12361083	chr3:12361083:T:C	1.35832e-16	-4.33535e-10	0.0381138	9.02536e-05	-4.33535e-10	0.270628	0.00038259	-4.33535e-10	-0.0104802
12361102	chr3:12361102:A:G	4.15895e-12	11.605	-1.23754	5.81834e-06	-1.34973	-1.12125	1.51981e-05	-2.22431	-1.01196
12361620	chr3:12361620:G:T	5.8684e-11	14.1972	-1.18279	4.45783e-06	-1.73416	-1.00317	1.4955e-05	-2.22433	-1.02807
12361796	chr3:12361796:T:G	3.57447e-17	-4.33535e-10	-1.2969	2.127e-05	-4.33535e-10	-1.1747	0.000152249	-4.33535e-10	-0.931923
12362232	chr3:12362232:G:A	6.3651e-17	-4.33535e-10	-0.71989	2.60139e-05	-4.33535e-10	-0.973363	0.000137335	-4.33535e-10	-1.03502
12362332	chr3:12362332:G:A	3.13517e-11	13.4848	-1.09729	4.5115e-06	-1.83599	-0.889374	1.65975e-05	-2.23047	-0.917723
12362363	chr3:12362363:C:T	3.73362e-17	-4.33535e-10	-1.25334	2.26981e-05	-4.33535e-10	-1.10971	0.000167004	-4.33535e-10	-0.839428
12362894	chr3:12362894:G:A	5.38576e-17	-4.33535e-10	-0.886962	2.79338e-05	-4.33535e-10	-0.902157	0.000218129	-4.33535e-10	-0.572358
12362918	chr3:12362918:T:G	8.18757e-17	-4.33535e-10	-0.468103	3.55597e-05	-4.33535e-10	-0.660782	0.000177246	-4.33535e-10	-0.779906
12362927	chr3:12362927:A:T	8.2328e-17	-4.33535e-10	-0.462593	3.57392e-05	-4.33535e-10	-0.655749	0.000178074	-4.33535e-10	-0.775243
12362949	chr3:12362949:T:A	6.16571e-17	-4.33535e-10	-0.751716	2.39094e-05	-4.33535e-10	-1.05772	0.000139436	-4.33535e-10	-1.01984
12362991	chr3:12362991:T:C	2.73903e-12	11.2848	-1.33501	4.64541e-06	-1.44888	-1.24723	1.20106e-05	-2.22846	-1.2432
12362997	chr3:12362997:G:A	3.87731e-17	-4.33535e-10	-1.21558	2.38868e-05	-4.33535e-10	-1.05867	0.000179064	-4.33535e-10	-0.769701
12363497	chr3:12363497:G:GT	3.61577e-12	11.6192	-1.39165	4.62652e-06	-1.36081	-1.33938	1.09947e-05	-2.22353	-1.33651
12363536	chr3:12363536:T:C	9.21187e-17	-4.33535e-10	-0.350227	3.50829e-05	-4.33535e-10	-0.674281	0.000211434	-4.33535e-10	-0.603529
12363981	chr3:12363981:G:A	4.36764e-17	-1.0965	-3.92172e-10	9.34672e-06	-1.99697	-3.92172e-10	4.1556e-05	-2.2304	-3.92172e-10
12364030	chr3:12364030:TA:T	1.32258e-12	10.6001	-1.37833	3.76216e-06	-1.59367	-1.31333	1.12469e-05	-2.22742	-1.30993
12364225	chr3:12364225:C:T	5.63203e-17	-4.33535e-10	-0.84225	2.90796e-05	-4.33535e-10	-0.861957	0.000229792	-4.33535e-10	-0.520267
12364507	chr3:12364507:A:G	1.53235e-17	-2.14391	-3.92172e-10	7.6076e-06	-2.20285	-3.92172e-10	4.38195e-05	-2.17737	-3.92172e-10
12364779	chr3:12364779:C:T	4.97883e-17	-4.33535e-10	-0.965525	3.90516e-05	-4.33535e-10	-0.567112	0.00019398	-4.33535e-10	-0.689688
12364940	chr3:12364940:C:T	6.37849e-17	-4.33535e-10	-0.717788	3.88086e-05	-4.33535e-10	-0.573353	0.000180258	-4.33535e-10	-0.763054
12365162	chr3:12365162:C:G	3.29231e-17	-4.33535e-10	-1.37913	1.75356e-05	-4.33535e-10	-1.36776	0.000107557	-4.33535e-10	-1.27942
12365500	chr3:12365500:A:G	4.02101e-17	-4.33535e-10	-1.17919	2.50969e-05	-4.33535e-10	-1.00925	0.000191381	-4.33535e-10	-0.703178
12365510	chr3:12365510:A:T	5.61851e-17	-4.33535e-10	-0.844653	2.90092e-05	-4.33535e-10	-0.864383	0.000229118	-4.33535e-10	-0.523209
12365867	chr3:12365867:A:G	4.89139e-17	-2.22262	1.23938	5.98226e-06	-1.98765	-0.455549	2.79538e-05	-1.93123	-0.695654
12366561	chr3:12366561:T:C	9.35651e-17	-0.334647	-3.92172e-10	9.49957e-06	-1.98075	-3.92172e-10	4.38064e-05	-2.17766	-3.92172e-10
12366590	chr3:12366590:T:A	3.74744e-17	-4.33535e-10	-1.24965	2.28065e-05	-4.33535e-10	-1.10495	0.000168143	-4.33535e-10	-0.832631
12366779	chr3:12366779:A:G	4.61236e-11	14.1144	-1.34084	3.1286e-06	-1.76553	-1.32588	1.04704e-05	-2.22412	-1.38477
12366836	chr3:12366836:G:C	5.75535e-17	-0.82059	-3.92172e-10	0.000443433	1.86255	-3.92172e-10	0.00118573	1.12067	-3.92172e-10
12367020	chr3:12367020:G:A	9.17213e-17	-4.33535e-10	-0.35455	3.50374e-05	-4.33535e-10	-0.675578	0.000211023	-4.33535e-10	-0.605476
12367167	chr3:12367167:T:C	3.2097e-17	-4.33535e-10	-1.40454	1.77724e-05	-4.33535e-10	-1.35435	0.000106302	-4.33535e-10	-1.29116
12367322	chr3:12367322:C:T	4.18329e-17	-4.33535e-10	-1.13962	2.15784e-05	-4.33535e-10	-1.1603	0.000107544	-4.33535e-10	-1.27954
12367451	chr3:12367451:G:T	4.37199e-17	-4.33535e-10	-1.0955	3.19771e-05	-4.33535e-10	-0.766977	0.000201027	-4.33535e-10	-0.654004
12368017	chr3:12368017:G:A	5.34661e-17	-4.33535e-10	-0.894257	3.47691e-05	-4.33535e-10	-0.683267	0.000182259	-4.33535e-10	-0.752013
12368029	chr3:12368029:A:G	7.55857e-17	-0.548037	-3.92172e-10	8.83293e-06	-2.05351	-3.92172e-10	4.25118e-05	-2.20766	-3.92172e-10
12368189	chr3:12368189:TG:T	3.82087e-17	-4.33535e-10	-1.23024	2.33794e-05	-4.33535e-10	-1.08014	0.000173663	-4.33535e-10	-0.800327
12368190	chr3:12368190:G:T	3.64527e-17	-4.33535e-10	-1.27729	2.14941e-05	-4.33535e-10	-1.16422	0.000151449	-4.33535e-10	-0.937195
12368439	chr3:12368439:C:T	1.97408e-17	-1.89062	-3.92172e-10	7.40083e-06	-2.2304	-3.92172e-10	4.16431e-05	-2.22831	-3.92172e-10
12368473	chr3:12368473:C:T	9.77047e-17	-1.09019	0.798836	2.12032e-05	-2.00402	0.826179	8.63513e-05	-2.23047	0.731448
12368829	chr3:12368829:G:A	4.68313e-17	-1.02675	-3.92172e-10	2.13113e-05	-1.17276	-3.92172e-10	6.59298e-05	-1.76885	-3.92172e-10
12368850	chr3:12368850:C:T	3.80832e-18	-2.23007	-1.30605	2.1675e-06	-2.19987	-1.25855	1.74256e-05	-1.72041	-1.37909
12368944	chr3:12368944:A:G	6.0868e-17	-4.33535e-10	-0.764598	2.70661e-05	-4.33535e-10	-0.933715	0.00013859	-4.33535e-10	-1.02593
12369312	chr3:12369312:T:C	4.09676e-17	-4.33535e-10	-1.16052	1.81337e-05	-4.33535e-10	-1.33423	0.000105345	-4.33535e-10	-1.3002
12369449	chr3:12369449:G:A	1.06409e-16	-0.0829821	-0.12303	1.1795e-05	-1.99923	0.234907	4.28183e-05	-2.21247	0.0119957
12369590	chr3:12369590:A:C	7.88268e-17	-0.506051	-3.92172e-10	7.84272e-06	-2.17241	-3.92172e-10	5.56032e-05	-1.9392	-3.92172e-10
12370086	chr3:12370086:G:A	5.38892e-17	-4.33535e-10	-0.886375	4.33927e-05	-4.33535e-10	-0.461704	0.00021406	-4.33535e-10	-0.591187
12370228	chr3:12370228:T:G	3.70398e-17	-4.33535e-10	-1.26131	2.24675e-05	-4.33535e-10	-1.11993	0.00016432	-4.33535e-10	-0.855629
12370393	chr3:12370393:C:T	3.83009e-18	-2.22973	-1.30068	2.17658e-06	-2.20219	-1.25205	1.7643e-05	-1.71079	-1.37631
12370616	chr3:12370616:G:A	2.51735e-12	10.7993	-0.933881	7.0176e-06	-1.55779	-0.725786	2.37873e-05	-2.22826	-0.560034
12371139	chr3:12371139:T:C	4.25917e-17	-4.33535e-10	-1.12165	2.92885e-05	-4.33535e-10	-0.854799	0.000165104	-4.33535e-10	-0.850869
12371477	chr3:12371477:A:T	3.30757e-17	-4.33535e-10	-1.37451	1.72434e-05	-4.33535e-10	-1.38456	9.87748e-05	-4.33535e-10	-1.3646
12371738	chr3:12371738:C:T	4.32131e-17	-4.33535e-10	-1.10716	3.15909e-05	-4.33535e-10	-0.779127	0.000197967	-4.33535e-10	-0.669346
12371840	chr3:12371840:T:G	1.58273e-17	-1.25378	-0.857792	8.08921e-06	-1.18597	-0.955495	1.3691e-05	-2.22942	-1.11129
12371982	chr3:12371982:G:A	4.70534e-17	-4.33535e-10	-1.02202	2.9665e-05	-4.33535e-10	-0.842028	0.000156956	-4.33535e-10	-0.901476
12372227	chr3:12372227:A:G	4.86963e-16	-4.33535e-10	1.31488	0.000316493	-4.33535e-10	1.52531	0.00125562	-4.33535e-10	1.17794
12372521	chr3:12372521:C:T	1.62298e-16	-4.33535e-10	0.216129	0.000186502	-4.33535e-10	0.996448	0.000813876	-4.33535e-10	0.744365
12372693	chr3:12372693:G:A	3.61338e-17	-4.33535e-10	-1.28608	2.10011e-05	-4.33535e-10	-1.18742	0.000118319	-4.33535e-10	-1.18406
12372791	chr3:12372791:C:T	5.06198e-17	-4.33535e-10	-0.948961	2.2814e-05	-4.33535e-10	-1.10462	0.000116295	-4.33535e-10	-1.20131
12372795	chr3:12372795:A:G	8.83949e-17	-4.33535e-10	-0.39149	2.73315e-05	-4.33535e-10	-0.923956	0.00016467	-4.33535e-10	-0.853498
12372921	chr3:12372921:T:C	3.5463e-18	-2.22721	-1.38019	1.92614e-06	-2.21364	-1.36284	2.12348e-05	-1.65883	-1.24298
12373271	chr3:12373271:G:A	1.83083e-17	-1.96595	-3.92172e-10	3.05527e-05	-0.812541	-3.92172e-10	0.000270217	-0.35822	-3.92172e-10
12374554	chr3:12374554:G:A	1.40665e-16	-2.13589	2.20897	9.44539e-06	-2.15902	0.172551	4.68506e-05	-2.14141	0.0309321
12374558	chr3:12374558:C:T	1.93066e-17	-1.91286	-3.92172e-10	7.45738e-06	-2.22279	-3.92172e-10	4.17715e-05	-2.22523	-3.92172e-10
12374570	chr3:12374570:G:T	4.15587e-17	-4.33535e-10	-1.1462	2.98218e-05	-4.33535e-10	-0.836755	0.000185925	-4.33535e-10	-0.732098
12374683	chr3:12374683:A:G	1.81143e-16	-4.33535e-10	0.325984	0.000216987	-4.33535e-10	1.14784	0.00094358	-4.33535e-10	0.892238
12374720	chr3:12374720:A:G	3.48138e-17	-4.33535e-10	-1.32329	1.69051e-05	-4.33535e-10	-1.40438	9.50315e-05	-4.33535e-10	-1.40324
12374722	chr3:12374722:A:G	1.48895e-17	-2.17265	-3.92172e-10	2.53429e-05	-0.999497	-3.92172e-10	6.50962e-05	-1.78158	-3.92172e-10
12376011	chr3:12376011:G:A	1.95548e-17	-1.90008	-3.92172e-10	3.68567e-05	-0.624958	-3.92172e-10	0.000135094	-1.05147	-3.92172e-10
12376674	chr3:12376674:G:A	1.90084e-17	-1.92842	-3.92172e-10	7.41472e-06	-2.22853	-3.92172e-10	4.15581e-05	-2.23035	-3.92172e-10
12376686	chr3:12376686:G:A	8.02226e-17	-4.33535e-10	-0.488499	3.48033e-05	-4.33535e-10	-0.682283	0.000173731	-4.33535e-10	-0.799935
12377097	chr3:12377097:C:T	4.02075e-17	-1.17925	-3.92172e-10	7.40071e-06	-2.23042	-3.92172e-10	4.51958e-05	-2.14644	-3.92172e-10
12377113	chr3:12377113:C:T	1.77566e-11	10.9978	0.82118	2.6588e-06	-2.21193	-1.04219	1.98077e-05	-2.19161	-0.77976
12377260	chr3:12377260:T:C	1.38565e-16	-4.33535e-10	0.0580378	0.00014891	-4.33535e-10	0.771348	0.000643301	-4.33535e-10	0.50917
12377450	chr3:12377450:A:G	3.78802e-17	-1.23888	-3.92172e-10	7.58799e-06	-2.20543	-3.92172e-10	4.20622e-05	-2.2183	-3.92172e-10
12377867	chr3:12377867:C:T	1.33706e-15	3.72926	-1.40434	5.14706e-06	-1.18828	-1.40529	1.40929e-05	-1.91628	-1.39549
12377976	chr3:12377976:T:C	2.44281e-11	12.9691	-0.831113	5.69423e-06	-1.95209	-0.540453	2.69605e-05	-1.86894	-0.794129
12378202	chr3:12378202:C:T	8.29387e-17	-4.33535e-10	-0.455203	3.2017e-05	-4.33535e-10	-0.765728	0.000192073	-4.33535e-10	-0.699569
12378667	chr3:12378667:G:C	6.62065e-17	-4.33535e-10	-0.680526	3.43107e-05	-4.33535e-10	-0.696539	0.000285714	-4.33535e-10	-0.302453
12378798	chr3:12378798:A:G	7.94356e-17	-2.22561	1.72726	9.23365e-06	-1.78424	-0.224905	4.34929e-05	-1.71651	-0.468333
12379076	chr3:12379076:A:G	3.78107e-11	13.8861	-1.31127	3.665e-06	-1.80643	-1.12673	1.40394e-05	-2.22966	-1.08592
12379202	chr3:12379202:A:G	5.95956e-17	-4.33535e-10	-0.785723	2.72714e-05	-4.33535e-10	-0.926158	0.000140886	-4.33535e-10	-1.00949
12379568	chr3:12379568:T:C	1.58314e-17	-2.11131	-3.92172e-10	1.40294e-05	-1.59084	-3.92172e-10	0.000117562	-1.19047	-3.92172e-10
12379590	chr3:12379590:C:T	3.8216e-18	-2.23032	-1.30231	2.18112e-06	-2.19667	-1.25549	1.72232e-05	-1.73351	-1.37768
12380697	chr3:12380697:A:G	4.2621e-17	-4.33535e-10	-1.12096	2.06039e-05	-4.33535e-10	-1.20652	0.000109775	-4.33535e-10	-1.25901
12381614	chr3:12381614:G:C	3.51874e-17	-4.33535e-10	-1.31262	2.02603e-05	-4.33535e-10	-1.22333	0.000128767	-4.33535e-10	-1.09944
12381740	chr3:12381740:AT:A	1.71071e-12	10.5743	-1.09518	2.86827e-06	-2.19421	-0.984077	1.33215e-05	-2.15672	-1.21135
12381767	chr3:12381767:T:C	3.76321e-18	-2.23017	-1.31786	2.17911e-06	-2.17904	-1.27404	1.61565e-05	-1.78972	-1.38541
12382300	chr3:12382300:G:A	5.55015e-17	-4.33535e-10	-0.856896	2.56469e-05	-4.33535e-10	-0.987574	0.0001332	-4.33535e-10	-1.06559
12383294	chr3:12383294:T:C	2.25439e-11	12.954	-0.896315	5.31355e-06	-1.93826	-0.623477	2.57007e-05	-1.84692	-0.864
12383786	chr3:12383786:G:A	3.88644e-17	-4.33535e-10	-1.21323	2.01107e-05	-4.33535e-10	-1.23075	0.000102408	-4.33535e-10	-1.32848
12384342	chr3:12384342:T:C	4.121e-17	-4.33535e-10	-1.15462	1.9979e-05	-4.33535e-10	-1.23732	0.000106952	-4.33535e-10	-1.28507
12384430	chr3:12384430:C:T	1.13108e-16	-0.144964	-3.92172e-10	1.7283e-05	-1.38227	-3.92172e-10	0.000110207	-1.25509	-3.92172e-10
12384772	chr3:12384772:C:G	1.40078e-16	-4.33535e-10	0.0688951	0.00015052	-4.33535e-10	0.7821	0.000650324	-4.33535e-10	0.520027
12385193	chr3:12385193:G:A	4.05941e-17	-4.33535e-10	-1.16968	1.97478e-05	-4.33535e-10	-1.24895	0.000105885	-4.33535e-10	-1.29509
12385303	chr3:12385303:G:A	1.42238e-17	-2.21839	-3.92172e-10	1.24088e-05	-1.71359	-3.92172e-10	5.71605e-05	-1.91158	-3.92172e-10
12385361	chr3:12385361:T:G	1.35546e-16	-4.33535e-10	0.0360071	8.97102e-05	-4.33535e-10	0.264589	0.000380813	-4.33535e-10	-0.0151353
12385379	chr3:12385379:A:T	2.02429e-17	-1.8655	-3.92172e-10	7.40837e-06	-2.22939	-3.92172e-10	4.3617e-05	-2.182	-3.92172e-10
12386567	chr3:12386567:A:C	4.1047e-17	-4.33535e-10	-1.15859	1.99144e-05	-4.33535e-10	-1.24055	0.000106664	-4.33535e-10	-1.28776
12386790	chr3:12386790:C:T	4.10774e-17	-4.33535e-10	-1.15785	1.99264e-05	-4.33535e-10	-1.23995	0.00010672	-4.33535e-10	-1.28723
12386836	chr3:12386836:A:T	3.35945e-17	-4.33535e-10	-1.35894	1.68748e-05	-4.33535e-10	-1.40617	9.62408e-05	-4.33535e-10	-1.39059
12386987	chr3:12386987:G:C	1.65907e-17	-2.06446	-3.92172e-10	7.55693e-06	-2.20953	-3.92172e-10	4.59628e-05	-2.12961	-3.92172e-10
12387666	chr3:12387666:T:C	4.53483e-11	11.6377	1.11884	3.16345e-06	-2.16835	-0.911985	2.50019e-05	-2.12779	-0.610701
12387969	chr3:12387969:G:A	4.03698e-11	13.6993	-1.05904	4.88589e-06	-1.77464	-0.871007	1.74309e-05	-2.22804	-0.871159
12388246	chr3:12388246:G:A	3.25105e-17	-4.33535e-10	-1.39174	1.70074e-05	-4.33535e-10	-1.39834	9.6806e-05	-4.33535e-10	-1.38474
12388311	chr3:12388311:A:G	4.10962e-17	-4.33535e-10	-1.15739	1.99338e-05	-4.33535e-10	-1.23958	0.000106753	-4.33535e-10	-1.28692
12388576	chr3:12388576:T:C	4.91831e-11	14.096	-1.25826	4.35669e-06	-1.70972	-1.05057	1.53661e-05	-2.22051	-1.00477
12388706	chr3:12388706:C:T	4.01237e-17	-4.33535e-10	-1.18134	2.07322e-05	-4.33535e-10	-1.20031	0.00010455	-4.33535e-10	-1.30777
12388717	chr3:12388717:A:G	6.93649e-17	-2.18513	1.5512	6.71781e-06	-2.10044	-0.226794	3.42072e-05	-2.07696	-0.348045
12390051	chr3:12390051:A:T	4.42296e-17	-4.33535e-10	-1.08391	2.12182e-05	-4.33535e-10	-1.17713	0.000112576	-4.33535e-10	-1.23381
12390069	chr3:12390069:G:A	2.68095e-11	13.5398	-1.30888	3.69139e-06	-1.79517	-1.13083	1.3985e-05	-2.22939	-1.09007
12390296	chr3:12390296:T:C	8.15272e-17	-2.20689	1.73453	7.90136e-06	-2.05413	-0.110831	4.01683e-05	-2.02581	-0.23856
12390545	chr3:12390545:TATAATACC:T	3.68958e-18	-2.224	-1.34379	2.1851e-06	-2.14406	-1.30628	1.48017e-05	-1.86561	-1.39709
12390614	chr3:12390614:T:G	3.99728e-17	-4.33535e-10	-1.18511	1.95085e-05	-4.33535e-10	-1.26114	0.000104816	-4.33535e-10	-1.30524
12390792	chr3:12390792:C:T	8.49642e-17	-4.33535e-10	-0.431075	3.2676e-05	-4.33535e-10	-0.745354	0.0001959	-4.33535e-10	-0.67984
12391278	chr3:12391278:T:C	7.57895e-17	-2.20374	1.65839	7.47711e-06	-2.06308	-0.157072	3.81018e-05	-2.0361	-0.281084
12391926	chr3:12391926:T:C	8.06075e-17	-4.33535e-10	-0.483713	3.13241e-05	-4.33535e-10	-0.787606	0.000187448	-4.33535e-10	-0.723941
12392571	chr3:12392571:G:C	5.39452e-17	-4.33535e-10	-0.885336	4.17333e-05	-4.33535e-10	-0.500695	0.000269207	-4.33535e-10	-0.361962
12392592	chr3:12392592:C:A	3.79336e-17	-4.33535e-10	-1.23747	1.86565e-05	-4.33535e-10	-1.3058	0.000101138	-4.33535e-10	-1.34096
12392773	chr3:12392773:A:T	3.63292e-17	-4.33535e-10	-1.28068	1.70519e-05	-4.33535e-10	-1.39573	9.47113e-05	-4.33535e-10	-1.40661
12393109	chr3:12393109:G:A	2.13891e-11	11.1169	0.888226	2.72905e-06	-2.2147	-1.01334	2.05909e-05	-2.19058	-0.742014
12393402	chr3:12393402:C:T	1.04628e-16	-1.14694	0.924046	2.48001e-05	-1.98001	0.958867	9.81432e-05	-2.22979	0.858779
12393459	chr3:12393459:A:T	1.92154e-17	-1.91759	-3.92172e-10	1.80482e-05	-1.33895	-3.92172e-10	7.3849e-05	-1.65542	-3.92172e-10
12396161	chr3:12396161:G:A	7.57602e-12	11.7427	-0.775494	5.17143e-06	-2.11582	-0.473031	2.36782e-05	-2.05724	-0.735647
12396176	chr3:12396176:C:A	5.41486e-15	2.69729	1.02631	6.81332e-06	-1.60179	-0.711328	2.70948e-05	-2.16849	-0.489615
12396332	chr3:12396332:A:G	4.01554e-17	-4.33535e-10	-1.18055	2.07485e-05	-4.33535e-10	-1.19952	0.000104606	-4.33535e-10	-1.30725
12396479	chr3:12396479:A:G	6.68643e-11	14.1454	-1.00054	1.56681e-05	-0.782765	-0.697604	2.75788e-05	-2.12031	-0.520086
12396523	chr3:12396523:G:A	4.86343e-11	11.8261	1.00041	2.84401e-06	-2.19592	-0.990863	2.18315e-05	-2.15819	-0.715898
12396592	chr3:12396592:A:G	4.71095e-17	-4.33535e-10	-1.02083	2.20549e-05	-4.33535e-10	-1.13846	0.000116415	-4.33535e-10	-1.20029
12396618	chr3:12396618:C:T	3.62344e-17	-4.33535e-10	-1.2833	1.80087e-05	-4.33535e-10	-1.34114	9.83991e-05	-4.33535e-10	-1.36841
12396637	chr3:12396637:G:A	4.87971e-17	-0.985633	-3.92172e-10	8.92159e-06	-2.04352	-3.92172e-10	4.16304e-05	-2.22861	-3.92172e-10
12396953	chr3:12396953:C:CTGGAGT	5.65958e-17	0.543651	-1.38102	2.31329e-06	-2.05721	-1.33611	1.06122e-05	-2.22403	-1.3714
12397276	chr3:12397276:G:A	5.98053e-17	-4.33535e-10	-0.782211	2.34636e-05	-4.33535e-10	-1.07655	0.000134854	-4.33535e-10	-1.05325
12397556	chr3:12397556:G:A	2.7322e-16	-4.33535e-10	0.736973	0.000108748	-4.33535e-10	0.457035	0.000581487	-4.33535e-10	0.408145
12397579	chr3:12397579:T:G	6.79343e-17	-4.33535e-10	-0.654764	2.34277e-05	-4.33535e-10	-1.07808	0.000209147	-4.33535e-10	-0.614406
12397815	chr3:12397815:A:G	7.89649e-17	-4.33535e-10	-0.504301	3.07665e-05	-4.33535e-10	-0.805569	0.000183893	-4.33535e-10	-0.743087
12397888	chr3:12397888:C:T	5.76128e-11	13.665	-0.66909	7.74545e-06	-1.81231	-0.372579	3.21475e-05	-2.22957	-0.257539
12398188	chr3:12398188:A:T	6.98931e-17	-4.33535e-10	-0.626338	2.80721e-05	-4.33535e-10	-0.897219	0.000147339	-4.33535e-10	-0.964705
12398706	chr3:12398706:A:G	2.5945e-17	-1.61733	-3.92172e-10	1.04826e-05	-1.88228	-3.92172e-10	4.18703e-05	-2.22287	-3.92172e-10
12398906	chr3:12398906:C:T	6.36566e-17	-4.33535e-10	-0.719802	1.98769e-05	-4.33535e-10	-1.24244	0.000113102	-4.33535e-10	-1.22915
12399683	chr3:12399683:G:C	4.88386e-17	-4.33535e-10	-0.984783	2.01244e-05	-4.33535e-10	-1.23006	0.000118956	-4.33535e-10	-1.17869
12400008	chr3:12400008:G:A	4.82433e-12	11.4	-0.884115	4.31446e-06	-2.16454	-0.605484	1.98252e-05	-2.12396	-0.846528
12400054	chr3:12400054:G:T	1.02086e-16	-2.19415	1.94666	8.78521e-06	-2.08359	0.0246678	4.43234e-05	-2.05887	-0.107056
12400476	chr3:12400476:C:T	4.88363e-17	-4.33535e-10	-0.984831	3.65857e-05	-4.33535e-10	-0.632338	0.000233859	-4.33535e-10	-0.502726
12401334	chr3:12401334:T:G	1.16464e-12	10.2445	-1.14991	2.64222e-06	-2.21926	-1.04112	1.22758e-05	-2.19905	-1.25076
12401727	chr3:12401727:CT:C	6.88642e-17	-4.33535e-10	-0.641168	4.21073e-05	-4.33535e-10	-0.491775	0.000193847	-4.33535e-10	-0.690375
12401794	chr3:12401794:A:G	4.12905e-17	-1.15267	-3.92172e-10	9.45259e-06	-1.98571	-3.92172e-10	4.58608e-05	-2.13183	-3.92172e-10
12402158	chr3:12402158:C:T	3.33509e-11	11.4442	1.00504	2.81372e-06	-2.20898	-0.988511	2.12255e-05	-2.18618	-0.716059
12402964	chr3:12402964:A:G	5.84064e-11	14.1328	-1.12321	4.4772e-06	-1.78605	-0.946946	1.61652e-05	-2.22847	-0.946108
12402998	chr3:12402998:A:G	1.74468e-17	-2.01415	-3.92172e-10	7.71572e-06	-2.18874	-3.92172e-10	4.16562e-05	-2.22799	-3.92172e-10
12403203	chr3:12403203:G:A	3.88137e-18	-2.22306	-1.29406	2.19386e-06	-2.22778	-1.21855	2.69103e-05	-1.53849	-1.12645
12404331	chr3:12404331:C:T	5.49425e-17	-4.33535e-10	-0.867018	2.53289e-05	-4.33535e-10	-1.00005	0.000131893	-4.33535e-10	-1.07545
12404505	chr3:12404505:A:G	3.30332e-11	11.2896	1.15016	2.98071e-06	-2.21375	-0.926084	2.28854e-05	-2.19165	-0.635298
12404969	chr3:12404969:G:A	5.41122e-17	-4.33535e-10	-0.882246	2.50056e-05	-4.33535e-10	-1.01289	0.000130382	-4.33535e-10	-1.08698
12404993	chr3:12404993:A:G	2.9044e-11	11.1001	1.21093	3.05892e-06	-2.21874	-0.895194	2.36115e-05	-2.19954	-0.596169
12406295	chr3:12406295:A:C	9.44837e-17	-4.33535e-10	-0.324878	3.5725e-05	-4.33535e-10	-0.656144	0.000214774	-4.33535e-10	-0.587858
12406465	chr3:12406465:G:A	1.18478e-15	-4.33535e-10	2.20401	9.22502e-05	-4.33535e-10	0.292508	0.000538797	-4.33535e-10	0.331895
12406999	chr3:12406999:T:C	1.83339e-16	-1.99005	2.32808	3.50988e-05	-1.1373	0.463467	0.000201976	-1.14408	0.494785
12407194	chr3:12407194:C:T	5.68881e-17	-4.33535e-10	-0.832219	2.5864e-05	-4.33535e-10	-0.979144	0.000134464	-4.33535e-10	-1.05615
12407441	chr3:12407441:A:G	4.62658e-11	14.0308	-1.2542	3.94627e-06	-1.81188	-1.04734	1.53899e-05	-2.23026	-0.993468
12407527	chr3:12407527:T:C	9.46406e-17	-4.33535e-10	-0.323218	3.57755e-05	-4.33535e-10	-0.654733	0.000215096	-4.33535e-10	-0.58636
12408029	chr3:12408029:G:T	2.28062e-12	11.0111	-1.24446	2.85096e-06	-2.17413	-1.01021	1.4411e-05	-2.14078	-1.14866
12408152	chr3:12408152:C:A	4.79937e-17	-2.22333	1.2211	7.37608e-06	-1.78959	-0.444168	3.5305e-05	-1.71777	-0.675643
12408184	chr3:12408184:G:C	2.62987e-12	11.1685	-1.25936	2.80788e-06	-2.16505	-1.03451	1.42852e-05	-2.12982	-1.1684
12408294	chr3:12408294:C:A	1.01656e-16	-1.00116	0.749458	1.96292e-05	-2.04285	0.787873	8.39024e-05	-2.22889	0.701105
12408736	chr3:12408736:A:G	3.96838e-18	-2.21337	-1.28158	2.40206e-06	-2.12497	-1.2307	1.45579e-05	-1.91323	-1.36608
12409339	chr3:12409339:C:T	3.91468e-17	-1.20599	-3.92172e-10	7.40629e-06	-2.22967	-3.92172e-10	4.54158e-05	-2.14158	-3.92172e-10
12409618	chr3:12409618:AGTGGCTATGGCTGT:A	2.29387e-11	13.4366	-1.36154	3.03795e-06	-1.90291	-1.2179	1.27885e-05	-2.22748	-1.18142
12410889	chr3:12410889:T:A	4.68822e-17	-4.33535e-10	-1.02567	3.45121e-05	-4.33535e-10	-0.690686	0.000219283	-4.33535e-10	-0.567079
12411827	chr3:12411827:A:T	5.13038e-17	-4.33535e-10	-0.93554	3.25035e-05	-4.33535e-10	-0.750648	0.000172647	-4.33535e-10	-0.806196
12412336	chr3:12412336:T:C	3.96838e-17	-4.33535e-10	-1.19236	1.8322e-05	-4.33535e-10	-1.32389	0.000103946	-4.33535e-10	-1.31357
12412928	chr3:12412928:C:T	1.34007e-15	-4.33535e-10	2.32718	0.000119256	-4.33535e-10	0.549277	0.000772984	-4.33535e-10	0.692815
12413500	chr3:12413500:C:T	7.76981e-13	9.68071	-0.990842	3.7189e-06	-2.13424	-0.784328	2.20399e-05	-2.1723	-0.692292
12413535	chr3:12413535:A:G	1.31091e-11	12.269	-0.753455	6.09294e-06	-2.02845	-0.396417	2.93109e-05	-1.97647	-0.603015
12413681	chr3:12413681:G:A	6.22841e-13	9.52225	-1.05351	3.40491e-06	-2.14508	-0.861698	2.04474e-05	-2.16389	-0.7757
12414191	chr3:12414191:G:C	2.34485e-16	-4.33535e-10	0.584085	0.000281139	-4.33535e-10	1.40685	0.00163424	-4.33535e-10	1.44149
12414456	chr3:12414456:A:G	2.18302e-16	-4.33535e-10	0.512573	0.000270711	-4.33535e-10	1.36906	0.00117488	-4.33535e-10	1.11147
12415190	chr3:12415190:C:T	4.81494e-16	-0.843377	2.14696	8.06138e-05	-2.10954	2.26721	0.000382671	-2.21635	2.20608
12415566	chr3:12415566:CA:C	5.59405e-17	-4.33535e-10	-0.849016	2.55026e-05	-4.33535e-10	-0.993215	0.000133594	-4.33535e-10	-1.06264
12415942	chr3:12415942:A:G	4.29345e-16	2.14076	-0.951807	3.08219e-06	-1.74225	-1.36411	1.14089e-05	-2.22772	-1.29533
12415944	chr3:12415944:A:T	1.46623e-12	10.1904	-0.865457	4.62367e-06	-2.08167	-0.61914	2.53721e-05	-2.20371	-0.520084
12416417	chr3:12416417:G:GACTC	1.22076e-12	10.1514	-1.00974	3.69061e-06	-2.13332	-0.79288	2.13931e-05	-2.18653	-0.707844
12416423	chr3:12416423:C:T	4.90278e-16	2.32392	-1.00225	2.85361e-06	-1.80516	-1.37825	1.11164e-05	-2.23047	-1.31855
12419625	chr3:12419625:C:T	4.52957e-16	-4.33535e-10	1.24249	4.9285e-05	-4.33535e-10	-0.334376	0.000416294	-4.33535e-10	0.0739484
12419773	chr3:12419773:T:C	6.31975e-17	-4.33535e-10	-0.72704	2.49894e-05	-4.33535e-10	-1.01355	0.000143994	-4.33535e-10	-0.987674
12420116	chr3:12420116:G:A	8.54576e-14	7.88075	-1.39828	2.67178e-06	-1.88514	-1.36411	1.13977e-05	-2.1955	-1.32853
12420141	chr3:12420141:C:T	4.70484e-17	-4.33535e-10	-1.02213	2.08784e-05	-4.33535e-10	-1.19328	0.000118952	-4.33535e-10	-1.17872
12420525	chr3:12420525:G:A	4.78527e-13	9.48919	-1.28402	4.52468e-06	-1.60412	-1.11832	1.51116e-05	-2.23034	-1.01164
12421163	chr3:12421163:C:A	3.20327e-17	-4.33535e-10	-1.40655	1.69802e-05	-4.33535e-10	-1.39995	9.70807e-05	-4.33535e-10	-1.3819
12421965	chr3:12421965:TC:T	2.3504e-11	12.6459	-0.546519	2.27746e-06	-2.08636	-1.32258	1.49115e-05	-2.03631	-1.219
12422072	chr3:12422072:T:A	4.42784e-17	-1.08281	-3.92172e-10	8.86279e-06	-2.05013	-3.92172e-10	5.82878e-05	-1.89205	-3.92172e-10
12422327	chr3:12422327:A:T	7.5407e-18	-1.52726	-1.32573	2.57203e-06	-2.04035	-1.24694	3.75412e-05	-0.966878	-1.36513
12422617	chr3:12422617:T:A	6.73105e-17	-4.33535e-10	-0.663989	3.01364e-05	-4.33535e-10	-0.826263	0.000155943	-4.33535e-10	-0.907954
12422759	chr3:12422759:G:A	7.20599e-17	-4.33535e-10	-0.595807	3.10037e-05	-4.33535e-10	-0.79789	0.000157774	-4.33535e-10	-0.896277
12422863	chr3:12422863:C:T	9.21965e-18	-1.45642	-1.19555	3.12369e-06	-2.00707	-1.08591	4.47345e-05	-0.882968	-1.27373
12423365	chr3:12423365:G:A	8.45943e-17	-4.33535e-10	-0.435437	3.71721e-05	-4.33535e-10	-0.616436	0.000189261	-4.33535e-10	-0.714318
12423485	chr3:12423485:G:A	2.56409e-17	-1.62912	-3.92172e-10	7.44363e-06	-2.22464	-3.92172e-10	4.69351e-05	-2.10868	-3.92172e-10
12423506	chr3:12423506:A:G	6.75478e-17	-4.33535e-10	-0.66047	3.02422e-05	-4.33535e-10	-0.822756	0.000156483	-4.33535e-10	-0.904494
12423603	chr3:12423603:C:G	7.52012e-18	-1.53953	-1.31619	2.46397e-06	-2.09855	-1.23168	3.40126e-05	-1.07264	-1.35807
12423725	chr3:12423725:G:A	3.90687e-17	-4.33535e-10	-1.20798	1.82831e-05	-4.33535e-10	-1.32602	0.000103762	-4.33535e-10	-1.31534
12424457	chr3:12424457:G:A	1.98398e-17	-1.88562	-3.92172e-10	7.40038e-06	-2.23046	-3.92172e-10	4.1671e-05	-2.22764	-3.92172e-10
12424715	chr3:12424715:G:A	4.49468e-11	12.0818	0.665869	2.70899e-06	-2.14923	-1.08619	2.00147e-05	-2.1131	-0.847878
12424934	chr3:12424934:A:G	3.54686e-13	8.76324	-0.857562	4.11875e-06	-2.20286	-0.613585	2.7871e-05	-2.11155	-0.518306
12424991	chr3:12424991:A:G	2.82369e-13	8.49273	-0.815064	4.08566e-06	-2.21645	-0.608066	2.9731e-05	-2.07123	-0.494024
12425284	chr3:12425284:G:A	7.31976e-17	-4.33535e-10	-0.580142	3.29099e-05	-4.33535e-10	-0.738223	0.000171553	-4.33535e-10	-0.812552
12425545	chr3:12425545:C:T	3.80764e-14	6.46059	-0.786545	4.34038e-06	-2.229	-0.535038	3.54384e-05	-1.95995	-0.429695
12426044	chr3:12426044:T:C	9.24934e-17	-0.346167	-3.92172e-10	1.15683e-05	-1.78372	-3.92172e-10	5.15544e-05	-2.01481	-3.92172e-10
12426093	chr3:12426093:C:T	3.3839e-17	-4.33535e-10	-1.35169	1.69699e-05	-4.33535e-10	-1.40056	9.53087e-05	-4.33535e-10	-1.40032
12426114	chr3:12426114:A:G	7.22757e-16	-2.22997	3.93973	8.89382e-05	-2.01808	2.27402	0.000392611	-2.01407	2.02944
12426964	chr3:12426964:C:T	1.07019e-17	-1.86041	-0.642474	3.151e-06	-2.15065	-0.933629	3.73794e-05	-1.31779	-1.01854
12427090	chr3:12427090:C:G	1.20469e-17	-1.81828	-0.566218	3.40923e-06	-2.13136	-0.87415	4.21452e-05	-1.25249	-0.963836
12427836	chr3:12427836:G:A	3.2793e-17	-4.33535e-10	-1.38309	1.83958e-05	-4.33535e-10	-1.31987	0.000102052	-4.33535e-10	-1.33196
12427950	chr3:12427950:G:A	4.06559e-17	-4.33535e-10	-1.16816	1.83845e-05	-4.33535e-10	-1.32049	0.000104742	-4.33535e-10	-1.30594
12428168	chr3:12428168:G:A	3.92889e-17	-4.33535e-10	-1.20236	1.80248e-05	-4.33535e-10	-1.34024	0.000102496	-4.33535e-10	-1.32762
12428498	chr3:12428498:G:A	7.45572e-17	-0.561739	-3.92172e-10	1.05423e-05	-1.8766	-3.92172e-10	4.7179e-05	-2.1035	-3.92172e-10
12428544	chr3:12428544:G:A	5.14063e-17	-4.33535e-10	-0.933545	4.0465e-05	-4.33535e-10	-0.531559	0.000201832	-4.33535e-10	-0.650006
12428740	chr3:12428740:A:C	1.22128e-14	5.82086	-1.28393	2.91145e-06	-2.22182	-0.941519	2.26066e-05	-1.88867	-0.950532
12428815	chr3:12428815:A:G	3.47345e-17	-4.33535e-10	-1.32557	1.69795e-05	-4.33535e-10	-1.39999	9.61987e-05	-4.33535e-10	-1.39103
12429164	chr3:12429164:G:A	3.24646e-17	-4.33535e-10	-1.39315	1.80187e-05	-4.33535e-10	-1.34059	0.000100116	-4.33535e-10	-1.35112
12429863	chr3:12429863:A:G	9.20626e-18	-1.43793	-1.21549	3.22731e-06	-1.96293	-1.09742	5.02967e-05	-0.856629	-1.18287
12429970	chr3:12429970:C:G	3.53252e-17	-4.33535e-10	-1.30871	1.8455e-05	-4.33535e-10	-1.31666	0.00010624	-4.33535e-10	-1.29174
12430249	chr3:12430249:T:C	2.61027e-17	-1.61126	-3.92172e-10	7.61504e-06	-2.20187	-3.92172e-10	4.61779e-05	-2.12494	-3.92172e-10
12430363	chr3:12430363:G:A	4.87386e-18	-2.02072	-1.2687	2.12874e-06	-2.18297	-1.29349	2.14317e-05	-1.56626	-1.32631
12430364	chr3:12430364:A:G	2.06469e-16	0.456847	-3.92172e-10	2.94813e-05	-0.84824	-3.92172e-10	0.000168949	-0.82785	-3.92172e-10
12430372	chr3:12430372:C:T	3.56495e-17	0.0569383	-1.35651	2.00498e-06	-2.17309	-1.36327	2.19135e-05	-1.56888	-1.30146
12430520	chr3:12430520:C:T	1.53845e-17	-1.58119	-0.558758	4.41766e-06	-1.91492	-0.831466	5.64908e-05	-1.02608	-0.897291
12430596	chr3:12430596:G:A	3.24443e-17	-4.33535e-10	-1.39378	1.68841e-05	-4.33535e-10	-1.40562	9.48968e-05	-4.33535e-10	-1.40465
12431318	chr3:12431318:A:C	4.91655e-17	-4.33535e-10	-0.978113	2.23729e-05	-4.33535e-10	-1.12414	0.000158927	-4.33535e-10	-0.888999
12431667	chr3:12431667:T:C	1.70491e-17	-1.37867	-0.658533	4.68544e-06	-1.9641	-0.72344	6.09454e-05	-1.04494	-0.802528
12431813	chr3:12431813:G:A	8.2367e-17	-4.33535e-10	-0.46212	4.03297e-05	-4.33535e-10	-0.534908	0.000214116	-4.33535e-10	-0.590924
12431875	chr3:12431875:G:A	1.63463e-17	-1.41805	-0.661255	4.57905e-06	-1.98279	-0.727714	5.82564e-05	-1.08576	-0.806826
12431965	chr3:12431965:T:C	2.80496e-15	-4.33535e-10	3.06584	0.000524994	-4.33535e-10	2.03139	0.0108124	-4.33535e-10	3.33101
12431974	chr3:12431974:T:C	3.35985e-17	-4.33535e-10	-1.35882	1.90394e-05	-4.33535e-10	-1.28549	0.000105863	-4.33535e-10	-1.29529
12432298	chr3:12432298:A:G	5.1764e-17	-4.33535e-10	-0.92661	2.10076e-05	-4.33535e-10	-1.18711	0.000124808	-4.33535e-10	-1.13067
12432518	chr3:12432518:A:G	3.29626e-17	-4.33535e-10	-1.37793	1.85584e-05	-4.33535e-10	-1.31107	0.000103276	-4.33535e-10	-1.32004
12432653	chr3:12432653:G:A	3.61597e-17	-4.33535e-10	-1.28536	1.82173e-05	-4.33535e-10	-1.32962	9.70872e-05	-4.33535e-10	-1.38183
12433417	chr3:12433417:C:G	2.86624e-17	-1.35885	-0.158865	7.58138e-06	-1.94927	-0.257026	9.76313e-05	-1.01627	-0.359979
12433487	chr3:12433487:G:A	2.09018e-17	-1.38003	-0.453445	5.63636e-06	-1.96021	-0.542545	7.29078e-05	-1.03795	-0.630298
12433490	chr3:12433490:G:A	3.22967e-17	-4.33535e-10	-1.39834	1.69272e-05	-4.33535e-10	-1.40307	9.51345e-05	-4.33535e-10	-1.40215
12433653	chr3:12433653:C:T	5.37912e-17	-0.888195	-3.92172e-10	1.13772e-05	-1.80039	-3.92172e-10	7.73139e-05	-1.60957	-3.92172e-10
12433663	chr3:12433663:A:C	2.31527e-17	-1.36359	-0.3676	5.95164e-06	-1.99395	-0.454375	7.78551e-05	-1.07786	-0.524735
12433998	chr3:12433998:A:G	2.13999e-16	-4.33535e-10	0.492668	5.55191e-05	-4.33535e-10	-0.215268	0.000685225	-4.33535e-10	0.572304
12434058	chr3:12434058:C:T	1.3667e-17	-1.16359	-1.09473	9.26395e-06	-0.876462	-1.1294	1.83156e-05	-2.16212	-0.887568
12434428	chr3:12434428:C:T	3.82655e-17	-4.33535e-10	-1.22876	1.90069e-05	-4.33535e-10	-1.28719	0.000102477	-4.33535e-10	-1.3278
12435056	chr3:12435056:G:A	1.43421e-17	-2.21011	-3.92172e-10	7.70251e-06	-2.19045	-3.92172e-10	4.30971e-05	-2.19399	-3.92172e-10
12435150	chr3:12435150:A:G	5.10213e-17	-0.941062	-3.92172e-10	1.11628e-05	-1.81941	-3.92172e-10	5.23528e-05	-1.99944	-3.92172e-10
12435512	chr3:12435512:C:T	4.67916e-17	-4.33535e-10	-1.0276	2.47e-05	-4.33535e-10	-1.02519	0.000140147	-4.33535e-10	-1.01475
12436243	chr3:12436243:G:A	1.32044e-16	-4.33535e-10	0.00982843	3.21657e-05	-4.33535e-10	-0.761094	0.000170154	-4.33535e-10	-0.820738
12436341	chr3:12436341:T:C	1.45709e-16	-4.33535e-10	0.108305	6.40968e-05	-4.33535e-10	-0.0716009	0.000420727	-4.33535e-10	0.08454
12436572	chr3:12436572:G:A	3.20789e-17	-4.33535e-10	-1.40511	1.69402e-05	-4.33535e-10	-1.4023	9.51872e-05	-4.33535e-10	-1.4016
12436682	chr3:12436682:A:T	7.7738e-17	-4.33535e-10	-0.519961	2.88592e-05	-4.33535e-10	-0.869566	0.00026411	-4.33535e-10	-0.381079
12436871	chr3:12436871:C:T	3.94052e-17	-4.33535e-10	-1.19941	1.71356e-05	-4.33535e-10	-1.39084	9.67124e-05	-4.33535e-10	-1.3857
12437318	chr3:12437318:G:A	4.07877e-17	-2.06335	0.898425	2.16555e-05	-2.14106	0.984326	0.000105807	-2.10105	0.80522
12437362	chr3:12437362:C:T	2.06596e-17	-1.84512	-3.92172e-10	2.58442e-05	-0.979908	-3.92172e-10	0.000217514	-0.575181	-3.92172e-10
12437595	chr3:12437595:A:G	1.2839e-16	-4.33535e-10	-0.0182337	2.97075e-05	-4.33535e-10	-0.840597	0.000160821	-4.33535e-10	-0.877152
12438676	chr3:12438676:A:G	1.00471e-16	-0.26344	-3.92172e-10	1.04169e-05	-1.88857	-3.92172e-10	4.57109e-05	-2.13511	-3.92172e-10
12439330	chr3:12439330:A:G	1.23679e-16	-4.33535e-10	-0.055613	3.09167e-05	-4.33535e-10	-0.800697	0.000164245	-4.33535e-10	-0.856086
12439675	chr3:12439675:T:C	1.59374e-17	-2.10464	-3.92172e-10	7.40238e-06	-2.23019	-3.92172e-10	4.15828e-05	-2.22976	-3.92172e-10
12439704	chr3:12439704:C:A	3.66578e-18	-2.19756	-1.3767	1.47006e-05	-0.393159	-1.15095	4.01458e-05	-1.07523	-1.1897
12439926	chr3:12439926:T:C	3.21567e-17	-4.33535e-10	-1.40268	1.69897e-05	-4.33535e-10	-1.39939	9.52049e-05	-4.33535e-10	-1.40141
12440477	chr3:12440477:T:C	1.27395e-16	-4.33535e-10	-0.0260159	3.14577e-05	-4.33535e-10	-0.783353	0.000166533	-4.33535e-10	-0.842249
12440525	chr3:12440525:A:G	1.27812e-16	-4.33535e-10	-0.0227481	3.15381e-05	-4.33535e-10	-0.780799	0.000166948	-4.33535e-10	-0.839763
12440962	chr3:12440962:A:G	1.76733e-16	-4.33535e-10	0.301338	4.11949e-05	-4.33535e-10	-0.513681	0.000339767	-4.33535e-10	-0.129184
12441445	chr3:12441445:C:A	3.21527e-17	-4.33535e-10	-1.40281	1.81389e-05	-4.33535e-10	-1.33393	9.91006e-05	-4.33535e-10	-1.36131
12441605	chr3:12441605:A:G	6.53521e-17	-0.184901	-0.508614	2.97178e-06	-2.21512	-0.927719	2.02798e-05	-2.12083	-0.82699
12441686	chr3:12441686:A:G	1.06911e-16	-0.201311	-3.92172e-10	1.96115e-05	-1.25588	-3.92172e-10	0.000120211	-1.16819	-3.92172e-10
12441878	chr3:12441878:G:A	3.43678e-17	-4.33535e-10	-1.33618	1.72124e-05	-4.33535e-10	-1.38636	9.70132e-05	-4.33535e-10	-1.3826
12442132	chr3:12442132:G:A	1.51914e-16	-4.33535e-10	0.150012	3.55415e-05	-4.33535e-10	-0.661293	0.000187226	-4.33535e-10	-0.72513
12442183	chr3:12442183:A:G	1.50664e-16	-4.33535e-10	0.141751	3.66565e-05	-4.33535e-10	-0.630405	0.000190156	-4.33535e-10	-0.709599
12442213	chr3:12442213:G:A	1.53637e-16	-4.33535e-10	0.161291	3.58182e-05	-4.33535e-10	-0.653539	0.000188635	-4.33535e-10	-0.717629
12442313	chr3:12442313:A:C	1.15531e-16	-4.33535e-10	-0.123764	2.86913e-05	-4.33535e-10	-0.875403	0.000153289	-4.33535e-10	-0.925117
12442315	chr3:12442315:A:G	1.08415e-16	-4.33535e-10	-0.187338	2.7584e-05	-4.33535e-10	-0.91476	0.000147642	-4.33535e-10	-0.962654
12442914	chr3:12442914:A:G	1.0486e-16	-4.33535e-10	-0.220681	2.70393e-05	-4.33535e-10	-0.934703	0.00014503	-4.33535e-10	-0.980501
12443163	chr3:12443163:T:C	3.22132e-17	-4.33535e-10	-1.40093	1.69466e-05	-4.33535e-10	-1.40193	9.50194e-05	-4.33535e-10	-1.40336
12443168	chr3:12443168:C:G	5.19347e-17	-4.33535e-10	-0.923318	2.52778e-05	-4.33535e-10	-1.00207	0.000179349	-4.33535e-10	-0.768113
12443350	chr3:12443350:A:G	1.6629e-16	0.507344	-0.266919	3.14206e-06	-2.13577	-0.951343	1.82099e-05	-2.1366	-0.91888
12443473	chr3:12443473:G:A	3.20308e-17	-4.33535e-10	-1.40661	1.72292e-05	-4.33535e-10	-1.38539	9.64154e-05	-4.33535e-10	-1.38878
12443486	chr3:12443486:A:G	2.14631e-17	-2.08357	0.276599	1.11115e-05	-2.15711	0.333094	5.80875e-05	-2.11174	0.216244
12443693	chr3:12443693:A:G	4.76237e-18	-2.09837	-1.21419	4.72185e-06	-1.33117	-1.34862	2.08792e-05	-1.58542	-1.33327
12443729	chr3:12443729:G:T	3.20306e-17	-4.33535e-10	-1.40661	1.72229e-05	-4.33535e-10	-1.38575	9.63981e-05	-4.33535e-10	-1.38896
12443787	chr3:12443787:C:T	3.2032e-17	-4.33535e-10	-1.40657	1.72477e-05	-4.33535e-10	-1.38432	9.65107e-05	-4.33535e-10	-1.38779
12443866	chr3:12443866:C:G	3.20306e-17	-4.33535e-10	-1.40661	1.72242e-05	-4.33535e-10	-1.38568	9.63995e-05	-4.33535e-10	-1.38894
12443871	chr3:12443871:T:G	3.20308e-17	-4.33535e-10	-1.40661	1.71993e-05	-4.33535e-10	-1.38713	9.62648e-05	-4.33535e-10	-1.39034
12443938	chr3:12443938:T:C	4.7245e-18	-2.08243	-1.23811	4.83743e-06	-1.29355	-1.36206	2.12731e-05	-1.55183	-1.34817
12444345	chr3:12444345:A:G	3.58349e-17	-1.29438	-3.92172e-10	1.32247e-05	-1.64991	-3.92172e-10	5.9986e-05	-1.86333	-3.92172e-10
12444523	chr3:12444523:G:A	3.31168e-17	-4.33535e-10	-1.37327	1.87202e-05	-4.33535e-10	-1.30239	0.000104319	-4.33535e-10	-1.30999
12444750	chr3:12444750:A:G	8.49438e-18	-2.11106	-0.622838	3.35825e-06	-2.11655	-0.904026	2.33509e-05	-1.94372	-0.863091
12445482	chr3:12445482:C:T	1.61578e-17	-2.0909	-3.92172e-10	2.07163e-05	-1.20107	-3.92172e-10	8.46527e-05	-1.51889	-3.92172e-10
12445484	chr3:12445484:G:A	3.86462e-17	-4.33535e-10	-1.21886	1.81926e-05	-4.33535e-10	-1.33098	0.000100863	-4.33535e-10	-1.34369
12445548	chr3:12445548:C:T	4.63552e-18	-1.96795	-1.37161	6.21644e-06	-1.15276	-1.25204	1.75097e-05	-1.85864	-1.23605
12445597	chr3:12445597:C:A	4.28377e-18	-2.2168	-1.20168	2.00697e-06	-2.20964	-1.32573	1.69826e-05	-1.88699	-1.23826
12445612	chr3:12445612:C:T	3.64636e-17	-4.33535e-10	-1.27699	1.71765e-05	-4.33535e-10	-1.38845	9.65832e-05	-4.33535e-10	-1.38704
12446012	chr3:12446012:T:C	9.15476e-18	-1.95932	-0.699714	3.89982e-06	-2.22528	-0.645786	2.78645e-05	-2.08331	-0.54678
12446048	chr3:12446048:G:C	5.77514e-18	-1.85327	-1.26647	1.49864e-05	-0.49058	-1.03427	3.27956e-05	-1.4674	-0.999746
12446128	chr3:12446128:GATTA:G	3.37559e-17	-4.33535e-10	-1.35415	1.70125e-05	-4.33535e-10	-1.39805	9.53428e-05	-4.33535e-10	-1.39997
12446136	chr3:12446136:T:C	3.24691e-17	-4.33535e-10	-1.39302	1.72818e-05	-4.33535e-10	-1.38234	9.51222e-05	-4.33535e-10	-1.40228
12446151	chr3:12446151:G:T	4.36191e-18	-2.19781	-1.20258	3.31335e-06	-1.64576	-1.38827	1.45204e-05	-1.90715	-1.37474
12446243	chr3:12446243:G:A	3.58135e-18	-2.19096	-1.40661	3.30876e-06	-1.69019	-1.34524	1.48945e-05	-1.93455	-1.3219
12446307	chr3:12446307:T:G	3.72066e-18	-2.15295	-1.40645	2.94734e-06	-1.8011	-1.34999	1.3654e-05	-2.01586	-1.32756
12446328	chr3:12446328:T:C	3.72017e-18	-2.15381	-1.40572	2.92958e-06	-1.79927	-1.35786	1.35424e-05	-2.01473	-1.33689
12446528	chr3:12446528:T:C	7.99718e-18	-1.46881	-1.32541	8.05982e-06	-0.90944	-1.23566	1.71399e-05	-1.90678	-1.20925
12446785	chr3:12446785:G:A	2.59313e-17	-1.16683	-0.451022	5.27598e-06	-2.21559	-0.353239	2.89186e-05	-2.23034	-0.362617
12446923	chr3:12446923:A:T	4.86623e-18	-2.05202	-1.23897	2.90946e-06	-2.1793	-0.984726	1.91203e-05	-1.9443	-1.06239
12447237	chr3:12447237:AAGAG:A	2.98062e-17	-0.506756	-0.971831	3.21995e-06	-1.81719	-1.24544	1.20964e-05	-2.19879	-1.26575
12447425	chr3:12447425:G:A	3.97543e-17	-4.33535e-10	-1.19059	1.711e-05	-4.33535e-10	-1.39233	9.55925e-05	-4.33535e-10	-1.39735
12447513	chr3:12447513:C:T	2.41476e-17	-0.29403	-1.39509	2.99006e-06	-1.74805	-1.38865	1.11904e-05	-2.17491	-1.36748
12447516	chr3:12447516:T:C	3.66095e-17	-4.33535e-10	-1.273	1.70449e-05	-4.33535e-10	-1.39614	9.85667e-05	-4.33535e-10	-1.36671
12447576	chr3:12447576:G:A	4.02894e-17	-4.33535e-10	-1.17722	1.7365e-05	-4.33535e-10	-1.37754	9.80001e-05	-4.33535e-10	-1.37247
12447617	chr3:12447617:G:T	1.23679e-16	-4.33535e-10	-0.0556155	3.53457e-05	-4.33535e-10	-0.66682	0.000286358	-4.33535e-10	-0.300199
12447821	chr3:12447821:C:T	9.79167e-17	-4.33535e-10	-0.289187	3.00562e-05	-4.33535e-10	-0.828926	0.000232285	-4.33535e-10	-0.509478
12448169	chr3:12448169:C:T	5.28636e-17	-4.33535e-10	-0.90559	3.01864e-05	-4.33535e-10	-0.824603	0.000191256	-4.33535e-10	-0.703832
12448778	chr3:12448778:GAAGGGAA:G	1.70748e-17	-1.76108	-0.274619	6.26126e-06	-2.22871	-0.168906	4.14814e-05	-2.17504	-0.0571613
12448879	chr3:12448879:T:C	3.66034e-17	-4.33535e-10	-1.27316	2.20275e-05	-4.33535e-10	-1.1397	0.00013148	-4.33535e-10	-1.07859
12449047	chr3:12449047:C:T	3.26306e-17	-4.33535e-10	-1.38805	1.68675e-05	-4.33535e-10	-1.40661	9.4728e-05	-4.33535e-10	-1.40643
12449452	chr3:12449452:C:T	1.80706e-17	-0.626427	-1.35259	1.99115e-06	-2.16811	-1.37517	1.34117e-05	-1.98673	-1.37459
12449487	chr3:12449487:A:G	5.69305e-18	-2.07751	-1.05654	8.01659e-06	-1.27804	-0.872442	3.33263e-05	-1.55895	-0.892151
12449624	chr3:12449624:A:G	3.29689e-17	-4.33535e-10	-1.37774	1.68822e-05	-4.33535e-10	-1.40574	9.47475e-05	-4.33535e-10	-1.40623
12449645	chr3:12449645:A:G	1.69913e-16	-4.33535e-10	0.261981	6.70366e-05	-4.33535e-10	-0.026756	0.000460796	-4.33535e-10	0.175512
12449797	chr3:12449797:G:A	4.04827e-17	-4.33535e-10	-1.17243	2.23482e-05	-4.33535e-10	-1.12525	0.000127917	-4.33535e-10	-1.10606
12449802	chr3:12449802:T:C	3.2815e-17	-4.33535e-10	-1.38242	1.68713e-05	-4.33535e-10	-1.40638	9.47135e-05	-4.33535e-10	-1.40659
12449865	chr3:12449865:C:T	4.15109e-17	-4.33535e-10	-1.14735	1.73766e-05	-4.33535e-10	-1.37687	9.68626e-05	-4.33535e-10	-1.38415
12449877	chr3:12449877:A:G	4.4847e-17	-1.07005	-3.92172e-10	1.67589e-05	-1.41307	-3.92172e-10	7.23932e-05	-1.67533	-3.92172e-10
12450563	chr3:12450563:G:A	4.56046e-18	-1.95199	-1.40389	2.1176e-06	-2.0965	-1.38522	1.08323e-05	-2.18478	-1.39014
12450784	chr3:12450784:G:T	3.775e-17	-4.33535e-10	-1.24232	1.77061e-05	-4.33535e-10	-1.35808	9.9462e-05	-4.33535e-10	-1.35767
12451332	chr3:12451332:G:A	3.9686e-17	-1.19231	-3.92172e-10	1.14331e-05	-1.79548	-3.92172e-10	5.7686e-05	-1.90243	-3.92172e-10
12451351	chr3:12451351:A:C	3.22961e-17	-4.33535e-10	-1.39836	1.72536e-05	-4.33535e-10	-1.38398	9.67379e-05	-4.33535e-10	-1.38544
12451377	chr3:12451377:A:T	3.24185e-17	-4.33535e-10	-1.39457	1.68725e-05	-4.33535e-10	-1.40631	9.47573e-05	-4.33535e-10	-1.40612
12451450	chr3:12451450:C:T	3.49276e-18	-2.2252	-1.39741	3.65688e-06	-1.53378	-1.4016	1.53534e-05	-1.82662	-1.39949
12451578	chr3:12451578:T:C	3.78603e-18	-2.22495	-1.31703	3.72546e-06	-1.52708	-1.38973	1.54217e-05	-1.82503	-1.39663
12451580	chr3:12451580:G:A	1.78683e-17	-0.60059	-1.38968	1.89672e-06	-2.18856	-1.40332	1.24735e-05	-2.03098	-1.40286
12451683	chr3:12451683:G:A	1.6559e-17	-2.06638	-3.92172e-10	9.05674e-06	-2.02849	-3.92172e-10	4.62755e-05	-2.12283	-3.92172e-10
12451848	chr3:12451848:C:T	6.29805e-18	-1.66349	-1.36957	1.92032e-06	-2.20292	-1.37658	1.0576e-05	-2.23028	-1.36858
12452160	chr3:12452160:A:T	1.56533e-16	0.179962	-3.92172e-10	1.78054e-05	-1.35249	-3.92172e-10	0.000112298	-1.23629	-3.92172e-10
12452364	chr3:12452364:G:C	1.96538e-17	-0.516974	-1.37806	2.66076e-06	-1.86987	-1.38351	1.054e-05	-2.21462	-1.38764
12452492	chr3:12452492:T:C	1.35732e-16	-4.33535e-10	0.037378	4.45488e-05	-4.33535e-10	-0.435411	0.000448447	-4.33535e-10	0.148347
12452779	chr3:12452779:C:T	2.43554e-17	-1.93773	0.257181	1.05316e-05	-2.2273	0.349683	7.48237e-05	-2.09337	0.451064
12453295	chr3:12453295:C:A	1.37357e-17	-1.34318	-0.910127	2.5321e-06	-2.20582	-1.09713	1.46511e-05	-2.18832	-1.08461
12453395	chr3:12453395:A:G	5.24253e-18	-2.22825	-0.988252	2.85978e-06	-2.10137	-1.07988	2.35019e-05	-1.79793	-1.00243
12454141	chr3:12454141:GCTGCTAT:G	1.58913e-17	-2.10753	-3.92172e-10	1.30222e-05	-1.66534	-3.92172e-10	5.99823e-05	-1.86339	-3.92172e-10
12454498	chr3:12454498:C:G	1.99211e-16	-4.33535e-10	0.42106	7.78276e-05	-4.33535e-10	0.122501	0.000540732	-4.33535e-10	0.335479
12454680	chr3:12454680:A:C	5.27822e-17	-4.33535e-10	-0.907131	1.98414e-05	-4.33535e-10	-1.24423	0.000143302	-4.33535e-10	-0.992492
12454790	chr3:12454790:T:C	3.4321e-17	-4.33535e-10	-1.33755	1.7197e-05	-4.33535e-10	-1.38726	9.64339e-05	-4.33535e-10	-1.38859
12454889	chr3:12454889:C:T	4.93463e-17	-4.33535e-10	-0.974442	2.96981e-05	-4.33535e-10	-0.840913	0.000162358	-4.33535e-10	-0.867637
12454962	chr3:12454962:G:A	1.82677e-17	-0.565672	-1.4025	1.99443e-06	-2.19381	-1.34783	1.30624e-05	-2.04192	-1.34578
12455058	chr3:12455058:G:A	1.55621e-17	-2.12847	-3.92172e-10	7.7311e-06	-2.18674	-3.92172e-10	4.21602e-05	-2.21597	-3.92172e-10
12455225	chr3:12455225:C:T	3.25417e-17	-4.33535e-10	-1.39078	1.74656e-05	-4.33535e-10	-1.37176	9.78921e-05	-4.33535e-10	-1.37358
12455388	chr3:12455388:T:C	3.70703e-18	-2.23032	-1.33275	4.17419e-06	-1.40522	-1.39785	1.68153e-05	-1.73319	-1.40197
12455401	chr3:12455401:A:G	3.31271e-17	-4.33535e-10	-1.37295	1.82105e-05	-4.33535e-10	-1.33	0.000101215	-4.33535e-10	-1.3402
12455850	chr3:12455850:G:A	1.39753e-16	-4.33535e-10	0.0665701	3.87687e-05	-4.33535e-10	-0.574382	0.000321078	-4.33535e-10	-0.185759
12456095	chr3:12456095:C:T	4.0018e-18	-2.16306	-1.3235	6.49941e-06	-1.32099	-1.03929	2.48302e-05	-1.67089	-1.07449
12456224	chr3:12456224:G:A	1.23479e-16	-4.33535e-10	-0.057237	3.53183e-05	-4.33535e-10	-0.667593	0.000287152	-4.33535e-10	-0.297432
12456246	chr3:12456246:C:T	1.52535e-16	-4.33535e-10	0.154092	4.08577e-05	-4.33535e-10	-0.521899	0.000344192	-4.33535e-10	-0.116243
12456851	chr3:12456851:G:T	1.47079e-17	-0.779871	-1.40505	2.27534e-06	-2.13627	-1.2736	1.57785e-05	-1.92679	-1.272
12456902	chr3:12456902:G:A	1.36924e-17	-0.850571	-1.40589	2.33587e-06	-2.11914	-1.26447	1.64256e-05	-1.89595	-1.26265
12456917	chr3:12456917:TC:T	1.46215e-17	-0.787155	-1.40366	2.2569e-06	-2.13368	-1.28432	1.56692e-05	-1.92287	-1.28287
12457121	chr3:12457121:A:G	3.23662e-17	-4.33535e-10	-1.39619	1.7308e-05	-4.33535e-10	-1.38082	9.70345e-05	-4.33535e-10	-1.38238
12457124	chr3:12457124:G:C	7.52352e-17	-4.33535e-10	-0.552686	3.12276e-05	-4.33535e-10	-0.790694	0.000182734	-4.33535e-10	-0.749413
12457127	chr3:12457127:C:T	3.24342e-17	-4.33535e-10	-1.39409	1.68972e-05	-4.33535e-10	-1.40485	9.50472e-05	-4.33535e-10	-1.40307
12457494	chr3:12457494:C:G	4.90441e-17	-4.33535e-10	-0.980585	1.93475e-05	-4.33535e-10	-1.26943	0.000107983	-4.33535e-10	-1.27547
12458566	chr3:12458566:T:C	7.59379e-18	-1.56798	-1.27799	2.24862e-06	-2.21615	-1.20553	1.61194e-05	-1.99209	-1.18533
12458577	chr3:12458577:T:G	3.93157e-17	-4.33535e-10	-1.20168	1.71843e-05	-4.33535e-10	-1.388	0.000107641	-4.33535e-10	-1.27864
12458723	chr3:12458723:T:C	3.7866e-18	-2.21974	-1.3221	4.84131e-06	-1.26626	-1.38855	1.89443e-05	-1.61981	-1.39613
12458767	chr3:12458767:T:G	4.88192e-18	-1.90977	-1.378	3.55007e-06	-1.62258	-1.34245	1.81245e-05	-1.735	-1.32517
12458801	chr3:12458801:T:C	2.39153e-17	-1.69879	-3.92172e-10	9.18699e-06	-2.01421	-3.92172e-10	5.16421e-05	-2.01311	-3.92172e-10
12458881	chr3:12458881:C:T	3.63936e-17	-4.33535e-10	-1.27891	1.76772e-05	-4.33535e-10	-1.35972	9.92194e-05	-4.33535e-10	-1.36011
12459128	chr3:12459128:T:C	3.65656e-18	-2.22105	-1.35573	4.85932e-06	-1.31106	-1.34004	2.09479e-05	-1.64661	-1.2688
12459152	chr3:12459152:T:G	4.39199e-18	-1.98697	-1.40655	3.27799e-06	-1.66999	-1.37478	1.66403e-05	-1.78417	-1.36145
12459291	chr3:12459291:T:C	4.41989e-17	-4.33535e-10	-1.08461	1.79827e-05	-4.33535e-10	-1.34259	0.0001196	-4.33535e-10	-1.17329
12459594	chr3:12459594:A:G	1.15791e-17	-1.2203	-1.2038	1.99203e-06	-2.21184	-1.331	1.24642e-05	-2.13735	-1.29724
12459698	chr3:12459698:A:G	1.07563e-16	0.949816	-1.14505	2.86148e-06	-2.13348	-1.04717	1.40097e-05	-2.21646	-1.10124
12460408	chr3:12460408:C:T	3.43909e-17	-4.33535e-10	-1.33551	1.71196e-05	-4.33535e-10	-1.39177	9.6148e-05	-4.33535e-10	-1.39156
12460444	chr3:12460444:G:A	9.25083e-18	-1.29808	-1.35051	1.92095e-06	-2.22595	-1.35323	1.10661e-05	-2.17135	-1.38221
12460708	chr3:12460708:A:G	2.84809e-16	-4.33535e-10	0.778514	0.000196118	-4.33535e-10	1.04672	0.00102405	-4.33535e-10	0.974073
12461456	chr3:12461456:G:T	5.38968e-18	-2.23044	-0.958381	3.43976e-06	-2.0267	-0.969896	2.4862e-05	-1.79554	-0.948569
12461703	chr3:12461703:G:A	3.81775e-17	-1.23106	-3.92172e-10	9.94142e-06	-1.93529	-3.92172e-10	5.74842e-05	-1.90593	-3.92172e-10
12462140	chr3:12462140:G:A	1.99752e-17	-1.44914	-0.429669	3.88902e-06	-2.17094	-0.702897	2.07876e-05	-2.21701	-0.706073
12462394	chr3:12462394:C:T	7.18028e-18	-1.52032	-1.38165	2.25186e-06	-2.05402	-1.36622	1.97707e-05	-1.67564	-1.29761
12462796	chr3:12462796:C:A	1.14342e-17	-1.95637	-0.480326	8.51663e-06	-1.42432	-0.66565	7.25246e-05	-1.24576	-0.427757
12462905	chr3:12462905:G:A	4.65345e-17	-4.33535e-10	-1.03311	3.33984e-05	-4.33535e-10	-0.723486	0.000175619	-4.33535e-10	-0.789128
12462990	chr3:12462990:C:CA	8.29399e-17	-4.33535e-10	-0.455189	2.89603e-05	-4.33535e-10	-0.86607	0.00016887	-4.33535e-10	-0.828312
12463325	chr3:12463325:C:T	1.31353e-17	-1.576	-0.722002	4.11142e-06	-2.17553	-0.642698	2.22146e-05	-2.21169	-0.645003
12463661	chr3:12463661:G:C	3.97538e-18	-2.08953	-1.40366	4.36576e-06	-1.35211	-1.40609	4.56119e-05	-0.741415	-1.39586
12464620	chr3:12464620:G:C	6.07517e-17	-4.33535e-10	-0.76651	2.56919e-05	-4.33535e-10	-0.98582	0.00019607	-4.33535e-10	-0.678972
12464623	chr3:12464623:C:T	4.9648e-18	-1.91083	-1.3601	2.03442e-06	-2.15726	-1.36452	1.38385e-05	-1.95843	-1.37156
12464693	chr3:12464693:C:T	6.18494e-17	-4.33535e-10	-0.748602	2.60684e-05	-4.33535e-10	-0.971273	0.000199839	-4.33535e-10	-0.659931
12464837	chr3:12464837:A:G	6.18494e-17	-4.33535e-10	-0.748602	2.60684e-05	-4.33535e-10	-0.971273	0.000199839	-4.33535e-10	-0.659931
12464880	chr3:12464880:T:G	6.43901e-17	-4.33535e-10	-0.708345	2.69379e-05	-4.33535e-10	-0.938462	0.000208578	-4.33535e-10	-0.617129
12465176	chr3:12465176:G:C	8.01221e-18	-1.98886	-0.803475	5.01633e-06	-1.59147	-1.02783	4.85825e-05	-1.06714	-1.00704
12465620	chr3:12465620:A:G	1.48791e-17	-1.07915	-1.09419	2.32037e-06	-2.22887	-1.1614	1.30855e-05	-2.18813	-1.19781
12465630	chr3:12465630:G:T	2.2358e-15	-4.33535e-10	2.83905	0.00150913	-4.33535e-10	3.0873	0.0138952	-4.33535e-10	3.58185
12465902	chr3:12465902:T:C	5.92749e-18	-2.06137	-1.03234	5.03575e-06	-1.5181	-1.09733	4.34971e-05	-0.991298	-1.19345
12465912	chr3:12465912:T:C	6.36276e-17	-0.720257	-3.92172e-10	9.76023e-06	-1.95368	-3.92172e-10	4.56827e-05	-2.13572	-3.92172e-10
12465993	chr3:12465993:T:C	3.2031e-17	-4.33535e-10	-1.4066	1.71791e-05	-4.33535e-10	-1.3883	9.71728e-05	-4.33535e-10	-1.38095
12466598	chr3:12466598:T:C	9.33181e-17	-4.33535e-10	-0.337291	3.06446e-05	-4.33535e-10	-0.809538	0.000191478	-4.33535e-10	-0.702668
12466628	chr3:12466628:G:A	9.89475e-17	0.454611	-0.733327	2.28666e-05	-0.101833	-1.00049	0.000119538	-0.199839	-0.973973
12466662	chr3:12466662:G:A	3.91003e-18	-2.16916	-1.3406	3.00095e-06	-1.8178	-1.31527	2.22487e-05	-1.57192	-1.28324
12466668	chr3:12466668:C:T	3.84757e-18	-2.17649	-1.34937	2.49909e-06	-2.10833	-1.20774	1.41109e-05	-2.12336	-1.18713
12466670	chr3:12466670:A:G	4.11049e-18	-2.07027	-1.38949	4.15178e-06	-1.61401	-1.19445	2.68113e-05	-1.4648	-1.20383
12466700	chr3:12466700:T:C	5.94005e-17	-4.33535e-10	-0.789003	3.72646e-05	-4.33535e-10	-0.613952	0.000197724	-4.33535e-10	-0.670571
12466782	chr3:12466782:C:T	6.06726e-17	-0.767812	-3.92172e-10	9.64007e-06	-1.96607	-3.92172e-10	4.54387e-05	-2.14108	-3.92172e-10
12466965	chr3:12466965:A:G	7.10579e-17	-4.33535e-10	-0.60981	2.40539e-05	-4.33535e-10	-1.0517	0.000135334	-4.33535e-10	-1.0497
12467022	chr3:12467022:A:C	3.6139e-18	-2.19104	-1.39748	2.94572e-06	-1.79652	-1.35512	2.02675e-05	-1.59291	-1.35552
12467099	chr3:12467099:A:G	4.05423e-17	-1.9399	0.768939	1.06486e-05	-2.09379	0.22723	5.47362e-05	-2.10323	0.148308
12467122	chr3:12467122:C:T	1.83948e-16	-4.33535e-10	0.34135	6.15075e-05	-4.33535e-10	-0.112837	0.000665735	-4.33535e-10	0.543448
12468004	chr3:12468004:A:G	6.09126e-17	-4.33535e-10	-0.763864	3.96246e-05	-4.33535e-10	-0.552545	0.000220229	-4.33535e-10	-0.562776
12468288	chr3:12468288:T:C	3.85856e-17	-4.33535e-10	-1.22043	1.95557e-05	-4.33535e-10	-1.25873	0.000111249	-4.33535e-10	-1.24567
12468990	chr3:12468990:T:G	3.6186e-18	-2.18225	-1.40497	2.9495e-06	-1.74533	-1.40503	1.36176e-05	-1.94257	-1.40352
12469282	chr3:12469282:C:T	4.03934e-18	-2.16406	-1.31316	2.01444e-06	-2.12943	-1.40222	1.25118e-05	-2.02468	-1.4061
12469374	chr3:12469374:A:G	3.3113e-17	-4.33535e-10	-1.37338	1.74124e-05	-4.33535e-10	-1.37481	9.90645e-05	-4.33535e-10	-1.36167
12469425	chr3:12469425:C:T	3.20419e-17	-4.33535e-10	-1.40626	1.69123e-05	-4.33535e-10	-1.40396	9.48024e-05	-4.33535e-10	-1.40565
12469529	chr3:12469529:A:G	7.58471e-17	-4.33535e-10	-0.544586	2.77e-05	-4.33535e-10	-0.910561	0.000163991	-4.33535e-10	-0.857631
12469798	chr3:12469798:G:A	3.63851e-17	-4.33535e-10	-1.27914	1.88762e-05	-4.33535e-10	-1.29409	0.000107489	-4.33535e-10	-1.28006
12469979	chr3:12469979:G:A	8.39555e-17	-4.33535e-10	-0.443017	3.51675e-05	-4.33535e-10	-0.671873	0.000174473	-4.33535e-10	-0.795673
12470013	chr3:12470013:A:G	3.49783e-18	-2.21554	-1.40562	2.80949e-06	-1.8704	-1.32859	1.90059e-05	-1.68581	-1.32688
12470027	chr3:12470027:G:A	1.01846e-16	-4.33535e-10	-0.249848	4.08084e-05	-4.33535e-10	-0.523108	0.000224817	-4.33535e-10	-0.542155
12470046	chr3:12470046:G:A	4.36193e-17	-4.33535e-10	-1.09781	2.98898e-05	-4.33535e-10	-0.834477	0.000146286	-4.33535e-10	-0.971881
12470153	chr3:12470153:G:A	4.6674e-18	-2.15182	-1.18088	3.69452e-06	-2.13854	-0.786604	2.13402e-05	-2.12247	-0.774384
12470196	chr3:12470196:C:T	3.96997e-18	-2.15132	-1.34323	3.96309e-06	-1.55429	-1.30068	2.58628e-05	-1.36821	-1.33643
12470206	chr3:12470206:T:G	3.28974e-17	-4.33535e-10	-1.37991	1.73165e-05	-4.33535e-10	-1.38034	9.84358e-05	-4.33535e-10	-1.36804
12470662	chr3:12470662:G:A	8.25661e-17	-4.33535e-10	-0.459706	3.46404e-05	-4.33535e-10	-0.686976	0.000172071	-4.33535e-10	-0.809538
12470777	chr3:12470777:C:T	1.00064e-17	-1.18091	-1.38916	1.85029e-06	-2.22001	-1.39665	1.0574e-05	-2.19539	-1.40365
12471024	chr3:12471024:G:C	4.14544e-17	-4.33535e-10	-1.14871	2.3299e-05	-4.33535e-10	-1.08358	0.000139245	-4.33535e-10	-1.02121
12471028	chr3:12471028:G:C	9.85544e-17	-4.33535e-10	-0.282696	5.3918e-05	-4.33535e-10	-0.244532	0.000370493	-4.33535e-10	-0.0426102
12471547	chr3:12471547:C:T	6.91014e-17	-4.33535e-10	-0.63773	2.96772e-05	-4.33535e-10	-0.841615	0.000149703	-4.33535e-10	-0.948792
12471688	chr3:12471688:G:A	3.92548e-17	-4.33535e-10	-1.20323	1.78903e-05	-4.33535e-10	-1.34774	0.000102902	-4.33535e-10	-1.32366
12471747	chr3:12471747:A:G	4.49078e-17	-1.91908	0.850389	9.8563e-06	-2.21781	0.273922	5.53347e-05	-2.22872	0.284676
12472031	chr3:12472031:C:T	7.77791e-17	-4.33535e-10	-0.519432	2.83387e-05	-4.33535e-10	-0.887768	0.000168469	-4.33535e-10	-0.83069
12472032	chr3:12472032:G:A	9.81458e-18	-1.22574	-1.36369	1.87098e-06	-2.22741	-1.37812	1.12158e-05	-2.14923	-1.39089
12472625	chr3:12472625:A:G	3.69404e-18	-2.21863	-1.34795	2.68534e-06	-2.07601	-1.16818	1.45224e-05	-2.00005	-1.2817
12472658	chr3:12472658:A:G	4.23169e-18	-2.09223	-1.33847	3.60389e-06	-1.54674	-1.40324	2.40029e-05	-1.37536	-1.40391
12472996	chr3:12472996:C:T	9.04127e-17	-4.33535e-10	-0.36892	3.74045e-05	-4.33535e-10	-0.610204	0.000184609	-4.33535e-10	-0.739201
12473032	chr3:12473032:G:A	2.11629e-17	-1.82106	-3.92172e-10	7.40056e-06	-2.23044	-3.92172e-10	4.31777e-05	-2.19212	-3.92172e-10
12473070	chr3:12473070:G:A	3.79302e-18	-2.22822	-1.31192	2.85126e-06	-1.92472	-1.25952	1.6867e-05	-1.84954	-1.28255
12473659	chr3:12473659:A:G	8.89046e-17	-4.33535e-10	-0.385741	3.6875e-05	-4.33535e-10	-0.624461	0.000182223	-4.33535e-10	-0.75221
12473880	chr3:12473880:C:T	8.43055e-17	-4.33535e-10	-0.438858	3.51945e-05	-4.33535e-10	-0.671107	0.000174658	-4.33535e-10	-0.794612
12474103	chr3:12474103:T:C	3.87308e-18	-2.21436	-1.30489	7.1869e-06	-0.893246	-1.36649	6.93632e-05	-0.340757	-1.37733
12474153	chr3:12474153:G:C	4.10622e-17	-4.33535e-10	-1.15822	1.83577e-05	-4.33535e-10	-1.32194	0.000106003	-4.33535e-10	-1.29397
12474854	chr3:12474854:G:A	2.19102e-17	-1.46301	-0.323344	6.0423e-06	-1.79256	-0.640646	3.66415e-05	-1.76415	-0.592111
12474991	chr3:12474991:G:C	6.97323e-17	0.465801	-1.09444	1.60566e-05	-0.256408	-1.19947	8.43919e-05	-0.276221	-1.24575
12475002	chr3:12475002:T:C	4.60221e-18	-2.08406	-1.2627	3.66776e-06	-1.52993	-1.40249	2.44744e-05	-1.35825	-1.40157
12475108	chr3:12475108:G:A	7.73137e-17	-4.33535e-10	-0.525434	3.92655e-05	-4.33535e-10	-0.56165	0.000227701	-4.33535e-10	-0.52941
12475136	chr3:12475136:T:G	3.26402e-17	-4.33535e-10	-1.38776	1.85591e-05	-4.33535e-10	-1.31104	0.000104267	-4.33535e-10	-1.31048
12475166	chr3:12475166:C:G	7.55531e-17	-4.33535e-10	-0.548469	3.19866e-05	-4.33535e-10	-0.766679	0.000160548	-4.33535e-10	-0.878848
12475320	chr3:12475320:A:G	4.02018e-17	-4.33535e-10	-1.17939	2.0679e-05	-4.33535e-10	-1.20288	0.000120299	-4.33535e-10	-1.16746
12475436	chr3:12475436:G:A	2.58444e-16	0.604112	0.0772612	5.00154e-05	-0.169111	-0.150553	0.000271159	-0.0564239	-0.298315
12475604	chr3:12475604:G:A	4.62246e-18	-2.07685	-1.26553	3.72942e-06	-1.51293	-1.40281	2.48436e-05	-1.34233	-1.40251
12475635	chr3:12475635:T:C	1.47732e-17	-2.18049	-3.92172e-10	7.42554e-06	-2.22707	-3.92172e-10	4.32895e-05	-2.18953	-3.92172e-10
12477222	chr3:12477222:A:G	1.25677e-16	0.362691	-0.402281	3.06834e-05	-0.339348	-0.468927	0.000153989	-0.39086	-0.529699
12477230	chr3:12477230:T:C	4.80012e-18	-2.12398	-1.18069	3.37701e-06	-1.63512	-1.37988	2.23031e-05	-1.47362	-1.3791
12477324	chr3:12477324:G:A	5.71713e-16	1.34322	0.132116	9.86674e-05	0.464981	-0.105222	0.000538143	0.584561	-0.253881
12477503	chr3:12477503:T:C	3.87382e-16	1.23861	-0.152501	7.19057e-05	0.448996	-0.405636	0.000403862	0.558115	-0.514485
12477703	chr3:12477703:C:T	8.45485e-18	-1.40146	-1.3371	2.02083e-06	-2.21959	-1.30889	1.29701e-05	-2.10377	-1.29103
12477770	chr3:12477770:A:G	4.16526e-16	1.41096	-0.252312	7.35251e-05	0.547152	-0.481521	0.000416723	0.667955	-0.592977
12478129	chr3:12478129:A:G	3.92466e-16	-4.33535e-10	1.09915	9.56103e-05	-4.33535e-10	0.328285	0.000966068	-4.33535e-10	0.915791
12478322	chr3:12478322:T:C	3.32385e-16	1.2469	-0.313906	6.03593e-05	0.40306	-0.534741	0.000342296	0.520779	-0.642547
12478404	chr3:12478404:A:T	1.60662e-16	0.727102	-0.521105	3.24582e-05	-0.0354827	-0.71656	0.000162863	-0.0530323	-0.8115
12478519	chr3:12478519:C:T	4.56183e-16	1.76819	-0.518602	7.83688e-05	0.849554	-0.720124	0.000454331	0.977635	-0.816254
12478640	chr3:12478640:C:T	4.1264e-16	-4.33535e-10	1.14927	0.000100663	-4.33535e-10	0.37978	0.00102457	-4.33535e-10	0.974583
12478940	chr3:12478940:C:T	2.3656e-16	-4.33535e-10	0.592899	9.41279e-05	-4.33535e-10	0.312659	0.000653343	-4.33535e-10	0.524658
12479045	chr3:12479045:T:C	3.76572e-16	-4.33535e-10	1.0578	9.26444e-05	-4.33535e-10	0.296773	0.000946421	-4.33535e-10	0.895243
12479209	chr3:12479209:C:T	7.38979e-17	-4.33535e-10	-0.57062	3.14725e-05	-4.33535e-10	-0.782882	0.000158395	-4.33535e-10	-0.892349
12479365	chr3:12479365:T:A	2.50324e-16	1.05951	-0.410059	4.72589e-05	0.243734	-0.620088	0.000269936	0.363282	-0.722541
12480199	chr3:12480199:C:T	8.70271e-18	-1.51237	-1.1973	1.98209e-06	-2.22929	-1.31855	1.36726e-05	-2.06321	-1.27884
12480276	chr3:12480276:C:T	9.55969e-17	-4.33535e-10	-0.313164	8.4133e-05	-4.33535e-10	0.200403	0.000425718	-4.33535e-10	0.0963346
12480741	chr3:12480741:C:T	7.22214e-17	-0.593568	-3.92172e-10	1.78804e-05	-1.34829	-3.92172e-10	0.000105619	-1.29761	-3.92172e-10
12480854	chr3:12480854:T:C	7.38071e-17	-4.33535e-10	-0.571849	3.1327e-05	-4.33535e-10	-0.787517	0.000157802	-4.33535e-10	-0.896104
12481374	chr3:12481374:A:C	1.18925e-17	-1.01486	-1.38253	1.90822e-06	-2.20813	-1.3777	1.06122e-05	-2.22748	-1.36795
12481674	chr3:12481674:G:A	5.20689e-17	-4.33535e-10	-0.920736	2.67546e-05	-4.33535e-10	-0.945287	0.000154035	-4.33535e-10	-0.920264
12481929	chr3:12481929:A:G	1.68864e-17	-0.670451	-1.37635	3.1523e-06	-1.69911	-1.38475	1.10765e-05	-2.21598	-1.33665
12482582	chr3:12482582:G:GT	4.74136e-17	-1.0144	-3.92172e-10	8.8255e-06	-2.05435	-3.92172e-10	6.24104e-05	-1.82371	-3.92172e-10
12483113	chr3:12483113:A:C	1.02026e-17	-2.21648	-0.334184	3.99291e-06	-1.87634	-0.971137	2.8761e-05	-1.76345	-0.83497
12483607	chr3:12483607:T:G	5.97961e-17	-4.33535e-10	-0.782365	3.13982e-05	-4.33535e-10	-0.785246	0.00018266	-4.33535e-10	-0.749818
12483642	chr3:12483642:T:C	1.39533e-15	1.27561	1.09197	0.000316372	0.619368	0.905554	0.0020007	0.734193	0.909614
12483888	chr3:12483888:TGTCA:T	6.86932e-17	-0.643655	-3.92172e-10	1.72287e-05	-1.38542	-3.92172e-10	0.000101622	-1.33619	-3.92172e-10
12484338	chr3:12484338:C:T	7.13805e-17	-4.33535e-10	-0.60528	3.04968e-05	-4.33535e-10	-0.814375	0.000154147	-4.33535e-10	-0.919539
12484462	chr3:12484462:G:A	4.60716e-17	-4.33535e-10	-1.04311	2.50626e-05	-4.33535e-10	-1.01062	0.000136283	-4.33535e-10	-1.04271
12484507	chr3:12484507:G:A	1.39441e-17	-0.832495	-1.40575	2.80366e-06	-1.80353	-1.39754	1.02028e-05	-2.22846	-1.40631
12484797	chr3:12484797:TGCA:T	1.43448e-17	-2.20991	-3.92172e-10	9.00724e-06	-2.03397	-3.92172e-10	4.64922e-05	-2.11816	-3.92172e-10
12484878	chr3:12484878:G:A	1.88785e-16	-4.33535e-10	0.367303	0.000125596	-4.33535e-10	0.601075	0.000689576	-4.33535e-10	0.578633
12484903	chr3:12484903:G:C	7.03618e-18	-2.04025	-0.881988	2.75755e-06	-2.1357	-1.08196	2.30113e-05	-1.67253	-1.14892
12485363	chr3:12485363:C:G	9.53551e-16	-4.33535e-10	1.98689	0.000206393	-4.33535e-10	1.09779	0.00232279	-4.33535e-10	1.79308
12485743	chr3:12485743:C:T	4.27036e-17	0.226486	-1.34551	1.11662e-05	-0.543365	-1.27574	6.64772e-05	-0.407608	-1.35298
12485958	chr3:12485958:T:C	3.87615e-17	0.0883275	-1.3042	1.08879e-05	-0.621339	-1.223	6.32572e-05	-0.494782	-1.31545
12486050	chr3:12486050:A:T	7.41118e-17	-0.56773	-3.92172e-10	1.82435e-05	-1.32819	-3.92172e-10	0.000107806	-1.27711	-3.92172e-10
12486101	chr3:12486101:G:T	2.37295e-17	-0.772864	-0.933722	5.24772e-06	-1.75669	-0.817508	1.65593e-05	-2.22378	-0.926714
12486441	chr3:12486441:T:A	3.82091e-17	0.0707838	-1.30101	1.07845e-05	-0.635317	-1.21857	6.25572e-05	-0.509035	-1.31233
12486905	chr3:12486905:G:T	7.45652e-17	-4.33535e-10	-0.561631	3.16649e-05	-4.33535e-10	-0.776788	0.00015955	-4.33535e-10	-0.885089
12487084	chr3:12487084:A:G	1.10003e-17	-1.07135	-1.40404	1.97292e-06	-2.16934	-1.38314	1.06966e-05	-2.19614	-1.39137
12487204	chr3:12487204:G:C	4.08114e-17	0.121559	-1.2859	1.14635e-05	-0.593687	-1.19914	6.62206e-05	-0.466048	-1.2984
12487502	chr3:12487502:AT:A	4.85454e-17	0.265168	-1.25597	1.33222e-05	-0.481661	-1.1609	7.63434e-05	-0.351804	-1.2704
12487586	chr3:12487586:A:G	2.00544e-17	-1.87486	-3.92172e-10	7.82767e-06	-2.17433	-3.92172e-10	5.2961e-05	-1.98789	-3.92172e-10
12487647	chr3:12487647:G:A	1.40559e-17	-2.23026	-3.92172e-10	8.51137e-06	-2.09059	-3.92172e-10	5.46382e-05	-1.95671	-3.92172e-10
12487715	chr3:12487715:GT:G	3.80304e-18	-2.17794	-1.35956	2.93564e-06	-1.75834	-1.39673	1.87331e-05	-1.62986	-1.39729
12487717	chr3:12487717:A:G	3.84553e-18	-2.173	-1.35339	2.97202e-06	-1.74343	-1.39932	1.90042e-05	-1.61303	-1.39976
12488093	chr3:12488093:C:A	4.38153e-18	-2.19149	-1.20441	2.8484e-06	-1.79938	-1.38586	1.80554e-05	-1.67588	-1.38811
12488102	chr3:12488102:T:C	7.701e-17	-4.33535e-10	-0.52937	3.25129e-05	-4.33535e-10	-0.75036	0.000163424	-4.33535e-10	-0.861097
12488914	chr3:12488914:T:C	3.84719e-17	0.0646395	-1.28802	1.08219e-05	-0.64792	-1.2025	6.25847e-05	-0.520093	-1.30083
12489258	chr3:12489258:C:T	4.07546e-17	0.107391	-1.27313	1.14262e-05	-0.61334	-1.18274	6.5815e-05	-0.484134	-1.28646
12489286	chr3:12489286:A:G	3.75948e-17	0.0255808	-1.27202	1.07128e-05	-0.679316	-1.18124	6.1484e-05	-0.553268	-1.2854
12489526	chr3:12489526:G:A	2.57229e-17	-1.62592	-3.92172e-10	1.02052e-05	-1.9091	-3.92172e-10	4.90608e-05	-2.06438	-3.92172e-10
12489566	chr3:12489566:G:T	3.93736e-17	0.104692	-1.3049	1.09145e-05	-0.618053	-1.22385	6.35692e-05	-0.48926	-1.31606
12489654	chr3:12489654:C:T	3.20608e-17	-4.33535e-10	-1.40567	1.71036e-05	-4.33535e-10	-1.3927	9.53005e-05	-4.33535e-10	-1.40041
12489666	chr3:12489666:T:A	3.70073e-17	0.0106472	-1.27284	1.05485e-05	-0.693645	-1.18236	6.05559e-05	-0.567697	-1.28618
12489669	chr3:12489669:A:G	4.1707e-17	-1.14263	-3.92172e-10	1.04781e-05	-1.88271	-3.92172e-10	6.11262e-05	-1.8445	-3.92172e-10
12489866	chr3:12489866:A:C	5.09146e-17	-4.33535e-10	-0.943154	2.16658e-05	-4.33535e-10	-1.15626	0.00012944	-4.33535e-10	-1.09423
12489908	chr3:12489908:A:G	3.77058e-17	-4.33535e-10	-1.24349	2.06582e-05	-4.33535e-10	-1.20388	0.000119664	-4.33535e-10	-1.17276
12489962	chr3:12489962:G:A	5.10502e-17	0.360819	-1.30131	1.36102e-05	-0.402011	-1.21916	7.94384e-05	-0.269723	-1.31274
12490082	chr3:12490082:A:G	8.84594e-16	-4.33535e-10	1.91182	0.000192813	-4.33535e-10	1.02973	0.00214561	-4.33535e-10	1.71374
12490326	chr3:12490326:G:A	5.22791e-16	-4.33535e-10	1.38588	0.000122029	-4.33535e-10	0.572264	0.0012794	-4.33535e-10	1.19671
12490403	chr3:12490403:A:G	1.41564e-17	-2.22314	-3.92172e-10	7.56669e-06	-2.20824	-3.92172e-10	4.15941e-05	-2.22948	-3.92172e-10
12490437	chr3:12490437:C:G	2.75477e-17	-1.55738	-3.92172e-10	9.69367e-06	-1.96052	-3.92172e-10	4.29169e-05	-2.19818	-3.92172e-10
12490558	chr3:12490558:A:G	1.33568e-17	-1.08384	-1.19743	2.61422e-06	-2.16992	-1.10111	1.51967e-05	-2.19373	-1.04263
12490829	chr3:12490829:G:T	4.00508e-16	0.974817	0.144611	7.21795e-05	0.138873	-0.0917122	0.000393133	0.255952	-0.239248
12491002	chr3:12491002:G:GT	6.83174e-17	-0.649141	-3.92172e-10	1.70849e-05	-1.3938	-3.92172e-10	0.000100984	-1.34248	-3.92172e-10
12491015	chr3:12491015:G:C	6.24176e-16	-4.33535e-10	1.56313	0.000142371	-4.33535e-10	0.726438	0.00152698	-4.33535e-10	1.37361
12491765	chr3:12491765:T:C	4.35557e-17	-4.33535e-10	-1.09926	1.90392e-05	-4.33535e-10	-1.2855	0.000110826	-4.33535e-10	-1.24948
12491836	chr3:12491836:A:C	2.60084e-17	-0.806901	-0.807983	4.35916e-06	-2.08918	-0.67054	2.40991e-05	-2.22655	-0.548722
12492079	chr3:12492079:C:T	4.15413e-18	-2.15831	-1.29089	3.13597e-06	-1.7616	-1.32746	1.44375e-05	-1.95314	-1.33447
12492254	chr3:12492254:TA:T	1.25377e-16	-0.40916	0.36718	4.39037e-05	-1.17319	0.723189	0.000342862	-1.12295	1.00284
12492653	chr3:12492653:T:A	6.23499e-17	-4.33535e-10	-0.740543	3.29297e-05	-4.33535e-10	-0.737621	0.000192547	-4.33535e-10	-0.697101
12492702	chr3:12492702:T:A	6.59034e-17	-4.33535e-10	-0.685115	4.27464e-05	-4.33535e-10	-0.47671	0.000292158	-4.33535e-10	-0.280149
12492828	chr3:12492828:C:T	1.98024e-17	-0.87164	-1.01586	3.51676e-06	-2.10859	-0.865866	1.93782e-05	-2.22247	-0.770819
12493147	chr3:12493147:G:C	3.86045e-17	-4.33535e-10	-1.21994	2.11994e-05	-4.33535e-10	-1.17802	0.000123062	-4.33535e-10	-1.14476
12493500	chr3:12493500:G:A	2.98701e-17	-1.47645	-3.92172e-10	5.12877e-05	-0.294545	-3.92172e-10	0.000189265	-0.714293	-3.92172e-10
12493550	chr3:12493550:A:C	6.34153e-17	-0.7236	-3.92172e-10	1.47892e-05	-1.5381	-3.92172e-10	6.89513e-05	-1.72404	-3.92172e-10
12494240	chr3:12494240:T:C	2.23824e-17	-0.900032	-0.864997	4.14125e-06	-2.11977	-0.69123	2.32134e-05	-2.21948	-0.593228
12494264	chr3:12494264:C:T	3.82466e-17	-4.33535e-10	-1.22925	2.06366e-05	-4.33535e-10	-1.20493	0.000117378	-4.33535e-10	-1.19204
12494386	chr3:12494386:A:G	6.16942e-17	-4.33535e-10	-0.751115	4.85928e-05	-4.33535e-10	-0.34852	0.000251071	-4.33535e-10	-0.431707
12494523	chr3:12494523:G:A	2.04944e-16	-0.126794	0.576224	6.85069e-05	-0.956678	0.951617	0.000542889	-0.905963	1.24542
12494644	chr3:12494644:G:T	2.59908e-17	-1.61556	-3.92172e-10	9.22493e-06	-2.01009	-3.92172e-10	5.37609e-05	-1.9729	-3.92172e-10
12494681	chr3:12494681:A:G	8.7932e-17	-4.33535e-10	-0.396741	3.66566e-05	-4.33535e-10	-0.630401	0.000182506	-4.33535e-10	-0.750658
12494875	chr3:12494875:C:G	1.48511e-16	0.0865026	0.040851	4.50822e-05	-0.833959	0.41045	0.000347618	-0.767844	0.661503
12494955	chr3:12494955:G:A	4.08769e-17	-4.33535e-10	-1.16274	1.83197e-05	-4.33535e-10	-1.32402	0.000105994	-4.33535e-10	-1.29406
12495489	chr3:12495489:G:C	1.97174e-16	0.00229441	0.408486	6.30715e-05	-0.85849	0.770764	0.000496544	-0.802696	1.05292
12495541	chr3:12495541:C:T	2.99506e-16	-4.33535e-10	0.828829	9.38452e-05	-4.33535e-10	0.309651	0.000621098	-4.33535e-10	0.474045
12495752	chr3:12495752:A:T	4.05588e-17	-4.33535e-10	-1.17055	2.19661e-05	-4.33535e-10	-1.1425	0.000125118	-4.33535e-10	-1.12819
12496023	chr3:12496023:C:T	2.59222e-17	-1.61821	-3.92172e-10	1.02543e-05	-1.9043	-3.92172e-10	4.92118e-05	-2.06131	-3.92172e-10
12496130	chr3:12496130:G:A	1.94923e-17	-1.90329	-3.92172e-10	7.43061e-06	-2.22639	-3.92172e-10	4.19473e-05	-2.22103	-3.92172e-10
12496255	chr3:12496255:A:G	6.76908e-17	-4.33535e-10	-0.658354	2.92296e-05	-4.33535e-10	-0.856815	0.000148295	-4.33535e-10	-0.958237
12496752	chr3:12496752:T:G	6.02382e-17	-4.33535e-10	-0.774998	3.17425e-05	-4.33535e-10	-0.774339	0.000185267	-4.33535e-10	-0.735648
12496894	chr3:12496894:C:G	4.05588e-17	-4.33535e-10	-1.17055	2.19661e-05	-4.33535e-10	-1.1425	0.000125118	-4.33535e-10	-1.12819
12497005	chr3:12497005:A:G	1.51039e-17	-2.15835	-3.92172e-10	9.92642e-06	-1.9368	-3.92172e-10	5.32368e-05	-1.98269	-3.92172e-10
12497048	chr3:12497048:C:T	3.97523e-17	-4.33535e-10	-1.19064	2.34159e-05	-4.33535e-10	-1.07858	0.000146286	-4.33535e-10	-0.971879
12497096	chr3:12497096:T:C	3.74392e-18	-2.1932	-1.35997	2.79964e-06	-1.80586	-1.39665	1.77414e-05	-1.68438	-1.39716
12497220	chr3:12497220:T:C	5.13206e-18	-2.04123	-1.19656	2.24236e-06	-2.1186	-1.30587	1.99615e-05	-1.62257	-1.34107
12497739	chr3:12497739:T:C	5.20865e-17	-1.67307	0.752669	2.433e-05	-1.33631	0.296029	9.29657e-05	-1.81511	0.389896
12497818	chr3:12497818:A:G	7.1694e-17	-4.33535e-10	-0.600898	3.06158e-05	-4.33535e-10	-0.81048	0.000154704	-4.33535e-10	-0.915932
12497912	chr3:12497912:G:A	8.91521e-17	-0.382961	-3.92172e-10	2.0684e-05	-1.20264	-3.92172e-10	0.00012319	-1.14372	-3.92172e-10
12498298	chr3:12498298:G:A	1.87406e-16	-0.00183653	0.36181	5.96752e-05	-0.864359	0.72128	0.000470184	-0.804521	1.0002
12498338	chr3:12498338:A:G	1.59782e-16	-0.0914974	0.292001	5.14671e-05	-0.935187	0.644134	0.000403141	-0.876626	0.918469
12498473	chr3:12498473:C:T	1.49109e-16	-0.15753	0.288903	4.87823e-05	-0.985434	0.640806	0.000381247	-0.928813	0.914815
12498541	chr3:12498541:C:T	1.04939e-16	-0.219929	-3.92172e-10	2.33043e-05	-1.08336	-3.92172e-10	0.00013878	-1.02455	-3.92172e-10
12498699	chr3:12498699:A:G	9.34457e-17	-0.335924	-3.92172e-10	2.14248e-05	-1.16745	-3.92172e-10	0.000127731	-1.10751	-3.92172e-10
12498861	chr3:12498861:A:G	5.99084e-16	-4.33535e-10	1.5221	0.000137687	-4.33535e-10	0.692989	0.00147032	-4.33535e-10	1.33579
12498956	chr3:12498956:G:C	3.71542e-18	-2.20021	-1.3606	2.71392e-06	-1.83735	-1.39626	1.71631e-05	-1.7179	-1.39678
12499253	chr3:12499253:G:C	7.07858e-17	-4.33535e-10	-0.613647	3.02838e-05	-4.33535e-10	-0.821384	0.000153184	-4.33535e-10	-0.925805
12499359	chr3:12499359:G:A	1.55916e-16	0.0592812	0.116732	4.80959e-05	-0.855056	0.496258	0.000373011	-0.789072	0.753237
12499474	chr3:12499474:A:G	9.21623e-17	-0.349754	-3.92172e-10	1.76117e-05	-1.36343	-3.92172e-10	0.000104676	-1.30658	-3.92172e-10
12499592	chr3:12499592:T:C	1.56871e-16	-0.1069	0.289022	5.07407e-05	-0.946153	0.640886	0.000397064	-0.888358	0.915013
12499593	chr3:12499593:G:A	2.58583e-17	-1.62067	-3.92172e-10	9.52226e-06	-1.97836	-3.92172e-10	5.74018e-05	-1.90737	-3.92172e-10
12499766	chr3:12499766:A:G	1.54348e-16	-0.123681	0.289585	5.01179e-05	-0.959174	0.641557	0.000392045	-0.901691	0.915623
12499820	chr3:12499820:T:G	5.94172e-17	-4.33535e-10	-0.788721	3.75763e-05	-4.33535e-10	-0.605622	0.000252124	-4.33535e-10	-0.427521
12499883	chr3:12499883:A:G	1.87047e-17	-1.94453	-3.92172e-10	2.25769e-05	-1.11507	-3.92172e-10	0.000137386	-1.03465	-3.92172e-10
12500294	chr3:12500294:T:C	6.31299e-17	-4.33535e-10	-0.72811	4.0706e-05	-4.33535e-10	-0.525619	0.000276825	-4.33535e-10	-0.334056
12500444	chr3:12500444:G:GA	1.21696e-16	-0.212696	0.140915	3.97763e-05	-1.02653	0.477809	0.000307281	-0.970752	0.741072
12500803	chr3:12500803:G:A	1.55903e-16	-0.121923	0.297852	5.06453e-05	-0.957924	0.650774	0.000396179	-0.90101	0.925433
12500859	chr3:12500859:T:A	6.08756e-17	-4.33535e-10	-0.764473	3.863e-05	-4.33535e-10	-0.577967	0.000259938	-4.33535e-10	-0.396999
12500952	chr3:12500952:G:T	1.50235e-16	-0.126946	0.265844	4.87055e-05	-0.961625	0.615421	0.000380348	-0.904188	0.88783
12501026	chr3:12501026:T:C	4.05581e-17	-4.33535e-10	-1.17057	2.19656e-05	-4.33535e-10	-1.14252	0.000125115	-4.33535e-10	-1.12821
12501175	chr3:12501175:A:G	7.43138e-17	-0.0605853	-0.504423	2.13969e-05	-0.908148	-0.260603	0.000156593	-0.850127	-0.0536656
12501487	chr3:12501487:A:G	1.53265e-16	-0.13157	0.290435	4.98584e-05	-0.965188	0.642379	0.000389996	-0.907837	0.916529
12501659	chr3:12501659:T:C	2.21085e-16	0.107424	0.417819	6.91275e-05	-0.777069	0.781026	0.000545237	-0.719949	1.06373
12501664	chr3:12501664:A:G	2.45944e-16	0.149706	0.482095	7.65369e-05	-0.742637	0.848415	0.000610046	-0.686041	1.14213
12501699	chr3:12501699:G:A	2.2931e-17	-0.46208	-1.27874	3.24119e-06	-1.70417	-1.35188	1.08307e-05	-2.21638	-1.35868
12501772	chr3:12501772:C:T	2.19503e-16	0.0947285	0.423332	6.90068e-05	-0.787119	0.789329	0.000543994	-0.730187	1.07168
12501799	chr3:12501799:A:G	1.58537e-16	-0.0944927	0.287179	5.11343e-05	-0.936431	0.63889	0.000400131	-0.878452	0.912801
12502319	chr3:12502319:T:G	1.65244e-16	-0.0882185	0.322339	5.27093e-05	-0.940358	0.673154	0.000412585	-0.883364	0.948362
12502876	chr3:12502876:A:G	1.13887e-16	-0.326612	0.188515	3.7976e-05	-1.12232	0.527281	0.000295545	-1.06739	0.79877
12502910	chr3:12502910:A:G	5.98006e-17	-4.33535e-10	-0.782289	4.42057e-05	-4.33535e-10	-0.443142	0.000207883	-4.33535e-10	-0.62047
12502924	chr3:12502924:T:C	1.30181e-16	-0.0895537	0.0851778	4.12655e-05	-0.971999	0.460031	0.000318374	-0.908486	0.714268
12503280	chr3:12503280:G:A	1.62966e-16	-0.0704459	0.290684	5.23516e-05	-0.916734	0.64272	0.000409782	-0.858711	0.916893
12503592	chr3:12503592:T:C	1.85778e-16	0.145663	0.205584	5.66069e-05	-0.74579	0.549925	0.000440102	-0.688044	0.817606
12503994	chr3:12503994:A:G	2.0278e-16	0.168304	0.27051	6.17015e-05	-0.726943	0.617255	0.000481573	-0.669025	0.888639
12504105	chr3:12504105:A:G	1.14225e-15	2.16745	-3.92172e-10	0.00012542	0.599672	-3.92172e-10	0.000277965	-0.329947	-3.92172e-10
12504563	chr3:12504563:G:A	1.40391e-16	-0.0850268	0.156157	4.46282e-05	-0.926572	0.492943	0.00034683	-0.867929	0.759319
12504640	chr3:12504640:C:G	6.57834e-17	-4.33535e-10	-0.686937	2.84583e-05	-4.33535e-10	-0.883555	0.000167593	-4.33535e-10	-0.835903
12504673	chr3:12504673:T:G	5.59739e-18	-1.85285	-1.29815	1.9811e-06	-2.15496	-1.39338	1.05468e-05	-2.21737	-1.38425
12505265	chr3:12505265:G:A	7.2457e-17	-4.33535e-10	-0.590312	3.08585e-05	-4.33535e-10	-0.802582	0.000155896	-4.33535e-10	-0.908258
12505320	chr3:12505320:A:G	6.31669e-17	-4.33535e-10	-0.727524	4.01799e-05	-4.33535e-10	-0.538629	0.000271852	-4.33535e-10	-0.352185
12505648	chr3:12505648:A:G	3.68196e-18	-2.17371	-1.39615	3.01396e-06	-1.76639	-1.36235	1.93141e-05	-1.63351	-1.36309
12505661	chr3:12505661:G:A	2.11284e-17	-1.82269	-3.92172e-10	7.44051e-06	-2.22506	-3.92172e-10	4.56781e-05	-2.13582	-3.92172e-10
12505709	chr3:12505709:G:A	6.88338e-17	-4.33535e-10	-0.64161	2.95474e-05	-4.33535e-10	-0.845999	0.000149844	-4.33535e-10	-0.947847
12506020	chr3:12506020:G:A	6.06021e-17	-4.33535e-10	-0.768976	4.49689e-05	-4.33535e-10	-0.426025	0.000211119	-4.33535e-10	-0.605023
12506158	chr3:12506158:G:A	1.00819e-17	-1.16164	-1.40093	2.07293e-06	-2.18305	-1.31998	1.17647e-05	-2.16719	-1.32515
12507812	chr3:12507812:T:C	7.21818e-17	-4.33535e-10	-0.594117	3.07751e-05	-4.33535e-10	-0.805288	0.000155561	-4.33535e-10	-0.910407
12508061	chr3:12508061:C:T	3.71788e-17	-4.33535e-10	-1.25757	2.09643e-05	-4.33535e-10	-1.18917	0.000130674	-4.33535e-10	-1.08474
12508565	chr3:12508565:G:A	9.52725e-17	-0.316563	-3.92172e-10	2.17705e-05	-1.15144	-3.92172e-10	0.000130025	-1.08972	-3.92172e-10
12508579	chr3:12508579:A:G	3.61134e-18	-2.20513	-1.38409	2.68062e-06	-1.86629	-1.37965	1.67813e-05	-1.75683	-1.38035
12508649	chr3:12508649:G:A	6.426e-17	-4.33535e-10	-0.710367	4.15441e-05	-4.33535e-10	-0.50524	0.000281772	-4.33535e-10	-0.316346
12508700	chr3:12508700:A:G	1.24893e-17	-0.942451	-1.40598	2.70595e-06	-1.84846	-1.38808	1.02089e-05	-2.23036	-1.40382
12508736	chr3:12508736:A:G	1.99741e-17	-0.965558	-0.913312	3.59882e-06	-2.14034	-0.811051	2.06274e-05	-2.21294	-0.717888
12509010	chr3:12509010:G:A	7.24565e-17	-4.33535e-10	-0.590318	3.08746e-05	-4.33535e-10	-0.802063	0.000156033	-4.33535e-10	-0.907379
12509210	chr3:12509210:T:G	2.75521e-17	-0.214843	-1.34238	6.35241e-06	-1.07947	-1.30369	3.88993e-05	-1.01657	-1.2799
12509281	chr3:12509281:A:G	7.21579e-17	-4.33535e-10	-0.594449	3.07638e-05	-4.33535e-10	-0.805657	0.000155512	-4.33535e-10	-0.910722
12509435	chr3:12509435:A:G	5.32923e-18	-1.8082	-1.3919	2.03948e-06	-2.11653	-1.40277	1.02324e-05	-2.2266	-1.40529
12509482	chr3:12509482:G:C	7.27603e-17	-0.586135	-3.92172e-10	3.4642e-05	-0.68693	-3.92172e-10	0.000199095	-0.663662	-3.92172e-10
12509992	chr3:12509992:C:G	2.33726e-17	-0.818199	-0.903542	3.85545e-06	-2.09597	-0.786538	2.13567e-05	-2.22609	-0.66999
12510253	chr3:12510253:C:T	7.21586e-17	-4.33535e-10	-0.594438	3.07909e-05	-4.33535e-10	-0.804776	0.000155694	-4.33535e-10	-0.909552
12510308	chr3:12510308:T:C	1.34352e-17	-0.870588	-1.40484	2.77761e-06	-1.80854	-1.40186	1.0199e-05	-2.22874	-1.40641
12510585	chr3:12510585:A:G	3.69893e-18	-2.19328	-1.37198	2.80014e-06	-1.81237	-1.38995	1.76148e-05	-1.69819	-1.39052
12511007	chr3:12511007:A:G	8.75156e-18	-1.7413	-0.962774	3.04698e-06	-2.22937	-0.888477	2.30366e-05	-2.00678	-0.813578
12511129	chr3:12511129:A:C	8.88726e-18	-1.72673	-0.961959	3.04823e-06	-2.22997	-0.88747	2.28268e-05	-2.01686	-0.812646
12511481	chr3:12511481:A:C	1.29519e-17	-0.944808	-1.36725	2.88344e-06	-1.85873	-1.31428	1.07089e-05	-2.23046	-1.35591
12512570	chr3:12512570:A:G	4.30878e-18	-2.02184	-1.39081	2.13094e-06	-2.14123	-1.3342	2.02645e-05	-1.68025	-1.26832
12513129	chr3:12513129:T:G	6.77777e-16	-4.33535e-10	1.64551	0.00015354	-4.33535e-10	0.801963	0.00166797	-4.33535e-10	1.46192
12513334	chr3:12513334:A:G	2.48518e-17	-0.281409	-1.37897	5.81688e-06	-1.1202	-1.35103	3.52836e-05	-1.06084	-1.33319
12513410	chr3:12513410:G:A	2.38933e-17	-0.320816	-1.37889	5.64799e-06	-1.14977	-1.35093	3.42329e-05	-1.09119	-1.33307
12513929	chr3:12513929:C:T	2.44195e-17	-0.288202	-1.38972	5.69658e-06	-1.12515	-1.36698	3.44692e-05	-1.06591	-1.35147
12513994	chr3:12513994:C:T	1.6572e-17	-2.06559	-3.92172e-10	1.29617e-05	-1.66999	-3.92172e-10	6.29123e-05	-1.8157	-3.92172e-10
12514025	chr3:12514025:T:C	2.42183e-17	-0.29646	-1.38974	5.66247e-06	-1.13112	-1.36701	3.42527e-05	-1.07217	-1.3515
12514045	chr3:12514045:G:A	3.28149e-17	-4.33535e-10	-1.38242	1.75118e-05	-4.33535e-10	-1.36912	9.99837e-05	-4.33535e-10	-1.35244
12514081	chr3:12514081:G:A	1.36481e-15	-4.33535e-10	2.34546	0.000284433	-4.33535e-10	1.4185	0.00334162	-4.33535e-10	2.15677
12514889	chr3:12514889:A:T	4.08924e-17	-4.33535e-10	-1.16236	1.83346e-05	-4.33535e-10	-1.32321	0.000106261	-4.33535e-10	-1.29155
12515388	chr3:12515388:C:T	8.6233e-17	-0.416251	-3.92172e-10	2.02936e-05	-1.22169	-3.92172e-10	0.000121201	-1.15999	-3.92172e-10
12515453	chr3:12515453:A:G	7.23267e-17	-4.33535e-10	-0.592111	4.2023e-05	-4.33535e-10	-0.493779	0.000267137	-4.33535e-10	-0.369681
12516195	chr3:12516195:C:T	2.46645e-17	-0.276891	-1.39105	5.73223e-06	-1.11702	-1.36887	3.46696e-05	-1.05763	-1.35395
12516242	chr3:12516242:G:A	3.2031e-17	-4.33535e-10	-1.4066	1.68828e-05	-4.33535e-10	-1.4057	9.51183e-05	-4.33535e-10	-1.40232
12516295	chr3:12516295:G:A	2.87654e-17	-0.124643	-1.38949	6.46876e-06	-0.99827	-1.36674	3.92797e-05	-0.934815	-1.35192
12516569	chr3:12516569:A:G	3.03566e-17	-0.120856	-1.33944	7.08308e-06	-0.974985	-1.2993	4.27919e-05	-0.926283	-1.27481
12517391	chr3:12517391:C:A	2.20817e-17	-1.77856	-3.92172e-10	7.44042e-06	-2.22507	-3.92172e-10	5.06332e-05	-2.03284	-3.92172e-10
12517689	chr3:12517689:G:A	4.24938e-18	-2.15307	-1.27346	3.68567e-06	-1.74322	-1.18433	3.33343e-05	-1.31964	-1.13122
12517887	chr3:12517887:T:G	3.86376e-18	-2.17526	-1.34641	2.90673e-06	-1.76263	-1.40234	1.84272e-05	-1.64122	-1.4024
12518572	chr3:12518572:T:C	3.35882e-17	-0.343008	-1.01612	4.02891e-06	-1.64402	-1.19448	1.28809e-05	-2.20472	-1.19698
12518683	chr3:12518683:T:C	7.57809e-17	-4.33535e-10	-0.545459	2.70717e-05	-4.33535e-10	-0.933505	0.000163139	-4.33535e-10	-0.862839
12518818	chr3:12518818:A:G	3.9537e-18	-2.1662	-1.33245	2.98155e-06	-1.73447	-1.40508	1.89534e-05	-1.61034	-1.40512
12519061	chr3:12519061:G:A	2.56979e-17	-0.248007	-1.37889	5.96841e-06	-1.09459	-1.35093	3.62396e-05	-1.03422	-1.33307
12519463	chr3:12519463:T:C	1.91185e-17	-1.92265	-3.92172e-10	2.11778e-05	-1.17904	-3.92172e-10	0.00017111	-0.815136	-3.92172e-10
12519588	chr3:12519588:T:C	4.12141e-17	-4.33535e-10	-1.15452	1.84136e-05	-4.33535e-10	-1.3189	0.000106771	-4.33535e-10	-1.28676
12519612	chr3:12519612:A:G	4.10839e-18	-2.05392	-1.40635	2.07305e-06	-2.12085	-1.38213	1.98393e-05	-1.63076	-1.33902
12520028	chr3:12520028:C:T	8.00265e-17	-0.490947	-3.92172e-10	1.87826e-05	-1.29907	-3.92172e-10	0.000111814	-1.24061	-3.92172e-10
12520053	chr3:12520053:C:T	8.8696e-17	-0.38809	-3.92172e-10	2.07396e-05	-1.19995	-3.92172e-10	0.000123968	-1.13742	-3.92172e-10
12520067	chr3:12520067:T:C	9.12804e-17	-0.359369	-3.92172e-10	2.11593e-05	-1.17992	-3.92172e-10	0.000126596	-1.11644	-3.92172e-10
12520103	chr3:12520103:G:A	8.89304e-17	-0.385451	-3.92172e-10	2.05932e-05	-1.20703	-3.92172e-10	0.000122663	-1.148	-3.92172e-10
12520349	chr3:12520349:T:G	2.36463e-17	-0.331752	-1.37835	5.60617e-06	-1.15797	-1.35016	3.39757e-05	-1.09961	-1.33219
12520351	chr3:12520351:G:A	6.81715e-17	-4.33535e-10	-0.651278	2.93387e-05	-4.33535e-10	-0.853089	0.000172952	-4.33535e-10	-0.804429
12520914	chr3:12520914:C:T	7.76724e-18	-1.85522	-0.968168	3.02464e-06	-2.21684	-0.908366	2.46227e-05	-1.9213	-0.832469
12520950	chr3:12520950:T:C	1.23193e-16	-4.33535e-10	-0.0595501	5.66778e-05	-4.33535e-10	-0.194612	0.000305678	-4.33535e-10	-0.23491
12521150	chr3:12521150:T:C	1.65081e-15	1.39263	1.14309	0.000342037	1.08756	0.515361	0.00255973	1.27775	0.612458
12521531	chr3:12521531:G:A	8.0585e-17	-4.33535e-10	-0.483992	3.38896e-05	-4.33535e-10	-0.708886	0.000169817	-4.33535e-10	-0.822723
12521662	chr3:12521662:C:A	5.12744e-17	-4.33535e-10	-0.936113	3.16461e-05	-4.33535e-10	-0.77738	0.000186683	-4.33535e-10	-0.728031
12521666	chr3:12521666:G:A	1.64527e-17	-1.37035	-0.702464	4.18517e-06	-2.21998	-0.580467	2.87445e-05	-2.12178	-0.477215
12521739	chr3:12521739:C:T	3.24766e-17	-4.33535e-10	-1.39278	1.69814e-05	-4.33535e-10	-1.39988	9.49192e-05	-4.33535e-10	-1.40442
12521880	chr3:12521880:A:G	4.02669e-18	-2.10837	-1.37199	2.14406e-06	-2.06919	-1.40011	2.07656e-05	-1.51757	-1.40658
12522140	chr3:12522140:T:C	4.403e-18	-2.15811	-1.23291	3.08954e-06	-1.70865	-1.39532	1.97083e-05	-1.58048	-1.39593
12522141	chr3:12522141:T:C	4.06929e-18	-2.15959	-1.31025	3.04299e-06	-1.71255	-1.40661	1.94139e-05	-1.58487	-1.40659
12522421	chr3:12522421:A:AC	1.33435e-16	-4.33535e-10	0.0203125	6.12724e-05	-4.33535e-10	-0.116667	0.000329882	-4.33535e-10	-0.158708
12522534	chr3:12522534:A:G	5.03786e-18	-1.90579	-1.35053	1.95476e-06	-2.15752	-1.40421	1.04098e-05	-2.21357	-1.40112
12522803	chr3:12522803:A:G	1.67846e-17	-1.29139	-0.761452	3.9636e-06	-2.2105	-0.644346	2.62162e-05	-2.14598	-0.54509
12523729	chr3:12523729:A:G	4.60038e-18	-2.03218	-1.31499	2.0703e-06	-2.13738	-1.36692	1.81048e-05	-1.67049	-1.39077
12524209	chr3:12524209:G:A	3.21314e-17	-4.33535e-10	-1.40347	1.70201e-05	-4.33535e-10	-1.3976	9.64445e-05	-4.33535e-10	-1.38848
12524297	chr3:12524297:T:C	4.44747e-18	-2.03858	-1.34239	2.03366e-06	-2.13778	-1.38438	1.79435e-05	-1.66927	-1.40095
12524320	chr3:12524320:G:A	4.06753e-17	-4.33535e-10	-1.16768	1.96916e-05	-4.33535e-10	-1.2518	0.000129534	-4.33535e-10	-1.0935
12524323	chr3:12524323:G:T	3.20374e-17	-4.33535e-10	-1.4064	1.69167e-05	-4.33535e-10	-1.40369	9.55461e-05	-4.33535e-10	-1.39783
12524405	chr3:12524405:C:T	2.26969e-17	-0.344478	-1.4066	4.27324e-06	-1.3996	-1.38002	2.6177e-05	-1.31322	-1.37934
12524649	chr3:12524649:C:T	3.46661e-16	-4.33535e-10	0.975044	0.000136737	-4.33535e-10	0.686066	0.000980858	-4.33535e-10	0.930984
12525069	chr3:12525069:A:G	1.19303e-17	-1.04564	-1.34858	2.8109e-06	-1.91354	-1.28495	1.09722e-05	-2.22841	-1.33367
12525696	chr3:12525696:A:G	9.5566e-17	-0.313487	-3.92172e-10	2.17808e-05	-1.15096	-3.92172e-10	0.000130106	-1.0891	-3.92172e-10
12525855	chr3:12525855:G:A	4.30654e-17	-4.33535e-10	-1.11058	1.88825e-05	-4.33535e-10	-1.29376	0.000109797	-4.33535e-10	-1.25881
12526144	chr3:12526144:G:A	3.84403e-17	-4.33535e-10	-1.2242	1.77182e-05	-4.33535e-10	-1.3574	0.000101878	-4.33535e-10	-1.33367
12526358	chr3:12526358:A:G	1.16797e-16	-4.33535e-10	-0.112864	5.4094e-05	-4.33535e-10	-0.241272	0.000292157	-4.33535e-10	-0.280153
12526436	chr3:12526436:GCA:G	3.23876e-17	-4.33535e-10	-1.39553	1.69257e-05	-4.33535e-10	-1.40316	9.53152e-05	-4.33535e-10	-1.40025
12526863	chr3:12526863:T:G	1.19437e-16	-4.33535e-10	-0.0905177	5.52315e-05	-4.33535e-10	-0.220462	0.000298223	-4.33535e-10	-0.259601
12526926	chr3:12526926:T:G	4.35146e-18	-2.05235	-1.35045	2.04832e-06	-2.12175	-1.39323	1.85488e-05	-1.63245	-1.40459
12527082	chr3:12527082:T:G	2.65505e-16	-4.33535e-10	0.708329	8.36002e-05	-4.33535e-10	0.194051	0.000555621	-4.33535e-10	0.362642
12527178	chr3:12527178:C:G	9.4951e-17	-0.319943	-3.92172e-10	2.17894e-05	-1.15057	-3.92172e-10	0.000130457	-1.0864	-3.92172e-10
12527515	chr3:12527515:G:A	3.38144e-17	-4.33535e-10	-1.35242	1.80005e-05	-4.33535e-10	-1.3416	0.000101908	-4.33535e-10	-1.33337
12527536	chr3:12527536:C:T	1.27396e-17	-0.922475	-1.40611	2.72708e-06	-1.84012	-1.38864	1.02079e-05	-2.2302	-1.40408
12527956	chr3:12527956:G:A	3.67681e-17	-4.33535e-10	-1.26867	1.85628e-05	-4.33535e-10	-1.31084	0.000105874	-4.33535e-10	-1.29519
12528461	chr3:12528461:C:T	4.17072e-17	-4.33535e-10	-1.14263	2.21353e-05	-4.33535e-10	-1.13482	0.000121069	-4.33535e-10	-1.16108
12528469	chr3:12528469:C:T	1.18963e-16	-4.33535e-10	-0.0944884	5.49878e-05	-4.33535e-10	-0.224884	0.000296933	-4.33535e-10	-0.263936
12528551	chr3:12528551:T:C	1.42467e-17	-2.21678	-3.92172e-10	1.2849e-05	-1.67873	-3.92172e-10	5.94551e-05	-1.87222	-3.92172e-10
12529073	chr3:12529073:C:T	1.93652e-17	-1.28347	-0.626357	4.57821e-06	-2.1933	-0.517389	2.99421e-05	-2.16991	-0.388265
12529444	chr3:12529444:T:C	1.46886e-17	-2.18623	-3.92172e-10	7.46958e-06	-2.22116	-3.92172e-10	4.16751e-05	-2.22754	-3.92172e-10
12530039	chr3:12530039:G:A	4.5209e-17	-4.33535e-10	-1.06201	3.08564e-05	-4.33535e-10	-0.802652	0.00015095	-4.33535e-10	-0.940494
12530225	chr3:12530225:CAT:C	1.11021e-16	-0.163587	-3.92172e-10	2.44098e-05	-1.03701	-3.92172e-10	0.000146376	-0.971264	-3.92172e-10
12530257	chr3:12530257:T:C	3.27934e-17	-4.33535e-10	-1.38308	1.73398e-05	-4.33535e-10	-1.37899	9.79814e-05	-4.33535e-10	-1.37267
12531837	chr3:12531837:A:G	2.13592e-16	-0.892364	1.38313	2.95509e-05	-2.1382	1.29232	0.000198944	-2.22393	1.55951
12532019	chr3:12532019:A:G	6.83657e-18	-1.82911	-1.12191	3.25059e-06	-2.14816	-0.905002	1.75134e-05	-2.22977	-0.864709
12532323	chr3:12532323:G:A	2.78886e-16	0.757499	-3.92172e-10	4.3113e-05	-0.468171	-3.92172e-10	0.000142453	-0.998428	-3.92172e-10
12532499	chr3:12532499:T:C	1.16649e-17	-2.16201	-0.254714	3.44775e-06	-2.22104	-0.773237	2.19117e-05	-2.0547	-0.815726
12532638	chr3:12532638:G:T	8.63579e-17	-0.414804	-3.92172e-10	2.04617e-05	-1.21344	-3.92172e-10	0.000120954	-1.16203	-3.92172e-10
12532673	chr3:12532673:G:A	5.93258e-17	-4.33535e-10	-0.790261	2.35953e-05	-4.33535e-10	-1.07095	0.000140621	-4.33535e-10	-1.01137
12533398	chr3:12533398:A:G	4.34068e-18	-1.99869	-1.40659	1.93608e-06	-2.17903	-1.3923	1.59984e-05	-1.86909	-1.31587
12533436	chr3:12533436:G:A	5.70958e-18	-2.22811	-0.903046	2.4182e-06	-2.18619	-1.16278	1.67432e-05	-1.90299	-1.23646
12533562	chr3:12533562:A:G	1.26851e-17	-2.02673	-0.306154	1.09822e-05	-1.44862	-0.387095	4.66618e-05	-1.71876	-0.39576
12534093	chr3:12534093:G:T	5.78701e-18	-2.23019	-0.887496	2.48162e-06	-2.17203	-1.15105	1.7474e-05	-1.8699	-1.22683
12534094	chr3:12534094:C:T	5.85035e-18	-2.23025	-0.876558	2.50366e-06	-2.17123	-1.14301	1.76266e-05	-1.8679	-1.22013
12534278	chr3:12534278:C:T	2.80496e-16	-4.33535e-10	0.763256	9.98158e-05	-4.33535e-10	0.371331	0.000666911	-4.33535e-10	0.545212
12534859	chr3:12534859:A:G	1.74407e-17	-2.0145	-3.92172e-10	7.53153e-06	-2.2129	-3.92172e-10	4.6407e-05	-2.11999	-3.92172e-10
12535347	chr3:12535347:A:G	5.71819e-18	-1.95521	-1.17445	1.96561e-06	-2.2121	-1.34409	1.10413e-05	-2.1767	-1.3791
12535433	chr3:12535433:A:G	4.60098e-17	-4.33535e-10	-1.04445	3.15912e-05	-4.33535e-10	-0.779118	0.000154185	-4.33535e-10	-0.919288
12535455	chr3:12535455:T:G	2.11574e-17	-1.82132	-3.92172e-10	8.0887e-06	-2.14153	-3.92172e-10	4.90602e-05	-2.06439	-3.92172e-10
12536210	chr3:12536210:T:C	4.9384e-17	-4.33535e-10	-0.973678	3.04807e-05	-4.33535e-10	-0.8149	0.000199421	-4.33535e-10	-0.662028
12536346	chr3:12536346:G:C	1.31394e-16	0.00489691	-3.92172e-10	2.7955e-05	-0.901398	-3.92172e-10	0.00016609	-0.844911	-3.92172e-10
12536688	chr3:12536688:T:C	1.1509e-16	-0.127592	-3.92172e-10	2.52597e-05	-1.00278	-3.92172e-10	0.000149711	-0.948738	-3.92172e-10
12537939	chr3:12537939:G:A	1.86917e-17	-1.94522	-3.92172e-10	7.49414e-06	-2.21787	-3.92172e-10	4.15646e-05	-2.23019	-3.92172e-10
12538018	chr3:12538018:C:T	4.15135e-17	-4.33535e-10	-1.14729	2.3885e-05	-4.33535e-10	-1.05875	0.000110743	-4.33535e-10	-1.25023
12538445	chr3:12538445:G:T	5.81157e-18	-2.22298	-0.890477	2.42567e-06	-2.18801	-1.15787	1.69577e-05	-1.89443	-1.23229
12538598	chr3:12538598:A:C	3.61022e-17	-4.33535e-10	-1.28695	1.87252e-05	-4.33535e-10	-1.30212	0.000106973	-4.33535e-10	-1.28487
12538784	chr3:12538784:T:C	3.45034e-18	-2.22968	-1.40515	2.51297e-06	-2.03345	-1.27708	1.50638e-05	-1.96826	-1.27689
12539189	chr3:12539189:A:G	7.54523e-18	-1.56773	-1.28466	2.0783e-06	-2.22557	-1.27488	1.20333e-05	-2.21629	-1.25348
12539322	chr3:12539322:C:T	1.24149e-16	-0.0518241	-3.92172e-10	2.68239e-05	-0.942704	-3.92172e-10	0.000159462	-0.88564	-3.92172e-10
12539711	chr3:12539711:A:C	1.47546e-17	-2.18175	-3.92172e-10	7.65118e-06	-2.19714	-3.92172e-10	4.16719e-05	-2.22762	-3.92172e-10
12539767	chr3:12539767:C:A	1.12904e-16	-1.57883	1.43206	1.58382e-05	-2.22899	0.759417	0.000159469	-2.22216	1.33657
12539917	chr3:12539917:T:C	3.23167e-17	-1.57019	0.172466	8.6772e-06	-1.9948	-0.076501	4.93523e-05	-2.05277	-0.00568968
12540062	chr3:12540062:G:A	3.34643e-17	-4.33535e-10	-1.36283	1.76108e-05	-4.33535e-10	-1.36348	9.76e-05	-4.33535e-10	-1.37657
12540093	chr3:12540093:C:T	1.15057e-17	-2.20784	-0.222617	5.38498e-06	-2.07811	-0.470276	2.30195e-05	-2.23039	-0.590709
12540378	chr3:12540378:C:T	3.79516e-17	-4.33535e-10	-1.23699	1.96648e-05	-4.33535e-10	-1.25317	0.000113468	-4.33535e-10	-1.22593
12540602	chr3:12540602:G:A	7.12637e-18	-1.83337	-1.07613	2.27355e-06	-2.13803	-1.27262	1.10989e-05	-2.2231	-1.32749
12540716	chr3:12540716:A:G	3.82007e-17	-4.33535e-10	-1.23045	2.46555e-05	-4.33535e-10	-1.02699	0.000123805	-4.33535e-10	-1.13873
12541126	chr3:12541126:C:T	1.41435e-17	-2.22405	-3.92172e-10	9.92179e-06	-1.93726	-3.92172e-10	4.90513e-05	-2.06458	-3.92172e-10
12541160	chr3:12541160:A:C	4.16094e-17	-4.33535e-10	-1.14498	1.85957e-05	-4.33535e-10	-1.30906	0.000107885	-4.33535e-10	-1.27638
12541280	chr3:12541280:A:G	6.77511e-17	-4.33535e-10	-0.657465	2.92643e-05	-4.33535e-10	-0.855627	0.000148918	-4.33535e-10	-0.954045
12541376	chr3:12541376:C:T	6.99252e-17	-4.33535e-10	-0.625879	4.52694e-05	-4.33535e-10	-0.419365	0.000310201	-4.33535e-10	-0.220222
12541569	chr3:12541569:A:G	7.66851e-18	-1.74611	-1.09007	2.29299e-06	-2.11952	-1.28262	1.09833e-05	-2.22566	-1.33541
12541644	chr3:12541644:G:A	4.04252e-17	-4.33535e-10	-1.17385	2.31798e-05	-4.33535e-10	-1.08871	0.000108561	-4.33535e-10	-1.27013
12541775	chr3:12541775:G:A	2.15332e-17	-1.80371	-3.92172e-10	7.82396e-06	-2.1748	-3.92172e-10	4.2045e-05	-2.2187	-3.92172e-10
12541800	chr3:12541800:G:A	4.07901e-17	-4.33535e-10	-1.16487	2.34135e-05	-4.33535e-10	-1.07868	0.000109294	-4.33535e-10	-1.2634
12542785	chr3:12542785:G:A	4.36031e-17	-4.33535e-10	-1.09818	2.93546e-05	-4.33535e-10	-0.852547	0.000144538	-4.33535e-10	-0.983901
12543136	chr3:12543136:T:C	9.12829e-17	-0.359341	-3.92172e-10	2.12173e-05	-1.17718	-3.92172e-10	0.000125533	-1.12488	-3.92172e-10
12543400	chr3:12543400:A:C	1.21188e-17	-1.74443	-0.634118	3.31806e-06	-2.11819	-0.914426	1.55043e-05	-2.22607	-0.990253
12543568	chr3:12543568:T:C	4.30718e-17	-4.33535e-10	-1.11044	1.8944e-05	-4.33535e-10	-1.29051	0.000110255	-4.33535e-10	-1.25464
12543701	chr3:12543701:CAT:C	4.10185e-17	-4.33535e-10	-1.15928	2.35642e-05	-4.33535e-10	-1.07227	0.000109761	-4.33535e-10	-1.25914
12543705	chr3:12543705:G:GGTTTAGT	4.07267e-17	-4.33535e-10	-1.16642	2.337e-05	-4.33535e-10	-1.08054	0.000109158	-4.33535e-10	-1.26464
12544355	chr3:12544355:C:G	4.28047e-17	-4.33535e-10	-1.11666	1.89103e-05	-4.33535e-10	-1.29229	0.000109999	-4.33535e-10	-1.25697
12544375	chr3:12544375:G:T	4.26002e-17	-4.33535e-10	-1.12145	1.88533e-05	-4.33535e-10	-1.29531	0.000109625	-4.33535e-10	-1.26038
12544470	chr3:12544470:A:G	2.64213e-17	-2.22026	0.621125	1.22523e-05	-2.11391	0.387627	5.60355e-05	-2.22883	0.297369
12544590	chr3:12544590:G:A	6.53792e-17	-4.33535e-10	-0.693101	2.83113e-05	-4.33535e-10	-0.888735	0.000166682	-4.33535e-10	-0.841358
12544666	chr3:12544666:C:T	7.38531e-17	-4.33535e-10	-0.571227	3.12226e-05	-4.33535e-10	-0.790852	0.000157767	-4.33535e-10	-0.896324
12544701	chr3:12544701:TC:T	4.07724e-17	-4.33535e-10	-1.1653	2.10339e-05	-4.33535e-10	-1.18586	0.000121963	-4.33535e-10	-1.15373
12544741	chr3:12544741:T:C	3.56985e-18	-2.19421	-1.40657	2.08253e-06	-2.16867	-1.32974	1.24052e-05	-2.1112	-1.32813
12544924	chr3:12544924:A:C	4.11064e-17	-4.33535e-10	-1.15714	2.36221e-05	-4.33535e-10	-1.06981	0.00010993	-4.33535e-10	-1.2576
12545023	chr3:12545023:TCATATATTCCA:T	1.0812e-17	-1.36621	-1.12643	2.45844e-06	-2.09331	-1.23916	1.22912e-05	-2.20312	-1.24544
12545182	chr3:12545182:T:G	3.25507e-17	-4.33535e-10	-1.39051	1.70522e-05	-4.33535e-10	-1.39572	9.62721e-05	-4.33535e-10	-1.39027
12545800	chr3:12545800:G:A	3.51803e-17	-4.33535e-10	-1.31282	1.82084e-05	-4.33535e-10	-1.33011	0.000103788	-4.33535e-10	-1.31509
12546746	chr3:12546746:T:G	6.24855e-17	-4.33535e-10	-0.73837	3.99303e-05	-4.33535e-10	-0.54486	0.000269799	-4.33535e-10	-0.359767
12546899	chr3:12546899:G:A	7.0259e-18	-1.78272	-1.14098	2.19474e-06	-2.13453	-1.3114	1.07868e-05	-2.2219	-1.35722
12546941	chr3:12546941:A:G	3.9538e-17	-4.33535e-10	-1.19604	2.25385e-05	-4.33535e-10	-1.11677	0.000106648	-4.33535e-10	-1.28791
12547289	chr3:12547289:A:G	4.39301e-17	-4.33535e-10	-1.0907	2.96527e-05	-4.33535e-10	-0.842441	0.000145814	-4.33535e-10	-0.975108
12547524	chr3:12547524:CAA:C	1.12894e-17	-1.69127	-0.75817	3.5378e-06	-2.17628	-0.792211	1.90776e-05	-2.13545	-0.873478
12547576	chr3:12547576:T:A	1.83134e-17	-1.96567	-3.92172e-10	7.92432e-06	-2.16206	-3.92172e-10	4.22689e-05	-2.21339	-3.92172e-10
12547742	chr3:12547742:G:A	2.22105e-17	-2.23044	0.457701	8.1509e-06	-2.19284	0.0589685	5.52998e-05	-2.19052	0.245841
12547833	chr3:12547833:T:C	3.88867e-17	-4.33535e-10	-1.21265	1.77966e-05	-4.33535e-10	-1.35299	0.000102533	-4.33535e-10	-1.32726
12548186	chr3:12548186:C:T	8.15081e-18	-1.65348	-1.12171	3.22069e-06	-1.84108	-1.22132	1.18363e-05	-2.21621	-1.27007
12548397	chr3:12548397:G:A	5.36259e-17	-4.33535e-10	-0.891272	3.49846e-05	-4.33535e-10	-0.677086	0.00020818	-4.33535e-10	-0.619041
12548404	chr3:12548404:C:CA	6.4295e-18	-1.94478	-1.06763	3.04956e-06	-2.2292	-0.887796	1.80611e-05	-2.22838	-0.835308
12548584	chr3:12548584:A:C	6.40117e-17	-4.33535e-10	-0.71424	4.10038e-05	-4.33535e-10	-0.518331	0.000244253	-4.33535e-10	-0.459238
12548925	chr3:12548925:G:A	6.00678e-17	-4.33535e-10	-0.777831	2.63861e-05	-4.33535e-10	-0.959159	0.000154776	-4.33535e-10	-0.915464
12548995	chr3:12548995:C:T	1.9387e-17	-2.23019	0.321487	8.75199e-06	-2.17439	0.111675	4.37538e-05	-2.20614	0.0272715
12550090	chr3:12550090:G:A	3.88422e-18	-2.22983	-1.28655	3.68115e-06	-1.75782	-1.17095	2.94837e-05	-1.45347	-1.12014
12550119	chr3:12550119:G:A	5.97552e-17	-4.33535e-10	-0.783049	3.19516e-05	-4.33535e-10	-0.767773	0.0001867	-4.33535e-10	-0.72794
12550580	chr3:12550580:T:C	1.53551e-17	-2.14185	-3.92172e-10	1.13221e-05	-1.80524	-3.92172e-10	8.21046e-05	-1.54945	-3.92172e-10
12550728	chr3:12550728:T:C	4.16977e-16	-4.33535e-10	1.15973	0.000100575	-4.33535e-10	0.378904	0.00102994	-4.33535e-10	0.979809
12550817	chr3:12550817:GTTATGTTGGGTTATAT:G	5.39468e-18	-1.91271	-1.27519	2.3334e-06	-2.22637	-1.1583	1.35663e-05	-2.23007	-1.11978
12550869	chr3:12550869:T:C	1.7874e-17	-0.590112	-1.39984	3.82345e-06	-1.54312	-1.34773	2.26313e-05	-1.49187	-1.34624
12550886	chr3:12550886:C:T	9.13472e-16	-4.33535e-10	1.94395	0.000198016	-4.33535e-10	1.05635	0.00223104	-4.33535e-10	1.75278
12551122	chr3:12551122:C:G	1.06091e-17	-1.4054	-1.1062	2.46207e-06	-2.10818	-1.22282	1.25793e-05	-2.19615	-1.22924
12551444	chr3:12551444:A:G	4.70387e-17	-4.33535e-10	-1.02233	2.05092e-05	-4.33535e-10	-1.21112	0.000117725	-4.33535e-10	-1.18909
12551485	chr3:12551485:A:T	3.509e-17	-4.33535e-10	-1.31539	1.92187e-05	-4.33535e-10	-1.27611	9.74736e-05	-4.33535e-10	-1.37786
12551920	chr3:12551920:A:T	5.11606e-18	-1.83811	-1.40281	1.86422e-06	-2.21516	-1.39399	1.37606e-05	-1.95057	-1.38506
12552078	chr3:12552078:G:A	5.55648e-16	-4.33535e-10	1.44683	0.000128135	-4.33535e-10	0.621085	0.00136221	-4.33535e-10	1.25942
12552945	chr3:12552945:G:A	3.97264e-17	-4.33535e-10	-1.19129	2.07237e-05	-4.33535e-10	-1.20072	0.00012002	-4.33535e-10	-1.16979
12553172	chr3:12553172:T:G	3.25837e-17	-4.33535e-10	-1.38949	1.70646e-05	-4.33535e-10	-1.39499	0.000103598	-4.33535e-10	-1.31693
12553881	chr3:12553881:C:T	3.57726e-17	-4.33535e-10	-1.29612	1.82548e-05	-4.33535e-10	-1.32757	0.000103218	-4.33535e-10	-1.3206
12554018	chr3:12554018:T:C	3.50505e-17	-4.33535e-10	-1.31651	1.81233e-05	-4.33535e-10	-1.3348	0.000103264	-4.33535e-10	-1.32016
12554586	chr3:12554586:A:G	9.40513e-17	-0.329464	-3.92172e-10	2.15856e-05	-1.15997	-3.92172e-10	0.000127347	-1.11053	-3.92172e-10
12554670	chr3:12554670:G:A	3.37338e-17	-4.33535e-10	-1.35481	1.93692e-05	-4.33535e-10	-1.26831	0.000112665	-4.33535e-10	-1.23303
12555008	chr3:12555008:T:C	4.6196e-17	-2.22962	1.18921	1.53942e-05	-2.19304	0.695033	0.000111636	-2.19356	0.951359
12555345	chr3:12555345:T:C	3.51454e-18	-2.20997	-1.40643	2.08587e-06	-2.15675	-1.34005	1.25287e-05	-2.09272	-1.3367
12555500	chr3:12555500:T:C	4.39597e-17	-2.22997	1.13994	1.45554e-05	-2.20332	0.649287	0.000107246	-2.18616	0.903837
12555700	chr3:12555700:G:T	4.31493e-17	-4.33535e-10	-1.10864	3.04225e-05	-4.33535e-10	-0.816812	0.000160672	-4.33535e-10	-0.878078
12555749	chr3:12555749:G:A	4.53727e-17	-2.23017	1.17177	1.50038e-05	-2.20164	0.677948	0.000110319	-2.18831	0.934237
12556393	chr3:12556393:T:C	1.42569e-17	-2.21606	-3.92172e-10	7.48884e-06	-2.21858	-3.92172e-10	4.17668e-05	-2.22534	-3.92172e-10
12556957	chr3:12556957:C:G	3.21639e-17	-4.33535e-10	-1.40246	1.70456e-05	-4.33535e-10	-1.3961	9.54691e-05	-4.33535e-10	-1.39864
12557284	chr3:12557284:A:G	2.63534e-17	-1.60171	-3.92172e-10	7.65631e-06	-2.19647	-3.92172e-10	4.83457e-05	-2.07907	-3.92172e-10
12557340	chr3:12557340:C:G	3.8487e-18	-2.21004	-1.31553	2.31271e-06	-2.16165	-1.23193	1.42656e-05	-2.09718	-1.20241
12557399	chr3:12557399:A:G	1.28794e-16	-4.33535e-10	-0.0150902	4.83507e-05	-4.33535e-10	-0.353514	0.00023303	-4.33535e-10	-0.506276
12557829	chr3:12557829:C:T	1.41273e-16	-4.33535e-10	0.0773917	5.22569e-05	-4.33535e-10	-0.275824	0.000250363	-4.33535e-10	-0.434533
12557861	chr3:12557861:G:A	1.38499e-16	-4.33535e-10	0.0575572	5.14901e-05	-4.33535e-10	-0.290606	0.000247067	-4.33535e-10	-0.447783
12558510	chr3:12558510:C:T	3.21892e-17	-4.33535e-10	-1.40167	1.70857e-05	-4.33535e-10	-1.39375	9.56582e-05	-4.33535e-10	-1.39666
12558537	chr3:12558537:A:ATT	7.54718e-16	-4.33535e-10	1.75304	0.000169214	-4.33535e-10	0.899166	0.00187186	-4.33535e-10	1.57725
12558697	chr3:12558697:A:G	3.07733e-17	-1.57207	0.125407	1.82802e-05	-1.04614	-0.280031	6.1833e-05	-1.63032	-0.202681
12559030	chr3:12559030:T:C	4.00251e-18	-2.20748	-1.27891	2.41117e-06	-2.16273	-1.18915	1.48586e-05	-2.09962	-1.15925
12559109	chr3:12559109:A:G	9.73291e-18	-1.40012	-1.19767	2.31817e-06	-2.10053	-1.29068	1.17161e-05	-2.20019	-1.29629
12559196	chr3:12559196:A:G	3.78082e-17	-1.24078	-3.92172e-10	5.63853e-05	-0.199787	-3.92172e-10	0.000476867	0.209795	-3.92172e-10
12559250	chr3:12559250:C:T	3.3842e-17	-4.33535e-10	-1.3516	1.7433e-05	-4.33535e-10	-1.37363	9.87223e-05	-4.33535e-10	-1.36513
12559338	chr3:12559338:G:A	3.91771e-18	-2.19789	-1.30991	2.29366e-06	-2.17801	-1.22383	1.40635e-05	-2.12017	-1.19368
12559863	chr3:12559863:C:T	4.4613e-17	-4.33535e-10	-1.07528	2.31942e-05	-4.33535e-10	-1.08809	0.00013521	-4.33535e-10	-1.05061
12560252	chr3:12560252:CTG:C	4.4634e-17	-4.33535e-10	-1.07481	2.32051e-05	-4.33535e-10	-1.08762	0.000135276	-4.33535e-10	-1.05013
12560442	chr3:12560442:G:A	3.55912e-18	-2.23046	-1.37334	2.35023e-06	-2.05998	-1.3175	1.47704e-05	-1.96766	-1.29716
12560995	chr3:12560995:G:A	6.49423e-18	-1.63678	-1.36561	1.86419e-06	-2.22501	-1.38416	1.14464e-05	-2.11327	-1.40649
12561300	chr3:12561300:G:A	4.2023e-17	-4.33535e-10	-1.13509	1.86417e-05	-4.33535e-10	-1.30659	0.000108277	-4.33535e-10	-1.27275
12561381	chr3:12561381:G:A	3.21944e-17	-4.33535e-10	-1.40151	1.69102e-05	-4.33535e-10	-1.40408	9.52154e-05	-4.33535e-10	-1.4013
12562661	chr3:12562661:A:C	5.97042e-18	-1.68208	-1.40441	1.84815e-06	-2.22908	-1.38873	1.30495e-05	-2.0861	-1.3026
12562753	chr3:12562753:G:A	3.55389e-18	-2.19998	-1.40528	2.03423e-06	-2.17039	-1.35148	1.21584e-05	-2.11086	-1.34856
12562949	chr3:12562949:G:T	5.69117e-17	-0.483417	-0.348386	7.07898e-06	-1.92167	-0.353191	4.00084e-05	-2.20813	-0.0602242
12563042	chr3:12563042:T:C	5.24652e-17	-4.33535e-10	-0.913154	3.2499e-05	-4.33535e-10	-0.750786	0.000213737	-4.33535e-10	-0.592697
12563331	chr3:12563331:G:C	3.4674e-17	-4.33535e-10	-1.32732	1.8941e-05	-4.33535e-10	-1.29066	9.68492e-05	-4.33535e-10	-1.38429
12563364	chr3:12563364:C:A	1.22852e-16	-4.33535e-10	-0.0623218	4.62608e-05	-4.33535e-10	-0.3977	0.000223565	-4.33535e-10	-0.547743
12563949	chr3:12563949:A:G	4.29743e-18	-2.2302	-1.18509	4.22365e-06	-1.71972	-1.07157	3.52413e-05	-1.39455	-1.00068
12564009	chr3:12564009:G:A	9.63811e-17	-4.33535e-10	-0.304995	3.56258e-05	-4.33535e-10	-0.658925	0.000219941	-4.33535e-10	-0.564084
12564106	chr3:12564106:C:T	4.67608e-17	-4.33535e-10	-1.02826	2.58145e-05	-4.33535e-10	-0.981058	0.000161638	-4.33535e-10	-0.872082
12564201	chr3:12564201:C:T	1.4234e-17	-0.902383	-1.31529	2.42529e-06	-2.10204	-1.244	1.45284e-05	-2.22786	-1.05348
12564401	chr3:12564401:T:C	3.43547e-17	-4.33535e-10	-1.33657	1.87259e-05	-4.33535e-10	-1.30209	9.63757e-05	-4.33535e-10	-1.38919
12565266	chr3:12565266:C:T	3.85238e-17	-4.33535e-10	-1.22203	2.18895e-05	-4.33535e-10	-1.14599	0.000105038	-4.33535e-10	-1.30312
12565272	chr3:12565272:G:A	8.55359e-18	-1.56647	-1.16048	2.35538e-06	-2.22878	-1.14651	1.36812e-05	-2.22427	-1.11715
12565709	chr3:12565709:G:A	1.2649e-17	-1.60192	-0.733808	3.68812e-06	-2.16229	-0.764591	1.91614e-05	-2.15538	-0.849163
12565728	chr3:12565728:C:T	1.50276e-17	-2.16341	-3.92172e-10	7.58151e-06	-2.20628	-3.92172e-10	4.31915e-05	-2.1918	-3.92172e-10
12565731	chr3:12565731:G:A	8.06936e-17	-0.482646	-3.92172e-10	1.89528e-05	-1.29005	-3.92172e-10	0.000113182	-1.22845	-3.92172e-10
12566228	chr3:12566228:C:T	3.88195e-17	-4.33535e-10	-1.21438	2.20889e-05	-4.33535e-10	-1.13692	0.000105643	-4.33535e-10	-1.29738
12566430	chr3:12566430:C:T	2.73182e-17	-1.6571	0.0913517	1.59895e-05	-1.14488	-0.315189	5.51352e-05	-1.70899	-0.23866
12566546	chr3:12566546:A:C	3.89997e-17	-0.570475	-0.639276	4.93674e-06	-1.93366	-0.701627	2.53474e-05	-2.21116	-0.513604
12567079	chr3:12567079:C:G	4.21292e-17	-4.33535e-10	-1.13256	1.86468e-05	-4.33535e-10	-1.30632	0.000108382	-4.33535e-10	-1.27178
12567237	chr3:12567237:G:T	1.49446e-16	-4.33535e-10	0.133631	5.44668e-05	-4.33535e-10	-0.234403	0.000533105	-4.33535e-10	0.321275
12567549	chr3:12567549:C:T	1.51979e-16	-4.33535e-10	0.150439	5.53436e-05	-4.33535e-10	-0.218434	0.00026268	-4.33535e-10	-0.386507
12568065	chr3:12568065:C:T	5.60821e-17	-4.33535e-10	-0.846487	2.34469e-05	-4.33535e-10	-1.07726	0.000141352	-4.33535e-10	-1.00619
12568081	chr3:12568081:G:T	7.14175e-17	-4.33535e-10	-0.604762	3.96268e-05	-4.33535e-10	-0.55249	0.000239346	-4.33535e-10	-0.479534
12568205	chr3:12568205:T:C	4.47523e-17	-4.33535e-10	-1.07216	2.38825e-05	-4.33535e-10	-1.05885	0.000141927	-4.33535e-10	-1.00213
12568438	chr3:12568438:G:A	7.43206e-17	-0.471242	-0.0936751	9.17219e-06	-1.9087	-0.107115	5.30017e-05	-2.20489	0.217773
12568575	chr3:12568575:G:A	4.19759e-18	-2.18515	-1.25364	2.82012e-06	-2.19796	-0.997252	1.77261e-05	-2.1506	-0.931806
12569053	chr3:12569053:A:G	2.11567e-17	-1.82135	-3.92172e-10	8.46148e-06	-2.09647	-3.92172e-10	5.02035e-05	-2.04136	-3.92172e-10
12569233	chr3:12569233:T:C	3.52481e-18	-2.21293	-1.40055	2.11791e-06	-2.16334	-1.31823	1.27361e-05	-2.1008	-1.31221
12569700	chr3:12569700:T:C	3.95683e-17	-4.33535e-10	-1.19528	1.80533e-05	-4.33535e-10	-1.33867	0.000104615	-4.33535e-10	-1.30716
12569770	chr3:12569770:T:C	5.47549e-18	-1.95502	-1.218	3.1625e-06	-2.12472	-0.955916	1.8846e-05	-2.07858	-0.942564
12569919	chr3:12569919:C:T	3.93612e-17	-4.33535e-10	-1.20052	2.24621e-05	-4.33535e-10	-1.12016	0.000106757	-4.33535e-10	-1.28689
12570870	chr3:12570870:T:TGA	3.21851e-16	-4.33535e-10	0.900784	0.000124981	-4.33535e-10	0.596167	0.000786201	-4.33535e-10	0.709769
12571221	chr3:12571221:T:C	5.31537e-18	-2.14432	-1.05838	4.46425e-06	-1.97933	-0.756563	2.72477e-05	-1.91821	-0.734267
12571333	chr3:12571333:A:G	5.08999e-17	-4.33535e-10	-0.943444	2.49181e-05	-4.33535e-10	-1.0164	0.000141932	-4.33535e-10	-1.00209
12571349	chr3:12571349:T:C	3.42249e-17	-4.33535e-10	-1.34035	1.82029e-05	-4.33535e-10	-1.33042	0.000100477	-4.33535e-10	-1.34751
12571528	chr3:12571528:G:A	3.41666e-17	-4.33535e-10	-1.34206	1.8995e-05	-4.33535e-10	-1.28782	0.00010485	-4.33535e-10	-1.30491
12571686	chr3:12571686:T:C	5.10733e-17	-4.33535e-10	-0.940044	2.92887e-05	-4.33535e-10	-0.854794	0.000181565	-4.33535e-10	-0.755832
12571990	chr3:12571990:A:G	2.2642e-16	-4.33535e-10	0.549087	0.000130317	-4.33535e-10	0.637974	0.000810794	-4.33535e-10	0.74057
12572592	chr3:12572592:C:CT	1.07703e-16	-0.193924	-3.92172e-10	2.38915e-05	-1.05847	-3.92172e-10	0.000139336	-1.02056	-3.92172e-10
12573117	chr3:12573117:T:G	9.36397e-18	-1.39929	-1.23715	2.18312e-06	-2.22894	-1.2223	1.25424e-05	-2.23036	-1.19796
12573158	chr3:12573158:G:A	3.83123e-17	-4.33535e-10	-1.22753	2.1739e-05	-4.33535e-10	-1.15289	0.000104591	-4.33535e-10	-1.30739
12573515	chr3:12573515:TA:T	1.14603e-17	-1.39778	-1.03664	6.17843e-06	-1.16107	-1.24986	1.8724e-05	-1.86913	-1.15851
12573550	chr3:12573550:A:T	4.45027e-17	-4.33535e-10	-1.07775	2.31382e-05	-4.33535e-10	-1.09051	0.000134866	-4.33535e-10	-1.05316
12573660	chr3:12573660:G:A	4.51495e-17	-4.33535e-10	-1.06333	2.34707e-05	-4.33535e-10	-1.07624	0.00013702	-4.33535e-10	-1.03731
12573719	chr3:12573719:C:T	1.2886e-17	-2.22995	-0.0872083	6.97352e-06	-2.18584	-0.104039	3.56739e-05	-2.16637	-0.216657
12573869	chr3:12573869:G:C	1.13428e-16	-4.33535e-10	-0.142136	4.31625e-05	-4.33535e-10	-0.467023	0.000209771	-4.33535e-10	-0.611427
12574081	chr3:12574081:A:G	6.28943e-18	-2.09224	-0.942194	5.33542e-06	-2.04326	-0.514373	3.28716e-05	-1.99346	-0.47137
12574111	chr3:12574111:C:T	1.85196e-16	-4.33535e-10	0.348109	6.55541e-05	-4.33535e-10	-0.0491192	0.000309155	-4.33535e-10	-0.223602
12574194	chr3:12574194:C:T	4.04263e-17	-4.33535e-10	-1.17382	2.11838e-05	-4.33535e-10	-1.17876	0.000122447	-4.33535e-10	-1.14976
12574365	chr3:12574365:G:T	1.09992e-16	-4.33535e-10	-0.172893	4.22815e-05	-4.33535e-10	-0.487646	0.000205671	-4.33535e-10	-0.631167
12574465	chr3:12574465:G:A	1.41876e-17	-0.998332	-1.2226	2.33499e-06	-2.1764	-1.20759	1.31819e-05	-2.19621	-1.18239
12574485	chr3:12574485:T:C	1.43752e-17	-2.17731	-0.030494	8.81784e-06	-2.09088	0.0356663	3.11742e-05	-2.23006	-0.287794
12575034	chr3:12575034:G:A	5.45206e-18	-1.85793	-1.31938	2.06785e-06	-2.20389	-1.3016	1.11423e-05	-2.22956	-1.31714
12575353	chr3:12575353:G:C	8.4794e-17	-4.33535e-10	-0.43308	5.48667e-05	-4.33535e-10	-0.22709	0.000378243	-4.33535e-10	-0.0219058
12575559	chr3:12575559:A:G	4.13934e-17	-4.33535e-10	-1.15018	2.71987e-05	-4.33535e-10	-0.928826	0.000135104	-4.33535e-10	-1.0514
12575782	chr3:12575782:C:G	3.20386e-17	-4.33535e-10	-1.40636	1.68956e-05	-4.33535e-10	-1.40494	9.67687e-05	-4.33535e-10	-1.38512
12575869	chr3:12575869:G:A	4.19157e-17	-4.33535e-10	-1.13764	2.12663e-05	-4.33535e-10	-1.17487	0.000122391	-4.33535e-10	-1.15022
12576763	chr3:12576763:C:T	3.48859e-18	-2.22499	-1.39882	2.54096e-06	-1.9414	-1.35805	1.68554e-05	-1.78961	-1.34316
12577310	chr3:12577310:C:T	3.20346e-17	-4.33535e-10	-1.40649	1.68951e-05	-4.33535e-10	-1.40497	9.4941e-05	-4.33535e-10	-1.40419
12577977	chr3:12577977:A:G	3.23505e-17	-4.33535e-10	-1.39668	1.73651e-05	-4.33535e-10	-1.37753	9.68331e-05	-4.33535e-10	-1.38445
12578077	chr3:12578077:G:A	5.7045e-17	-4.33535e-10	-0.829464	2.28136e-05	-4.33535e-10	-1.10464	0.000140784	-4.33535e-10	-1.01021
12578669	chr3:12578669:C:T	4.58441e-17	-4.33535e-10	-1.04806	2.73304e-05	-4.33535e-10	-0.923997	0.000160753	-4.33535e-10	-0.877574
12578797	chr3:12578797:A:G	3.27835e-17	-4.33535e-10	-1.38338	1.69574e-05	-4.33535e-10	-1.40129	9.59699e-05	-4.33535e-10	-1.39341
12579013	chr3:12579013:T:C	5.99432e-17	-4.33535e-10	-0.779907	2.36829e-05	-4.33535e-10	-1.06724	0.000146874	-4.33535e-10	-0.967871
12579099	chr3:12579099:A:G	3.22538e-17	-4.33535e-10	-1.39967	1.69094e-05	-4.33535e-10	-1.40413	9.98999e-05	-4.33535e-10	-1.35328
12579221	chr3:12579221:G:A	3.75503e-17	-2.22168	0.974057	3.68773e-05	-1.75739	1.13299	0.000342313	-1.64854	1.52682
12579306	chr3:12579306:A:G	7.29576e-17	-4.33535e-10	-0.583427	2.74329e-05	-4.33535e-10	-0.920253	0.000173301	-4.33535e-10	-0.802412
12579314	chr3:12579314:G:A	5.9393e-17	-4.33535e-10	-0.789129	3.40973e-05	-4.33535e-10	-0.702777	0.000213886	-4.33535e-10	-0.592
12579386	chr3:12579386:T:C	4.96351e-16	-2.024	3.35798	0.000210785	-1.89859	3.01743	0.00411635	-1.60234	3.96762
12579576	chr3:12579576:C:T	5.65757e-16	-1.52838	2.99324	0.000117662	-2.13431	2.67013	0.00196751	-1.9567	3.58378
12579826	chr3:12579826:C:T	5.93013e-17	-4.33535e-10	-0.790674	2.34644e-05	-4.33535e-10	-1.07651	0.000145406	-4.33535e-10	-0.977916
12579833	chr3:12579833:G:C	4.63264e-17	-4.33535e-10	-1.03759	3.18284e-05	-4.33535e-10	-0.771636	0.000155279	-4.33535e-10	-0.912219
12580186	chr3:12580186:A:G	6.47932e-17	-4.33535e-10	-0.702104	4.10866e-05	-4.33535e-10	-0.516313	0.00027748	-4.33535e-10	-0.331696
12580226	chr3:12580226:A:G	3.23555e-17	-4.33535e-10	-1.39652	1.69444e-05	-4.33535e-10	-1.40206	0.000100734	-4.33535e-10	-1.34496
12580340	chr3:12580340:A:G	3.29244e-17	-4.33535e-10	-1.37909	1.69946e-05	-4.33535e-10	-1.3991	9.62884e-05	-4.33535e-10	-1.3901
12580559	chr3:12580559:T:C	1.25558e-17	-2.14449	-0.198633	1.56028e-05	-1.36781	-0.116738	0.000186945	-0.894661	0.16803
12580636	chr3:12580636:T:C	1.34585e-17	-1.11687	-1.15683	2.43847e-06	-2.19904	-1.14159	1.38971e-05	-2.21501	-1.11076
12580751	chr3:12580751:A:G	6.17818e-17	-4.33535e-10	-0.749696	3.90689e-05	-4.33535e-10	-0.566668	0.000262425	-4.33535e-10	-0.387479
12580812	chr3:12580812:G:A	3.54444e-17	-4.33535e-10	-1.30534	1.71967e-05	-4.33535e-10	-1.38728	0.000100444	-4.33535e-10	-1.34784
12581629	chr3:12581629:C:A	1.6159e-17	-2.09083	-3.92172e-10	7.42822e-06	-2.22671	-3.92172e-10	4.17277e-05	-2.22628	-3.92172e-10
12582318	chr3:12582318:G:A	3.53501e-17	-4.33535e-10	-1.308	1.88686e-05	-4.33535e-10	-1.2945	0.000103532	-4.33535e-10	-1.31756
12582564	chr3:12582564:G:A	5.50286e-17	-4.33535e-10	-0.865451	3.13429e-05	-4.33535e-10	-0.787007	0.000169138	-4.33535e-10	-0.826729
12582822	chr3:12582822:A:G	4.05198e-17	-2.08397	0.912456	3.35526e-05	-1.74192	1.02304	0.00044597	-1.39218	1.53499
12583081	chr3:12583081:G:A	1.32575e-16	-4.33535e-10	0.0138452	4.82539e-05	-4.33535e-10	-0.355518	0.0003273	-4.33535e-10	-0.166566
12583235	chr3:12583235:T:A	7.80402e-17	-4.33535e-10	-0.516081	5.11979e-05	-4.33535e-10	-0.296297	0.000353734	-4.33535e-10	-0.0888979
12583477	chr3:12583477:T:G	5.52009e-17	-4.33535e-10	-0.862326	2.24236e-05	-4.33535e-10	-1.12188	0.000140153	-4.33535e-10	-1.01471
12584166	chr3:12584166:A:G	7.00474e-16	-4.33535e-10	1.67845	0.000159331	-4.33535e-10	0.838987	0.00174208	-4.33535e-10	1.50539
12584354	chr3:12584354:G:A	6.80777e-17	-4.33535e-10	-0.652655	2.75843e-05	-4.33535e-10	-0.914749	0.00016881	-4.33535e-10	-0.828671
12584895	chr3:12584895:T:C	5.4639e-17	-4.33535e-10	-0.872557	2.22765e-05	-4.33535e-10	-1.12846	0.000139122	-4.33535e-10	-1.02209
12584994	chr3:12584994:A:G	6.48863e-17	-4.33535e-10	-0.700668	3.70743e-05	-4.33535e-10	-0.619072	0.000234829	-4.33535e-10	-0.498587
12585017	chr3:12585017:G:A	1.3086e-17	-2.23047	-0.0712912	2.70123e-05	-1.08188	0.146178	0.000144559	-1.43051	0.446754
12585602	chr3:12585602:C:CT	5.74432e-17	-4.33535e-10	-0.822508	2.30974e-05	-4.33535e-10	-1.09228	0.00014517	-4.33535e-10	-0.979541
12586040	chr3:12586040:C:T	3.22358e-17	-4.33535e-10	-1.40023	1.69016e-05	-4.33535e-10	-1.40459	9.96228e-05	-4.33535e-10	-1.35605
12586041	chr3:12586041:G:A	1.24689e-16	-4.33535e-10	-0.0474846	4.57784e-05	-4.33535e-10	-0.408183	0.000309334	-4.33535e-10	-0.223021
12586414	chr3:12586414:A:T	3.26886e-17	-4.33535e-10	-1.38628	1.70741e-05	-4.33535e-10	-1.39443	0.000103106	-4.33535e-10	-1.32169
12586418	chr3:12586418:A:G	1.51372e-16	0.146436	-3.92172e-10	3.17565e-05	-0.773899	-3.92172e-10	0.000188885	-0.716307	-3.92172e-10
12586936	chr3:12586936:A:C	7.16995e-17	-4.33535e-10	-0.600821	4.65393e-05	-4.33535e-10	-0.391699	0.000318024	-4.33535e-10	-0.195316
12587682	chr3:12587682:G:A	6.0407e-17	-4.33535e-10	-0.772201	2.40265e-05	-4.33535e-10	-1.05284	0.000146768	-4.33535e-10	-0.968593
12587932	chr3:12587932:C:T	3.44997e-17	-4.33535e-10	-1.33235	2.05893e-05	-4.33535e-10	-1.20722	0.000115366	-4.33535e-10	-1.20933
12588387	chr3:12588387:A:G	1.50154e-17	-1.64045	-0.523782	1.14163e-05	-0.927251	-0.869702	3.58334e-05	-1.56687	-0.811689
12588393	chr3:12588393:C:T	2.60359e-17	-1.61383	-3.92172e-10	2.55803e-05	-0.990172	-3.92172e-10	0.000109563	-1.26094	-3.92172e-10
12588705	chr3:12588705:T:C	7.19421e-17	-4.33535e-10	-0.597443	4.6807e-05	-4.33535e-10	-0.385963	0.00032028	-4.33535e-10	-0.188249
12588782	chr3:12588782:T:C	3.35231e-17	-4.33535e-10	-1.36107	1.76477e-05	-4.33535e-10	-1.36139	0.000100696	-4.33535e-10	-1.34533
12589943	chr3:12589943:A:G	2.8485e-16	-2.01033	2.78899	0.000125979	-1.87323	2.47735	0.0023651	-1.55802	3.36915
12590440	chr3:12590440:C:T	1.00079e-16	-4.33535e-10	-0.267341	6.96701e-05	-4.33535e-10	0.0117764	0.000489754	-4.33535e-10	0.236459
12591323	chr3:12591323:G:C	4.97547e-17	-4.33535e-10	-0.9662	2.09144e-05	-4.33535e-10	-1.19156	0.000129239	-4.33535e-10	-1.09578
12591669	chr3:12591669:A:G	1.21629e-16	-0.0723253	-3.92172e-10	2.65615e-05	-0.952532	-3.92172e-10	0.000157613	-0.897301	-3.92172e-10
12592053	chr3:12592053:T:C	5.52793e-18	-2.18579	-0.977704	6.19743e-06	-1.86935	-0.538508	3.90727e-05	-1.76637	-0.52565
12592619	chr3:12592619:A:G	3.23809e-17	-4.33535e-10	-1.39574	1.69535e-05	-4.33535e-10	-1.40152	0.000100927	-4.33535e-10	-1.34304
12592884	chr3:12592884:C:T	7.02867e-17	-4.33535e-10	-0.620722	2.67313e-05	-4.33535e-10	-0.946161	0.000164967	-4.33535e-10	-0.8517
12593019	chr3:12593019:T:C	1.83405e-17	-2.22612	0.261925	1.67396e-05	-1.70915	0.294927	0.00013223	-1.60217	0.529271
12593052	chr3:12593052:C:T	3.07228e-17	-2.02936	0.581062	1.30318e-05	-1.70683	0.0422305	5.66463e-05	-2.05548	0.134864
12593295	chr3:12593295:G:A	4.97942e-17	-4.33535e-10	-0.965406	3.49304e-05	-4.33535e-10	-0.678637	0.000168515	-4.33535e-10	-0.83042
12593361	chr3:12593361:G:A	7.96176e-17	-4.33535e-10	-0.49607	4.97732e-05	-4.33535e-10	-0.32452	0.000294981	-4.33535e-10	-0.270531
12593456	chr3:12593456:T:C	3.23385e-17	-4.33535e-10	-1.39705	1.69384e-05	-4.33535e-10	-1.40241	0.000100614	-4.33535e-10	-1.34615
12593608	chr3:12593608:G:A	5.90395e-16	-4.33535e-10	1.50749	0.000143508	-4.33535e-10	0.734397	0.00154551	-4.33535e-10	1.38567
12593673	chr3:12593673:G:A	1.08708e-16	-0.184641	-3.92172e-10	2.43345e-05	-1.0401	-3.92172e-10	0.000116904	-1.19609	-3.92172e-10
12594124	chr3:12594124:A:G	4.02656e-17	-2.0726	0.894787	3.22642e-05	-1.7613	1.00326	0.000422059	-1.41903	1.50673
12594721	chr3:12594721:C:T	5.70679e-16	-4.33535e-10	1.47352	0.000139445	-4.33535e-10	0.705672	0.00149438	-4.33535e-10	1.35202
12594756	chr3:12594756:T:G	3.17854e-17	-2.06791	0.65361	1.29789e-05	-1.77278	0.104104	5.78037e-05	-2.09741	0.197018
12596781	chr3:12596781:G:A	5.367e-17	-4.33535e-10	-0.89045	2.19747e-05	-4.33535e-10	-1.14211	0.000136359	-4.33535e-10	-1.04215
12596981	chr3:12596981:C:T	2.93825e-17	-2.07842	0.585512	1.19968e-05	-1.7926	0.0452426	5.3862e-05	-2.10847	0.137447
12597088	chr3:12597088:C:T	3.42443e-17	-2.06049	0.7207	1.37966e-05	-1.77085	0.163279	6.14999e-05	-2.09795	0.259542
12597197	chr3:12597197:C:T	6.81337e-18	-2.23017	-0.724245	3.41588e-06	-2.191	-0.812557	1.93781e-05	-2.1632	-0.830099
12597231	chr3:12597231:C:A	5.19719e-17	-1.92911	1.00651	1.65665e-05	-2.2103	0.785684	0.000152048	-1.91423	0.98098
12597591	chr3:12597591:G:A	3.1115e-17	-2.04333	0.607715	1.29531e-05	-1.73478	0.0641257	5.66927e-05	-2.07698	0.157178
12597771	chr3:12597771:C:T	2.66336e-17	-2.06449	0.473363	1.11712e-05	-1.76958	-0.0490783	4.94543e-05	-2.09604	0.0396415
12598111	chr3:12598111:T:C	1.55899e-17	-2.12668	-3.92172e-10	1.0869e-05	-1.84608	-3.92172e-10	5.41553e-05	-1.96559	-3.92172e-10
12598346	chr3:12598346:A:G	3.99446e-16	-4.33535e-10	1.11677	9.91504e-05	-4.33535e-10	0.364642	0.00100871	-4.33535e-10	0.958985
12598391	chr3:12598391:C:A	3.31034e-17	-4.33535e-10	-1.37367	1.71424e-05	-4.33535e-10	-1.39044	9.68971e-05	-4.33535e-10	-1.38379
12598929	chr3:12598929:G:A	5.91569e-17	-1.87976	1.08665	2.07017e-05	-1.72716	0.525382	9.58816e-05	-1.98206	0.587729
12599246	chr3:12599246:G:T	6.95591e-17	-4.33535e-10	-0.631128	3.00292e-05	-4.33535e-10	-0.829827	0.000151367	-4.33535e-10	-0.937739
12599495	chr3:12599495:T:G	3.33014e-17	-4.33535e-10	-1.36771	1.71931e-05	-4.33535e-10	-1.38749	9.74792e-05	-4.33535e-10	-1.3778
12599850	chr3:12599850:A:G	2.14708e-17	-1.80661	-3.92172e-10	8.34628e-06	-2.11018	-3.92172e-10	4.45642e-05	-2.16051	-3.92172e-10
12599851	chr3:12599851:A:G	2.12949e-17	-1.81484	-3.92172e-10	8.31e-06	-2.11454	-3.92172e-10	4.44167e-05	-2.16383	-3.92172e-10
12599926	chr3:12599926:T:C	1.75646e-17	-1.86671	-0.140704	2.35825e-05	-1.01624	-0.0552493	0.000447383	-0.105924	0.251896
12600019	chr3:12600019:A:G	5.47695e-18	-2.21797	-0.954786	7.2879e-06	-1.73752	-0.508262	4.71658e-05	-1.60919	-0.494588
12600219	chr3:12600219:G:A	9.53269e-17	-4.33535e-10	-0.315992	4.16611e-05	-4.33535e-10	-0.502427	0.000221065	-4.33535e-10	-0.558989
12600941	chr3:12600941:T:C	9.13732e-17	-4.33535e-10	-0.358353	6.3162e-05	-4.33535e-10	-0.086293	0.000440454	-4.33535e-10	0.130363
12601183	chr3:12601183:A:C	4.78071e-17	-4.33535e-10	-1.00613	3.31618e-05	-4.33535e-10	-0.730596	0.000160988	-4.33535e-10	-0.876116
12601330	chr3:12601330:A:C	5.17399e-17	-4.33535e-10	-0.927076	2.93289e-05	-4.33535e-10	-0.853423	0.000159101	-4.33535e-10	-0.887902
12601446	chr3:12601446:G:C	3.51772e-17	-2.19831	0.8854	3.65367e-05	-1.61605	0.982375	0.00062651	-1.03487	1.51759
12601450	chr3:12601450:T:C	4.60364e-17	-1.97684	0.932972	1.55838e-05	-2.19774	0.711971	0.00014774	-1.86743	0.905435
12601490	chr3:12601490:T:C	3.77204e-17	-4.33535e-10	-1.2431	2.05878e-05	-4.33535e-10	-1.2073	0.000111697	-4.33535e-10	-1.24166
12601514	chr3:12601514:A:G	2.0127e-17	-1.82185	-0.0493913	8.27776e-06	-1.6908	-0.427624	3.705e-05	-1.96322	-0.38196
12601753	chr3:12601753:C:T	5.34946e-17	-4.33535e-10	-0.893725	2.19113e-05	-4.33535e-10	-1.14499	0.000136029	-4.33535e-10	-1.04457
12602740	chr3:12602740:A:G	3.61285e-17	-4.33535e-10	-1.28622	1.93231e-05	-4.33535e-10	-1.27069	0.000105708	-4.33535e-10	-1.29677
12602767	chr3:12602767:C:G	9.61259e-17	-4.33535e-10	-0.307646	6.68557e-05	-4.33535e-10	-0.0294585	0.000468286	-4.33535e-10	0.191636
12603018	chr3:12603018:A:T	3.20331e-17	-4.33535e-10	-1.40654	1.69704e-05	-4.33535e-10	-1.40052	9.49935e-05	-4.33535e-10	-1.40363
12603382	chr3:12603382:A:T	1.19228e-16	-0.0922706	-3.92172e-10	2.70912e-05	-0.932785	-3.92172e-10	0.000160058	-0.881904	-3.92172e-10
12603508	chr3:12603508:C:T	5.28417e-17	-1.78907	0.883062	1.87385e-05	-1.65425	0.352837	8.41848e-05	-1.93694	0.412515
12603640	chr3:12603640:T:C	9.61259e-17	-4.33535e-10	-0.307646	6.68557e-05	-4.33535e-10	-0.0294585	0.000468286	-4.33535e-10	0.191636
12603744	chr3:12603744:C:T	3.43315e-17	-4.33535e-10	-1.33724	1.77339e-05	-4.33535e-10	-1.35652	0.000100454	-4.33535e-10	-1.34774
12604501	chr3:12604501:T:C	9.10557e-18	-1.91546	-0.748959	4.23667e-06	-1.80829	-0.979932	1.92451e-05	-2.04256	-0.957634
12604756	chr3:12604756:A:T	3.05902e-17	-2.20099	0.748363	3.22815e-05	-1.60332	0.845815	0.000541931	-1.01704	1.35474
12605380	chr3:12605380:G:A	9.84097e-17	-4.33535e-10	-0.284165	6.0802e-05	-4.33535e-10	-0.124372	0.000363278	-4.33535e-10	-0.0622748
12605530	chr3:12605530:G:A	1.24834e-16	-2.15826	2.11195	7.36979e-05	-1.7691	1.83708	0.00165068	-1.24005	2.69155
12605680	chr3:12605680:A:G	4.98069e-17	-4.33535e-10	-0.965151	3.66149e-05	-4.33535e-10	-0.631541	0.000192505	-4.33535e-10	-0.697321
12605958	chr3:12605958:A:G	2.64581e-17	-2.19923	0.601483	2.76381e-05	-1.61123	0.698434	0.000455952	-1.02935	1.1943
12605959	chr3:12605959:A:T	5.0661e-17	-4.33535e-10	-0.948148	2.11827e-05	-4.33535e-10	-1.17881	0.000131228	-4.33535e-10	-1.08051
12606048	chr3:12606048:T:TG	1.94923e-17	-2.1453	0.242015	1.11509e-05	-2.07826	0.25779	8.75776e-05	-1.98148	0.496559
12606739	chr3:12606739:T:C	6.17009e-18	-2.23047	-0.823124	3.09218e-06	-2.19687	-0.90625	1.78192e-05	-2.15519	-0.921977
12606756	chr3:12606756:C:A	2.12862e-16	-2.13778	2.62512	0.00011351	-1.81582	2.31572	0.00263608	-1.30939	3.229
12606831	chr3:12606831:C:T	3.2059e-17	-4.33535e-10	-1.40573	1.7263e-05	-4.33535e-10	-1.38343	9.66259e-05	-4.33535e-10	-1.3866
12607179	chr3:12607179:C:CT	1.25509e-16	-0.0409257	-3.92172e-10	2.82651e-05	-0.890368	-3.92172e-10	0.000167101	-0.838847	-3.92172e-10
12607477	chr3:12607477:G:A	5.28194e-17	-4.33535e-10	-0.906426	2.18311e-05	-4.33535e-10	-1.14866	0.000136008	-4.33535e-10	-1.04473
12607788	chr3:12607788:TA:T	5.46517e-17	-4.33535e-10	-0.872325	3.10596e-05	-4.33535e-10	-0.796087	0.000168259	-4.33535e-10	-0.831938
12608077	chr3:12608077:A:G	1.25748e-16	-2.14728	2.10826	4.05751e-05	-2.13837	1.60953	0.000479446	-1.69896	1.91415
12608180	chr3:12608180:AG:A	7.05309e-17	-0.617253	-3.92172e-10	2.02798e-05	-1.22237	-3.92172e-10	0.000128863	-1.0987	-3.92172e-10
12608233	chr3:12608233:T:C	1.84803e-16	-2.12738	2.47336	9.57871e-05	-1.83819	2.16832	0.00216109	-1.34242	3.06335
12608438	chr3:12608438:C:T	4.11732e-17	-1.86758	0.712067	1.19798e-05	-2.22441	0.475643	0.000105721	-1.98071	0.684068
12608504	chr3:12608504:T:G	3.12968e-17	-1.42979	-3.92172e-10	7.42158e-06	-2.2276	-3.92172e-10	4.43067e-05	-2.16631	-3.92172e-10
12609052	chr3:12609052:T:C	1.93545e-16	0.392205	-3.92172e-10	3.02824e-05	-0.821429	-3.92172e-10	0.000182388	-0.751309	-3.92172e-10
12609960	chr3:12609960:G:C	1.08524e-16	-0.186334	-3.92172e-10	2.51961e-05	-1.0053	-3.92172e-10	0.000148765	-0.955075	-3.92172e-10
12610230	chr3:12610230:C:T	3.23076e-17	-4.33535e-10	-1.398	1.69285e-05	-4.33535e-10	-1.403	0.000100384	-4.33535e-10	-1.34844
12610317	chr3:12610317:T:A	6.74666e-17	-4.33535e-10	-0.661672	2.92367e-05	-4.33535e-10	-0.856571	0.00014796	-4.33535e-10	-0.960504
12610334	chr3:12610334:C:A	4.95869e-17	-4.33535e-10	-0.969578	2.80112e-05	-4.33535e-10	-0.899392	0.000152201	-4.33535e-10	-0.932243
12610336	chr3:12610336:T:C	5.15183e-17	-4.33535e-10	-0.931367	3.69326e-05	-4.33535e-10	-0.622902	0.000177648	-4.33535e-10	-0.777639
12610439	chr3:12610439:T:C	4.97371e-17	-4.33535e-10	-0.966553	2.09152e-05	-4.33535e-10	-1.19152	0.000129208	-4.33535e-10	-1.09602
12610483	chr3:12610483:G:C	1.1399e-16	-2.14405	2.00686	6.48733e-05	-1.79603	1.73648	0.0014138	-1.2807	2.57729
12611276	chr3:12611276:A:G	4.01413e-17	-1.85755	0.676651	1.44592e-05	-1.73276	0.172095	6.63399e-05	-1.99221	0.229556
12611417	chr3:12611417:G:A	4.48396e-17	-1.86482	0.794605	1.59083e-05	-1.74014	0.274987	7.33029e-05	-1.99712	0.334275
12611734	chr3:12611734:G:T	2.37563e-17	-2.1852	0.479745	2.30684e-05	-1.66645	0.572912	0.000366668	-1.10642	1.05343
12612079	chr3:12612079:A:G	5.12545e-17	-4.33535e-10	-0.936501	3.66838e-05	-4.33535e-10	-0.629661	0.000176566	-4.33535e-10	-0.783748
12612147	chr3:12612147:G:A	9.3034e-17	-4.33535e-10	-0.34034	6.43329e-05	-4.33535e-10	-0.0679236	0.000449583	-4.33535e-10	0.150878
12612301	chr3:12612301:A:G	1.99647e-16	-2.12717	2.55042	0.000103074	-1.83994	2.24339	0.00234218	-1.34595	3.14735
12612378	chr3:12612378:G:A	4.77858e-17	-4.33535e-10	-1.00658	3.3143e-05	-4.33535e-10	-0.731165	0.000160905	-4.33535e-10	-0.876628
12612750	chr3:12612750:A:G	6.86481e-17	-4.33535e-10	-0.644312	3.96639e-05	-4.33535e-10	-0.551553	0.00025231	-4.33535e-10	-0.426786
12613154	chr3:12613154:C:T	5.04837e-17	-1.83	0.878346	1.78503e-05	-1.7007	0.350725	8.13431e-05	-1.96985	0.411083
12613167	chr3:12613167:G:C	1.70318e-17	-2.03823	-3.92172e-10	2.08808e-05	-1.19317	-3.92172e-10	9.00506e-05	-1.45707	-3.92172e-10
12613199	chr3:12613199:T:TA	9.96884e-17	-4.33535e-10	-0.271256	6.95999e-05	-4.33535e-10	0.010768	0.000490525	-4.33535e-10	0.238032
12613324	chr3:12613324:G:A	4.29761e-18	-2.15183	-1.26342	2.56153e-06	-1.98425	-1.30715	1.09311e-05	-2.22805	-1.33778
12613526	chr3:12613526:A:G	1.01021e-16	-4.33535e-10	-0.257973	4.13954e-05	-4.33535e-10	-0.508826	0.000202793	-4.33535e-10	-0.64526
12613650	chr3:12613650:T:G	2.46942e-17	-2.18843	0.521696	2.45108e-05	-1.65611	0.623232	0.000397229	-1.09039	1.11746
12613986	chr3:12613986:C:T	4.78155e-17	-4.33535e-10	-1.00596	3.31846e-05	-4.33535e-10	-0.72991	0.000161192	-4.33535e-10	-0.874848
12614190	chr3:12614190:T:G	6.21446e-18	-1.8532	-1.19323	8.88483e-06	-1.02482	-1.02283	0.000138914	-0.0968065	-0.926781
12614377	chr3:12614377:G:A	1.70583e-17	-2.03667	-3.92172e-10	7.62944e-06	-2.19998	-3.92172e-10	4.76994e-05	-2.09252	-3.92172e-10
12614445	chr3:12614445:T:C	3.89269e-17	-2.18881	0.977193	3.80808e-05	-1.65749	1.0652	0.000632829	-1.09238	1.58514
12614459	chr3:12614459:A:G	5.3982e-17	-1.80168	0.917022	1.90489e-05	-1.66718	0.382193	8.60572e-05	-1.94576	0.443325
12614647	chr3:12614647:A:C	1.01253e-16	-4.33535e-10	-0.255679	7.07854e-05	-4.33535e-10	0.0276571	0.000498035	-4.33535e-10	0.253227
12615091	chr3:12615091:G:C	6.1491e-18	-2.23031	-0.826686	3.09693e-06	-2.19168	-0.909901	1.76245e-05	-2.16261	-0.925541
12615549	chr3:12615549:C:T	3.4618e-17	-4.33535e-10	-1.32893	1.84244e-05	-4.33535e-10	-1.31832	0.000101381	-4.33535e-10	-1.33856
12616219	chr3:12616219:A:G	5.15831e-17	-1.79718	0.867071	1.83773e-05	-1.66165	0.340773	8.28057e-05	-1.94206	0.401113
12617021	chr3:12617021:G:A	5.301e-17	-1.93373	1.03091	1.6936e-05	-2.2106	0.808044	0.000155574	-1.91555	1.00522
12617184	chr3:12617184:C:A	7.5692e-18	-2.22911	-0.620111	3.74983e-06	-2.18191	-0.728371	2.09167e-05	-2.17432	-0.742582
12617275	chr3:12617275:G:A	2.04825e-16	-2.15609	2.60494	0.000115596	-1.77687	2.29497	0.00272808	-1.25121	3.20512
12617615	chr3:12617615:G:A	1.40595e-17	-2.23001	-3.92172e-10	8.11061e-06	-2.13882	-3.92172e-10	4.52454e-05	-2.14534	-3.92172e-10
12617920	chr3:12617920:A:G	1.22689e-16	-2.17616	2.11251	7.74896e-05	-1.72204	1.84019	0.00177153	-1.17083	2.69298
12617995	chr3:12617995:G:A	5.5629e-17	-1.84636	0.991763	1.52397e-05	-2.22718	0.719093	0.000165789	-1.99987	1.15314
12618792	chr3:12618792:C:T	4.71602e-17	-1.79792	0.778169	1.69625e-05	-1.6627	0.261707	7.63777e-05	-1.94268	0.320928
12619169	chr3:12619169:T:C	2.27078e-17	-1.77292	0.0223249	9.42382e-06	-1.6335	-0.355259	4.15936e-05	-1.92171	-0.307787
12619318	chr3:12619318:C:CT	5.288e-17	-4.33535e-10	-0.905279	2.99848e-05	-4.33535e-10	-0.831305	0.000162611	-4.33535e-10	-0.866084
12619452	chr3:12619452:T:C	1.73863e-17	-1.84004	-0.177581	2.34514e-05	-0.983567	-0.0934988	0.000448594	-0.0612024	0.209878
12620260	chr3:12620260:G:A	3.23003e-17	-4.33535e-10	-1.39823	1.70843e-05	-4.33535e-10	-1.39383	9.52558e-05	-4.33535e-10	-1.40088
12620331	chr3:12620331:G:A	4.99305e-17	-4.33535e-10	-0.962673	2.09719e-05	-4.33535e-10	-1.18881	0.00012966	-4.33535e-10	-1.09253
12620491	chr3:12620491:G:A	3.22336e-17	-4.33535e-10	-1.4003	1.69035e-05	-4.33535e-10	-1.40447	9.97241e-05	-4.33535e-10	-1.35504
12620521	chr3:12620521:G:A	2.41467e-17	-2.22787	0.53871	3.45159e-05	-1.33986	0.64928	0.000822139	-0.391002	1.14547
12620618	chr3:12620618:G:A	3.85685e-17	-1.97567	0.754796	1.34138e-05	-2.19623	0.560526	0.000140065	-1.7693	0.753964
12620705	chr3:12620705:T:C	9.18082e-17	-4.33535e-10	-0.353604	6.34106e-05	-4.33535e-10	-0.0823636	0.000442381	-4.33535e-10	0.134729
12620871	chr3:12620871:A:G	4.51369e-18	-2.2277	-1.13849	7.98849e-06	-1.48957	-0.664423	5.67241e-05	-1.26765	-0.651596
12620926	chr3:12620926:AGTTC:A	2.09245e-17	-1.89461	0.0622248	2.73635e-05	-1.08033	0.157542	0.000519448	-0.190575	0.485897
12621207	chr3:12621207:G:A	6.94935e-17	-4.33535e-10	-0.632072	3.93672e-05	-4.33535e-10	-0.559062	0.000214023	-4.33535e-10	-0.591359
12621734	chr3:12621734:A:G	8.81523e-17	-2.197	1.80276	6.6455e-05	-1.59573	1.56026	0.00199817	-0.750114	2.39266
12622337	chr3:12622337:T:G	5.79726e-17	-4.33535e-10	-0.813334	3.68519e-05	-4.33535e-10	-0.625087	0.00024481	-4.33535e-10	-0.456962
12623014	chr3:12623014:T:A	3.23014e-17	-4.33535e-10	-1.39819	1.69165e-05	-4.33535e-10	-1.40371	0.000100128	-4.33535e-10	-1.351
12623571	chr3:12623571:A:G	1.12762e-17	-1.81141	-0.639206	5.07899e-06	-1.67624	-0.930642	2.26285e-05	-1.95285	-0.885386
12624124	chr3:12624124:G:A	3.86252e-17	-4.33535e-10	-1.2194	2.11407e-05	-4.33535e-10	-1.1808	0.000114402	-4.33535e-10	-1.21773
12624708	chr3:12624708:G:C	7.0129e-17	-4.33535e-10	-0.622969	3.01972e-05	-4.33535e-10	-0.824247	0.000152169	-4.33535e-10	-0.932452
12624929	chr3:12624929:A:AAAT	3.27126e-17	-4.33535e-10	-1.38554	1.72153e-05	-4.33535e-10	-1.3862	9.77751e-05	-4.33535e-10	-1.37477
12625165	chr3:12625165:C:A	9.41615e-17	-4.33535e-10	-0.328293	6.52345e-05	-4.33535e-10	-0.0540063	0.000457644	-4.33535e-10	0.168648
12625699	chr3:12625699:ATATT:A	8.38171e-17	-2.12991	1.68524	4.44022e-05	-1.85336	1.41465	0.000905401	-1.36561	2.21655
12625774	chr3:12625774:G:A	5.2338e-17	-4.33535e-10	-0.915581	2.96709e-05	-4.33535e-10	-0.841827	0.000160918	-4.33535e-10	-0.876548
12625875	chr3:12625875:C:T	8.36693e-17	-2.1647	1.71827	5.01963e-05	-1.76359	1.44754	0.00107849	-1.22778	2.25366
12626356	chr3:12626356:G:A	8.30115e-18	-2.22962	-0.527292	4.08137e-06	-2.18476	-0.640799	2.28787e-05	-2.17075	-0.656482
12626379	chr3:12626379:G:A	1.23091e-16	-4.33535e-10	-0.0603768	4.00623e-05	-4.33535e-10	-0.541559	0.000224155	-4.33535e-10	-0.545105
12626534	chr3:12626534:T:C	3.21069e-17	-4.33535e-10	-1.40423	1.68714e-05	-4.33535e-10	-1.40638	9.84326e-05	-4.33535e-10	-1.36807
12626542	chr3:12626542:G:A	6.23464e-17	-4.33535e-10	-0.7406	3.99687e-05	-4.33535e-10	-0.543898	0.000267784	-4.33535e-10	-0.367263
12627143	chr3:12627143:T:C	1.11473e-16	-0.159519	-3.92172e-10	2.57795e-05	-0.982416	-3.92172e-10	0.000152075	-0.93307	-3.92172e-10
12627429	chr3:12627429:C:T	7.22272e-16	-4.33535e-10	1.7091	0.000269118	-4.33535e-10	1.36315	0.0020189	-4.33535e-10	1.65286
12627722	chr3:12627722:TAA:T	8.525e-17	-2.1595	1.73178	5.01527e-05	-1.77698	1.46006	0.00107275	-1.24764	2.26818
12627949	chr3:12627949:G:A	1.12965e-17	-2.07254	-0.376268	5.65869e-06	-2.13294	-0.365861	6.36991e-05	-1.68884	-0.114438
12628007	chr3:12628007:C:G	5.45563e-17	-4.33535e-10	-0.874071	3.10016e-05	-4.33535e-10	-0.797957	0.000167956	-4.33535e-10	-0.833739
12628344	chr3:12628344:A:G	3.15613e-17	-1.42137	-3.92172e-10	7.41873e-06	-2.22799	-3.92172e-10	4.42423e-05	-2.16776	-3.92172e-10
12628501	chr3:12628501:A:G	5.89833e-17	-4.33535e-10	-0.796051	3.7565e-05	-4.33535e-10	-0.605923	0.00025017	-4.33535e-10	-0.435303
12628576	chr3:12628576:T:C	5.79949e-17	-4.33535e-10	-0.812949	3.68177e-05	-4.33535e-10	-0.626018	0.000244763	-4.33535e-10	-0.457153
12629314	chr3:12629314:A:G	4.70846e-16	-4.33535e-10	1.28123	0.000116181	-4.33535e-10	0.52315	0.00121536	-4.33535e-10	1.14535
12629342	chr3:12629342:C:T	1.84581e-16	-4.33535e-10	0.344785	7.36315e-05	-4.33535e-10	0.0670777	0.000472707	-4.33535e-10	0.201032
12629446	chr3:12629446:T:C	5.22237e-17	-4.33535e-10	-0.917768	2.16616e-05	-4.33535e-10	-1.15645	0.000134737	-4.33535e-10	-1.05412
12629468	chr3:12629468:A:C	1.2576e-16	0.132142	-0.171075	3.80554e-05	-0.778035	0.185082	0.000283692	-0.724214	0.414661
12631049	chr3:12631049:C:G	9.82951e-18	-1.82566	-0.76226	4.55619e-06	-1.69028	-1.02523	2.02661e-05	-1.96378	-0.984715
12631051	chr3:12631051:A:G	1.49234e-16	-2.16354	2.29575	8.91307e-05	-1.75613	2.01424	0.00205147	-1.22087	2.88973
12631099	chr3:12631099:G:A	5.29264e-17	-4.33535e-10	-0.904403	2.1866e-05	-4.33535e-10	-1.14706	0.00013624	-4.33535e-10	-1.04303
12631223	chr3:12631223:T:C	4.73157e-17	-4.33535e-10	-1.01646	3.27125e-05	-4.33535e-10	-0.744239	0.000159049	-4.33535e-10	-0.888229
12631455	chr3:12631455:C:T	6.73326e-18	-2.22954	-0.736709	3.32108e-06	-2.20649	-0.825212	1.96268e-05	-2.13838	-0.842167
12631459	chr3:12631459:C:T	6.06355e-18	-2.22738	-0.843625	2.98287e-06	-2.21367	-0.925444	1.8052e-05	-2.12271	-0.941478
12631554	chr3:12631554:G:A	4.04159e-17	-4.33535e-10	-1.17408	2.36838e-05	-4.33535e-10	-1.0672	0.000128313	-4.33535e-10	-1.10297
12631578	chr3:12631578:G:A	5.32784e-17	-4.33535e-10	-0.897773	2.19749e-05	-4.33535e-10	-1.1421	0.000137071	-4.33535e-10	-1.03694
12631582	chr3:12631582:C:G	4.06118e-17	-1.79334	0.624098	1.49079e-05	-1.6582	0.128102	6.68672e-05	-1.93932	0.184582
12631776	chr3:12631776:A:G	2.97473e-17	-2.20935	0.728788	3.30418e-05	-1.56189	0.827667	0.000564224	-0.959919	1.33793
12632052	chr3:12632052:G:C	1.33528e-16	-2.17071	2.19171	8.20667e-05	-1.73522	1.91076	0.00188546	-1.19061	2.77509
12632199	chr3:12632199:C:T	8.65845e-18	-2.22982	-0.484952	4.23229e-06	-2.18647	-0.602782	2.37983e-05	-2.16894	-0.618892
12632274	chr3:12632274:A:T	5.57428e-17	-4.33535e-10	-0.852556	3.17695e-05	-4.33535e-10	-0.77349	0.000171855	-4.33535e-10	-0.810793
12632553	chr3:12632553:G:A	3.55245e-17	-4.33535e-10	-1.30308	1.89956e-05	-4.33535e-10	-1.28779	0.000105259	-4.33535e-10	-1.30102
12632700	chr3:12632700:T:C	3.36376e-17	-2.21905	0.861392	4.02705e-05	-1.49671	0.96033	0.000712931	-0.869733	1.48167
12632993	chr3:12632993:C:T	5.72871e-18	-2.14299	-0.984828	2.90567e-06	-2.02996	-1.13537	1.56732e-05	-2.09428	-1.11122
12633067	chr3:12633067:A:G	5.60217e-17	-1.92339	1.07582	1.76236e-05	-2.21293	0.850176	0.000161257	-1.9247	1.05025
12633129	chr3:12633129:A:AT	9.27693e-17	-4.33535e-10	-0.343189	6.4122e-05	-4.33535e-10	-0.0712083	0.000448001	-4.33535e-10	0.147351
12633130	chr3:12633130:A:C	9.3034e-17	-4.33535e-10	-0.34034	6.43329e-05	-4.33535e-10	-0.0679236	0.000449583	-4.33535e-10	0.150878
12633483	chr3:12633483:G:A	1.57225e-17	-2.11821	-3.92172e-10	8.67146e-06	-2.07196	-3.92172e-10	6.26656e-05	-1.81963	-3.92172e-10
12633490	chr3:12633490:A:AG	1.30002e-17	-1.36179	-0.946543	2.94057e-06	-2.22447	-0.928925	1.71138e-05	-2.22918	-0.888378
12633585	chr3:12633585:G:A	3.65817e-17	-4.33535e-10	-1.27376	1.82937e-05	-4.33535e-10	-1.32544	0.000103101	-4.33535e-10	-1.32174
12634210	chr3:12634210:T:C	3.20729e-17	-1.83665	0.431356	8.74544e-06	-2.22971	0.166244	8.72304e-05	-2.03004	0.541154
12634311	chr3:12634311:T:C	1.82739e-16	-2.17795	2.5127	0.000112024	-1.71428	2.201	0.00267725	-1.1591	3.09421
12634386	chr3:12634386:G:C	9.25465e-17	-4.33535e-10	-0.345593	6.39596e-05	-4.33535e-10	-0.0737444	0.000446757	-4.33535e-10	0.144571
12634441	chr3:12634441:G:A	3.39397e-17	-4.33535e-10	-1.34872	1.83579e-05	-4.33535e-10	-1.32194	0.000105881	-4.33535e-10	-1.29513
12634483	chr3:12634483:A:C	4.67455e-17	-4.33535e-10	-1.02859	3.37344e-05	-4.33535e-10	-0.713477	0.000178072	-4.33535e-10	-0.775255
12634614	chr3:12634614:C:T	2.75991e-17	-2.19138	0.635861	2.78861e-05	-1.64286	0.738995	0.000460851	-1.07198	1.24761
12634675	chr3:12634675:G:T	1.30935e-16	0.0013943	-3.92172e-10	2.92951e-05	-0.854574	-3.92172e-10	0.000173003	-0.804133	-3.92172e-10
12634677	chr3:12634677:G:C	5.23557e-17	-4.33535e-10	-0.915245	2.17026e-05	-4.33535e-10	-1.15456	0.00013504	-4.33535e-10	-1.05188
12634951	chr3:12634951:T:C	3.91391e-17	-4.33535e-10	-1.20618	2.14702e-05	-4.33535e-10	-1.16533	0.000116238	-4.33535e-10	-1.2018
12635006	chr3:12635006:C:T	2.85392e-16	-4.33535e-10	0.78056	0.000113949	-4.33535e-10	0.503757	0.00080661	-4.33535e-10	0.735397
12635223	chr3:12635223:G:A	5.1539e-17	-4.33535e-10	-0.930966	3.69706e-05	-4.33535e-10	-0.621873	0.000177144	-4.33535e-10	-0.780483
12635232	chr3:12635232:T:C	3.02586e-16	-4.33535e-10	0.839061	0.000120219	-4.33535e-10	0.557321	0.000854085	-4.33535e-10	0.792587
12635756	chr3:12635756:A:G	7.8787e-18	-2.22878	-0.58036	3.77911e-06	-2.20989	-0.69262	2.25897e-05	-2.13078	-0.709168
12635787	chr3:12635787:C:A	3.71067e-16	-4.33535e-10	1.04308	9.50657e-05	-4.33535e-10	0.322573	0.000959812	-4.33535e-10	0.909294
12635830	chr3:12635830:A:G	3.2154e-17	-4.33535e-10	-1.40277	1.68803e-05	-4.33535e-10	-1.40585	9.89446e-05	-4.33535e-10	-1.36288
12635930	chr3:12635930:G:A	5.42021e-17	-4.33535e-10	-0.880585	3.0785e-05	-4.33535e-10	-0.804967	0.000166813	-4.33535e-10	-0.84057
12636100	chr3:12636100:G:A	1.27746e-16	-2.13517	2.11191	6.97171e-05	-1.8218	1.83425	0.0015227	-1.31735	2.68815
12636115	chr3:12636115:G:A	2.08757e-17	-2.22396	0.389238	1.79693e-05	-1.76483	0.421499	0.000146205	-1.64202	0.669585
12636313	chr3:12636313:T:C	9.04509e-17	-4.33535e-10	-0.368497	6.24017e-05	-4.33535e-10	-0.0984027	0.000435162	-4.33535e-10	0.118276
12636514	chr3:12636514:T:G	6.47152e-18	-2.22156	-0.784337	3.12122e-06	-2.22185	-0.871921	1.95522e-05	-2.0962	-0.888154
12636704	chr3:12636704:G:A	4.59604e-17	-1.90147	0.855947	1.378e-05	-2.21914	0.610365	0.000125493	-1.95165	0.826462
12637452	chr3:12637452:A:G	8.112e-17	-4.33535e-10	-0.477375	2.97789e-05	-4.33535e-10	-0.838195	0.000192746	-4.33535e-10	-0.696072
12637763	chr3:12637763:A:G	9.52326e-18	-1.8906	-0.728969	4.31282e-06	-1.76962	-1.00078	1.96947e-05	-2.0178	-0.959298
12637874	chr3:12637874:T:G	5.09818e-17	-4.33535e-10	-0.941836	2.12894e-05	-4.33535e-10	-1.17379	0.00013199	-4.33535e-10	-1.07472
12637967	chr3:12637967:T:C	4.36422e-17	-1.86981	0.772529	1.22519e-05	-2.22481	0.498496	0.00013254	-1.98186	0.911298
12638743	chr3:12638743:A:G	5.46223e-17	-4.33535e-10	-0.872863	2.22372e-05	-4.33535e-10	-1.13023	0.000138377	-4.33535e-10	-1.02746
12638755	chr3:12638755:A:C	4.6827e-17	-4.33535e-10	-1.02685	3.3709e-05	-4.33535e-10	-0.714231	0.000190057	-4.33535e-10	-0.710121
12638852	chr3:12638852:A:G	3.43196e-17	-4.33535e-10	-1.33759	1.82631e-05	-4.33535e-10	-1.32711	0.000100643	-4.33535e-10	-1.34587
12638904	chr3:12638904:T:C	1.18858e-16	-2.14638	2.051	6.74269e-05	-1.79784	1.77689	0.00147926	-1.28178	2.62363
12638933	chr3:12638933:C:T	5.11271e-17	-4.33535e-10	-0.938991	3.65668e-05	-4.33535e-10	-0.632856	0.000176062	-4.33535e-10	-0.786608
12639979	chr3:12639979:C:A	6.90712e-17	-4.33535e-10	-0.638167	4.47738e-05	-4.33535e-10	-0.430372	0.000305302	-4.33535e-10	-0.236143
12640462	chr3:12640462:C:G	4.99387e-17	-4.33535e-10	-0.962509	2.09791e-05	-4.33535e-10	-1.18847	0.00012969	-4.33535e-10	-1.0923
12640580	chr3:12640580:A:C	5.68012e-17	-4.33535e-10	-0.833747	3.25702e-05	-4.33535e-10	-0.748599	0.000263511	-4.33535e-10	-0.383348
12640590	chr3:12640590:C:T	3.0371e-17	-2.21291	0.753091	3.38358e-05	-1.54087	0.830393	0.000589965	-0.927066	1.34968
12640985	chr3:12640985:T:G	6.86662e-17	-4.33535e-10	-0.644048	4.44895e-05	-4.33535e-10	-0.436743	0.000303204	-4.33535e-10	-0.243039
12641297	chr3:12641297:C:T	7.09486e-17	-4.33535e-10	-0.611349	4.61351e-05	-4.33535e-10	-0.400421	0.000315264	-4.33535e-10	-0.204034
12641665	chr3:12641665:C:T	1.15982e-16	-0.119868	-3.92172e-10	2.65843e-05	-0.951675	-3.92172e-10	0.000156822	-0.902331	-3.92172e-10
12641980	chr3:12641980:T:TA	2.9393e-17	-1.49255	-3.92172e-10	1.09302e-05	-1.84047	-3.92172e-10	6.40402e-05	-1.79793	-3.92172e-10
12642114	chr3:12642114:C:T	6.06488e-17	-4.33535e-10	-0.768204	2.42998e-05	-4.33535e-10	-1.04153	0.000150971	-4.33535e-10	-0.940353
12642222	chr3:12642222:G:A	5.4873e-17	-4.33535e-10	-0.868283	2.23024e-05	-4.33535e-10	-1.1273	0.000138849	-4.33535e-10	-1.02406
12642404	chr3:12642404:G:C	5.33441e-17	-4.33535e-10	-0.896542	2.18549e-05	-4.33535e-10	-1.14757	0.000135628	-4.33535e-10	-1.04753
12642996	chr3:12642996:T:C	5.09721e-17	-4.33535e-10	-0.942027	2.12836e-05	-4.33535e-10	-1.17406	0.000131952	-4.33535e-10	-1.075
12643081	chr3:12643081:G:A	5.22748e-17	-4.33535e-10	-0.916791	3.71842e-05	-4.33535e-10	-0.616112	0.000178253	-4.33535e-10	-0.774239
12643513	chr3:12643513:G:A	2.10808e-16	-2.15973	2.63737	0.000120443	-1.76508	2.32426	0.00286673	-1.23386	3.23734
12644854	chr3:12644854:C:G	2.49622e-17	-2.20626	0.550313	2.7116e-05	-1.57953	0.647658	0.000454897	-0.983746	1.14637
12645499	chr3:12645499:T:C	3.22055e-17	-4.33535e-10	-1.40117	1.68946e-05	-4.33535e-10	-1.405	9.94509e-05	-4.33535e-10	-1.35778
12646114	chr3:12646114:T:C	8.18413e-17	-2.20255	1.73402	6.27754e-05	-1.62029	1.52786	0.00106193	-1.03099	2.04139
12646259	chr3:12646259:G:A	3.2304e-17	-4.33535e-10	-1.39811	1.69248e-05	-4.33535e-10	-1.40322	0.000100319	-4.33535e-10	-1.34909
12646521	chr3:12646521:G:A	1.30396e-17	-1.88095	-0.424361	6.49032e-06	-2.13773	-0.223952	3.89158e-05	-2.05701	-0.239037
12646785	chr3:12646785:A:G	7.13595e-18	-2.22984	-0.678318	8.78526e-06	-1.37414	-0.684783	0.00010407	-0.740385	-0.571997
12646795	chr3:12646795:T:C	5.0684e-17	-4.33535e-10	-0.947695	3.62032e-05	-4.33535e-10	-0.642849	0.000174414	-4.33535e-10	-0.79601
12646806	chr3:12646806:C:A	8.53861e-18	-2.22852	-0.500184	4.07413e-06	-2.21004	-0.617296	2.43742e-05	-2.13135	-0.632566
12646845	chr3:12646845:A:G	1.09053e-17	-1.76361	-0.720446	5.04284e-06	-1.61972	-0.994302	2.20308e-05	-1.91288	-0.952122
12647123	chr3:12647123:C:T	4.42167e-17	-4.33535e-10	-1.0842	3.12503e-05	-4.33535e-10	-0.789965	0.000165472	-4.33535e-10	-0.84864
12647235	chr3:12647235:G:A	6.24681e-18	-2.2272	-0.814039	3.06348e-06	-2.21384	-0.898601	1.85466e-05	-2.12238	-0.914781
12647240	chr3:12647240:G:A	3.29436e-17	-4.33535e-10	-1.37851	1.74807e-05	-4.33535e-10	-1.3709	9.69167e-05	-4.33535e-10	-1.38359
12647401	chr3:12647401:G:A	7.4852e-17	-4.33535e-10	-0.557792	4.90371e-05	-4.33535e-10	-0.339418	0.000338163	-4.33535e-10	-0.133917
12647465	chr3:12647465:CAT:C	1.00825e-16	-2.17746	1.91754	6.90754e-05	-1.64719	1.65039	0.00156147	-1.08394	2.47988
12647952	chr3:12647952:C:T	1.90927e-16	-2.1517	2.53028	0.000114132	-1.72072	2.22608	0.0026901	-1.18773	3.12762
12648001	chr3:12648001:TTC:T	5.4817e-17	-4.33535e-10	-0.869304	2.228e-05	-4.33535e-10	-1.12831	0.000138701	-4.33535e-10	-1.02512
12648844	chr3:12648844:G:A	4.40435e-17	-1.83888	0.750751	1.26447e-05	-2.22303	0.528272	0.000111543	-1.98048	0.737449
12649018	chr3:12649018:G:A	8.15319e-17	-4.33535e-10	-0.472311	3.02305e-05	-4.33535e-10	-0.823144	0.000188798	-4.33535e-10	-0.716768
12649028	chr3:12649028:T:C	1.18521e-17	-2.21731	-0.183483	1.35566e-05	-1.51483	-0.110287	0.000177815	-0.89805	0.121351
12649101	chr3:12649101:C:T	7.28154e-16	-4.33535e-10	1.71721	0.000271451	-4.33535e-10	1.37179	0.00203474	-4.33535e-10	1.66068
12649356	chr3:12649356:G:T	1.90379e-16	-2.14839	2.5241	0.000111772	-1.7298	2.21426	0.00261723	-1.20115	3.11358
12649913	chr3:12649913:G:A	1.56453e-17	-1.31498	-0.808155	3.41577e-06	-2.21865	-0.784946	1.99108e-05	-2.22604	-0.74014
12650063	chr3:12650063:A:G	4.28131e-17	-1.57661	0.460153	1.65153e-05	-1.41539	-0.0123194	6.97734e-05	-1.75576	0.0435726
12650515	chr3:12650515:G:A	6.35342e-17	-4.33535e-10	-0.721726	2.78535e-05	-4.33535e-10	-0.905038	0.000141414	-4.33535e-10	-1.00575
12650668	chr3:12650668:G:A	6.90512e-17	-4.33535e-10	-0.638457	4.47545e-05	-4.33535e-10	-0.430804	0.000305162	-4.33535e-10	-0.236602
12650793	chr3:12650793:C:T	2.83937e-16	-4.33535e-10	0.775447	0.000113419	-4.33535e-10	0.499089	0.000801927	-4.33535e-10	0.729574
12650888	chr3:12650888:A:G	4.95237e-17	-4.33535e-10	-0.970853	2.79727e-05	-4.33535e-10	-0.900765	0.000151999	-4.33535e-10	-0.93357
12651003	chr3:12651003:C:G	4.6948e-17	-4.33535e-10	-1.02426	3.39021e-05	-4.33535e-10	-0.70852	0.000179	-4.33535e-10	-0.77006
12651931	chr3:12651931:C:T	9.75016e-17	-2.18043	1.887	6.26059e-05	-1.7004	1.60526	0.00141373	-1.13449	2.43104
12651940	chr3:12651940:T:C	4.58901e-17	-1.8643	0.817249	1.61986e-05	-1.74703	0.299953	7.50711e-05	-1.99942	0.360411
12652444	chr3:12652444:C:T	6.95266e-17	-4.33535e-10	-0.631596	4.50961e-05	-4.33535e-10	-0.423199	0.000307739	-4.33535e-10	-0.228192
12652496	chr3:12652496:G:A	5.29076e-18	-2.19746	-1.00988	6.15338e-06	-1.82832	-0.586675	3.93978e-05	-1.71097	-0.572766
12652518	chr3:12652518:C:T	3.49069e-17	-4.33535e-10	-1.32062	1.85827e-05	-4.33535e-10	-1.30977	0.000102105	-4.33535e-10	-1.33144
12653062	chr3:12653062:G:A	1.04899e-16	-4.33535e-10	-0.220312	6.58279e-05	-4.33535e-10	-0.0449517	0.000360357	-4.33535e-10	-0.0703495
12653753	chr3:12653753:C:G	4.10695e-17	-1.75432	0.596277	1.51997e-05	-1.61359	0.102865	6.72933e-05	-1.90787	0.159491
12654190	chr3:12654190:G:A	5.47949e-17	-2.18227	1.31256	3.52238e-05	-1.69699	1.02671	0.00073811	-1.13612	1.78277
12654602	chr3:12654602:T:C	4.93151e-17	-4.33535e-10	-0.975075	2.78753e-05	-4.33535e-10	-0.904253	0.000151469	-4.33535e-10	-0.93706
12654934	chr3:12654934:A:G	1.0192e-17	-2.2245	-0.327206	1.22416e-05	-1.44334	-0.283821	0.000195151	-0.788521	0.10485
12655247	chr3:12655247:G:A	1.25781e-16	-0.0387632	-3.92172e-10	2.73772e-05	-0.922286	-3.92172e-10	0.000161864	-0.870687	-3.92172e-10
12655671	chr3:12655671:C:T	1.44168e-17	-2.20491	-3.92172e-10	7.47571e-06	-2.22034	-3.92172e-10	4.2114e-05	-2.21706	-3.92172e-10
12655876	chr3:12655876:T:G	1.62027e-17	-2.08812	-3.92172e-10	7.46836e-06	-2.22132	-3.92172e-10	4.53079e-05	-2.14396	-3.92172e-10
12655999	chr3:12655999:G:A	4.83227e-17	-1.86296	0.867561	1.40519e-05	-2.22527	0.636028	0.000124339	-1.98636	0.851927
12656217	chr3:12656217:G:A	6.88771e-17	-4.33535e-10	-0.640981	4.46283e-05	-4.33535e-10	-0.433628	0.000304218	-4.33535e-10	-0.239699
12656688	chr3:12656688:T:C	3.25265e-17	-4.33535e-10	-1.39125	1.70041e-05	-4.33535e-10	-1.39854	0.000101958	-4.33535e-10	-1.33288
12657300	chr3:12657300:G:A	1.01253e-16	-0.255678	-3.92172e-10	2.39785e-05	-1.05484	-3.92172e-10	0.000141184	-1.00738	-3.92172e-10
12657509	chr3:12657509:A:G	5.14184e-17	-4.33535e-10	-0.933309	2.91257e-05	-4.33535e-10	-0.860375	0.000158057	-4.33535e-10	-0.894486
12657646	chr3:12657646:C:T	6.31237e-18	-2.22552	-0.805278	3.08661e-06	-2.21709	-0.887831	1.89206e-05	-2.11333	-0.903861
12658098	chr3:12658098:T:C	5.37959e-17	-4.33535e-10	-0.888108	3.05764e-05	-4.33535e-10	-0.811766	0.000165632	-4.33535e-10	-0.847674
12658256	chr3:12658256:G:A	4.75334e-17	-1.79237	0.780493	1.70605e-05	-1.65733	0.262097	7.67671e-05	-1.93855	0.321883
12658341	chr3:12658341:G:A	6.91203e-17	-4.33535e-10	-0.637456	4.48033e-05	-4.33535e-10	-0.429715	0.000305534	-4.33535e-10	-0.235381
12658432	chr3:12658432:G:A	3.29218e-17	-4.33535e-10	-1.37917	1.7469e-05	-4.33535e-10	-1.37157	9.68637e-05	-4.33535e-10	-1.38414
12658582	chr3:12658582:A:G	6.89557e-17	-4.33535e-10	-0.63984	3.00529e-05	-4.33535e-10	-0.829037	0.000177538	-4.33535e-10	-0.778257
12658607	chr3:12658607:A:C	3.29927e-17	-4.33535e-10	-1.37702	1.75111e-05	-4.33535e-10	-1.36916	9.70516e-05	-4.33535e-10	-1.3822
12658712	chr3:12658712:A:C	1.34801e-17	-1.24669	-1.0254	2.72715e-06	-2.20858	-1.02016	1.59007e-05	-2.21862	-0.972463
12658881	chr3:12658881:C:T	5.46931e-17	-4.33535e-10	-0.871567	3.35907e-05	-4.33535e-10	-0.717746	0.000199437	-4.33535e-10	-0.661945
12659164	chr3:12659164:G:A	1.41559e-17	-2.22317	-3.92172e-10	9.33871e-06	-1.99783	-3.92172e-10	4.80952e-05	-2.08426	-3.92172e-10
12659212	chr3:12659212:G:A	9.76431e-16	-2.18788	4.19848	0.000484957	-1.73875	3.69082	0.00638272	-1.86713	4.67103
12659648	chr3:12659648:CAT:C	1.9457e-16	-2.16449	2.56197	9.20425e-05	-2.00035	2.29061	0.000643578	-1.91698	2.42658
12659931	chr3:12659931:T:A	6.51181e-17	-4.33535e-10	-0.697102	2.83562e-05	-4.33535e-10	-0.887152	0.000143931	-4.33535e-10	-0.988109
12660365	chr3:12660365:T:C	4.29213e-17	-4.33535e-10	-1.11394	1.92621e-05	-4.33535e-10	-1.27386	0.000110186	-4.33535e-10	-1.25527
12660600	chr3:12660600:C:T	6.95403e-17	-4.33535e-10	-0.631398	3.0008e-05	-4.33535e-10	-0.830531	0.000151448	-4.33535e-10	-0.937204
12661348	chr3:12661348:T:G	9.63965e-16	-2.19721	4.19496	0.000503801	-1.70464	3.69483	0.00661368	-1.83657	4.67602
12661514	chr3:12661514:C:A	5.74461e-17	-4.33535e-10	-0.822457	2.33189e-05	-4.33535e-10	-1.08273	0.000144131	-4.33535e-10	-0.986719
12661534	chr3:12661534:C:T	5.22936e-17	-4.33535e-10	-0.91643	2.96601e-05	-4.33535e-10	-0.842193	0.000160878	-4.33535e-10	-0.876799
12661564	chr3:12661564:G:A	1.87066e-16	-1.81875	2.17691	4.1894e-05	-2.20596	1.70911	0.00040246	-2.1755	2.21565
12661698	chr3:12661698:G:A	1.56374e-17	-2.12364	-3.92172e-10	8.406e-06	-2.10305	-3.92172e-10	5.82484e-05	-1.89273	-3.92172e-10
12661883	chr3:12661883:CT:C	3.82145e-16	-4.33535e-10	1.0725	9.77978e-05	-4.33535e-10	0.350906	0.000997711	-4.33535e-10	0.94802
12662215	chr3:12662215:G:C	3.45938e-16	-2.1778	3.15076	0.000166019	-1.7725	2.65261	0.00202152	-1.89498	3.54914
12662418	chr3:12662418:A:G	4.90304e-17	-4.33535e-10	-0.980864	2.76732e-05	-4.33535e-10	-0.911531	0.000150421	-4.33535e-10	-0.944003
12662939	chr3:12662939:C:A	3.96795e-17	-2.07399	0.881516	3.93288e-05	-1.43701	0.876968	0.000251244	-1.65564	1.22462
12663549	chr3:12663549:G:A	2.94059e-17	-2.22954	0.737432	1.24411e-05	-2.22473	0.513744	7.62406e-05	-2.04198	0.418431
12663660	chr3:12663660:AC:A	4.35259e-17	-1.82813	0.728184	1.56631e-05	-1.69696	0.216269	7.12827e-05	-1.966	0.275212
12663665	chr3:12663665:A:G	4.33933e-17	-1.82552	0.722516	1.56369e-05	-1.69369	0.211328	7.10745e-05	-1.9639	0.270182
12663709	chr3:12663709:G:A	2.00798e-17	-2.22796	0.354367	1.8089e-05	-1.72541	0.388718	0.000147435	-1.59884	0.634781
12664202	chr3:12664202:G:C	3.23573e-17	-4.33535e-10	-1.39646	1.69421e-05	-4.33535e-10	-1.4022	0.000100694	-4.33535e-10	-1.34536
12664356	chr3:12664356:A:G	3.37796e-16	-2.17564	3.12478	0.000160337	-1.77865	2.62393	0.00195071	-1.89989	3.51839
12664743	chr3:12664743:G:C	4.89692e-18	-1.89012	-1.39458	2.42102e-06	-1.98136	-1.36645	1.08663e-05	-2.22956	-1.34222
12664759	chr3:12664759:C:A	1.08111e-16	-4.33535e-10	-0.190143	7.62036e-05	-4.33535e-10	0.101414	0.000541696	-4.33535e-10	0.337261
12665211	chr3:12665211:A:G	3.24219e-17	-4.33535e-10	-1.39447	1.69654e-05	-4.33535e-10	-1.40082	0.000101181	-4.33535e-10	-1.34053
12665273	chr3:12665273:C:T	1.41006e-17	-2.22709	-3.92172e-10	8.61911e-06	-2.07801	-3.92172e-10	4.4988e-05	-2.15105	-3.92172e-10
12665415	chr3:12665415:G:A	2.95595e-16	-2.19159	3.00727	0.000151394	-1.72665	2.51454	0.00180828	-1.85505	3.39774
12665581	chr3:12665581:T:C	8.48358e-18	-2.22967	-0.5055	4.13562e-06	-2.20325	-0.609104	2.50254e-05	-2.14466	-0.592897
12665730	chr3:12665730:A:G	2.06738e-17	-1.78992	-0.0545134	8.53422e-06	-1.65554	-0.432374	3.78758e-05	-1.93691	-0.38622
12666074	chr3:12666074:C:T	2.02024e-17	-2.22353	0.356026	1.72867e-05	-1.76944	0.38738	0.000140171	-1.64781	0.633233
12666121	chr3:12666121:A:C	4.98875e-17	-2.1998	1.23626	2.63583e-05	-1.70076	0.740549	0.000225799	-1.83318	1.29538
12666293	chr3:12666293:T:C	1.96529e-17	-1.80074	-0.0943438	8.15814e-06	-1.66725	-0.465733	3.62772e-05	-1.94535	-0.420906
12666499	chr3:12666499:G:A	3.97384e-17	-4.33535e-10	-1.19099	1.79659e-05	-4.33535e-10	-1.34352	0.000106388	-4.33535e-10	-1.29035
12666572	chr3:12666572:CCTGGACAACATAGCAAGCCCCCGTCT:C	3.93511e-17	-4.33535e-10	-1.20078	1.79238e-05	-4.33535e-10	-1.34587	0.000106306	-4.33535e-10	-1.29112
12666605	chr3:12666605:AAAG:A	3.7855e-17	-4.33535e-10	-1.23954	1.75635e-05	-4.33535e-10	-1.36617	0.000103295	-4.33535e-10	-1.31985
12666624	chr3:12666624:G:A	2.14308e-17	-1.77303	-0.0354403	8.85424e-06	-1.63521	-0.41589	3.90651e-05	-1.92247	-0.369743
12666834	chr3:12666834:A:T	1.03279e-17	-1.13188	-1.40658	3.30632e-06	-1.64186	-1.3943	1.87022e-05	-1.62294	-1.40586
12666910	chr3:12666910:G:C	7.05265e-17	-4.33535e-10	-0.617316	4.06963e-05	-4.33535e-10	-0.525859	0.000259412	-4.33535e-10	-0.399028
12667302	chr3:12667302:A:G	1.19553e-16	-4.33535e-10	-0.0895433	8.52477e-05	-4.33535e-10	0.213565	0.000611285	-4.33535e-10	0.45812
12667447	chr3:12667447:T:C	7.82401e-17	-2.19401	1.68049	3.86622e-05	-1.72242	1.14529	0.000350401	-1.85153	1.75317
12667525	chr3:12667525:AAC:A	1.42085e-17	-1.28921	-0.930251	3.01445e-06	-2.21622	-0.912363	1.74959e-05	-2.22447	-0.871005
12667649	chr3:12667649:C:T	1.85125e-17	-1.95486	-3.92172e-10	1.98852e-05	-1.24202	-3.92172e-10	0.000158631	-0.890864	-3.92172e-10
12667821	chr3:12667821:T:C	4.72786e-17	-4.33535e-10	-1.01725	3.26777e-05	-4.33535e-10	-0.745304	0.000158899	-4.33535e-10	-0.889175
12667863	chr3:12667863:G:C	2.71373e-17	-1.5724	-3.92172e-10	9.75618e-06	-1.95409	-3.92172e-10	4.29407e-05	-2.19762	-3.92172e-10
12667986	chr3:12667986:C:T	8.69674e-17	-2.07229	1.66452	2.32583e-05	-2.15379	1.06845	0.00022512	-2.19897	1.65816
12668038	chr3:12668038:C:T	1.23955e-16	-0.053387	-3.92172e-10	2.80529e-05	-0.897902	-3.92172e-10	0.000165784	-0.84676	-3.92172e-10
12668107	chr3:12668107:C:T	6.42625e-17	-2.19639	1.48606	3.27934e-05	-1.71299	0.971222	0.000290765	-1.84386	1.55893
12668163	chr3:12668163:A:G	8.32324e-17	-2.21186	1.76019	4.51431e-05	-1.64077	1.21861	0.000408208	-1.78044	1.83478
12668166	chr3:12668166:G:A	7.39176e-17	-2.21272	1.64237	4.07932e-05	-1.63546	1.11197	0.000364397	-1.77596	1.71676
12668317	chr3:12668317:A:G	4.12198e-17	-4.33535e-10	-1.15439	2.25461e-05	-4.33535e-10	-1.11643	0.000121571	-4.33535e-10	-1.15695
12668757	chr3:12668757:C:T	6.02071e-17	-4.33535e-10	-0.775515	3.46093e-05	-4.33535e-10	-0.687872	0.000186816	-4.33535e-10	-0.727319
12669041	chr3:12669041:G:A	7.35346e-17	-4.33535e-10	-0.575549	4.80703e-05	-4.33535e-10	-0.359332	0.000330473	-4.33535e-10	-0.156919
12669171	chr3:12669171:C:T	3.76878e-17	-2.0828	0.838834	3.6975e-05	-1.45832	0.836562	0.000236086	-1.6739	1.18065
12669384	chr3:12669384:G:A	2.10388e-17	-2.22743	0.400497	1.81345e-05	-1.73122	0.397036	0.000149751	-1.60576	0.65729
12669386	chr3:12669386:G:A	7.81066e-17	-4.33535e-10	-0.515231	3.25804e-05	-4.33535e-10	-0.748283	0.000163909	-4.33535e-10	-0.858131
12669389	chr3:12669389:G:A	9.29698e-17	-4.33535e-10	-0.34103	3.42852e-05	-4.33535e-10	-0.697283	0.00022105	-4.33535e-10	-0.559055
12669392	chr3:12669392:T:C	1.40931e-17	-2.22762	-3.92172e-10	1.4586e-05	-1.55193	-3.92172e-10	6.95116e-05	-1.71595	-3.92172e-10
12669585	chr3:12669585:A:T	7.63193e-17	-2.18529	1.64691	3.57541e-05	-1.75389	1.09855	0.000323724	-1.87846	1.70091
12669781	chr3:12669781:G:C	3.77533e-17	-4.33535e-10	-1.24223	2.06075e-05	-4.33535e-10	-1.20634	0.000111794	-4.33535e-10	-1.24078
12670028	chr3:12670028:C:G	6.02998e-17	-4.33535e-10	-0.773977	3.46643e-05	-4.33535e-10	-0.686286	0.000187108	-4.33535e-10	-0.725758
12670333	chr3:12670333:A:T	2.12453e-17	-1.75692	-0.0602481	8.85802e-06	-1.61844	-0.432233	3.89e-05	-1.90986	-0.38659
12670422	chr3:12670422:C:T	2.88133e-17	-2.05168	0.539214	1.37564e-05	-2.06341	0.45292	0.000115565	-1.99077	0.783161
12670474	chr3:12670474:A:C	9.12528e-17	-2.18759	1.82792	4.33768e-05	-1.74566	1.28359	0.000399956	-1.87139	1.9053
12670476	chr3:12670476:A:C	9.08785e-17	-2.18352	1.81974	4.24599e-05	-1.75844	1.27501	0.000392052	-1.88243	1.89638
12670478	chr3:12670478:A:C	1.22484e-16	-2.18569	2.12036	4.98776e-05	-1.75287	1.43045	0.000475572	-1.87801	2.08508
12670869	chr3:12670869:A:C	3.33008e-17	-4.33535e-10	-1.36772	1.71841e-05	-4.33535e-10	-1.38801	9.74063e-05	-4.33535e-10	-1.37855
12671073	chr3:12671073:CTG:C	7.79542e-17	-2.15992	1.64274	3.39597e-05	-1.82081	1.11399	0.000310381	-1.93675	1.7171
12671114	chr3:12671114:A:G	4.73354e-17	-4.33535e-10	-1.01605	3.27286e-05	-4.33535e-10	-0.743746	0.000159115	-4.33535e-10	-0.887814
12671727	chr3:12671727:C:T	9.07904e-17	-4.33535e-10	-0.364751	3.81378e-05	-4.33535e-10	-0.590789	0.000189167	-4.33535e-10	-0.714815
12671734	chr3:12671734:T:TG	1.04066e-16	-4.33535e-10	-0.228283	7.30881e-05	-4.33535e-10	0.0596698	0.00051634	-4.33535e-10	0.289322
12671956	chr3:12671956:A:AGTGG	1.0319e-16	-4.33535e-10	-0.236729	6.38502e-05	-4.33535e-10	-0.0754561	0.000381645	-4.33535e-10	-0.0129538
12672445	chr3:12672445:A:G	4.64861e-18	-2.21985	-1.11688	2.07641e-06	-2.23021	-1.27114	1.23947e-05	-2.19223	-1.24795
12672657	chr3:12672657:G:A	4.60237e-18	-2.21042	-1.13631	2.04927e-06	-2.23004	-1.28448	1.24103e-05	-2.17637	-1.26254
12672795	chr3:12672795:A:C	4.72953e-18	-2.22891	-1.09056	2.18485e-06	-2.20248	-1.24797	1.21836e-05	-2.22835	-1.229
12672961	chr3:12672961:A:G	4.53725e-18	-2.22993	-1.13106	2.10021e-06	-2.21556	-1.27439	1.19179e-05	-2.2231	-1.25631
12673751	chr3:12673751:A:G	6.28054e-17	-4.33535e-10	-0.733263	2.51525e-05	-4.33535e-10	-1.00704	0.000157824	-4.33535e-10	-0.895966
12673793	chr3:12673793:G:A	2.31034e-17	-2.17618	0.442858	1.57646e-05	-1.95186	0.477625	0.00012568	-1.85012	0.726418
12674122	chr3:12674122:AAAAG:A	6.00914e-17	-4.33535e-10	-0.777438	3.45141e-05	-4.33535e-10	-0.690628	0.000186323	-4.33535e-10	-0.729962
12674147	chr3:12674147:C:T	2.74646e-16	-4.33535e-10	0.742178	9.97618e-05	-4.33535e-10	0.37079	0.000675715	-4.33535e-10	0.558327
12674365	chr3:12674365:A:G	5.59387e-17	-4.33535e-10	-0.849048	3.19709e-05	-4.33535e-10	-0.767168	0.000172975	-4.33535e-10	-0.804295
12674656	chr3:12674656:G:A	1.02556e-16	-4.33535e-10	-0.242893	7.19071e-05	-4.33535e-10	0.0433798	0.000507357	-4.33535e-10	0.271771
12674695	chr3:12674695:C:T	4.87602e-18	-2.22636	-1.06261	2.14588e-06	-2.22933	-1.23911	1.36017e-05	-2.2009	-1.14634
12675085	chr3:12675085:C:A	1.47984e-17	-0.808655	-1.37013	4.21191e-06	-1.39224	-1.40184	2.47448e-05	-1.3715	-1.37733
12675181	chr3:12675181:G:C	1.02123e-16	-4.33535e-10	-0.247122	7.15669e-05	-4.33535e-10	0.0386374	0.000504781	-4.33535e-10	0.26668
12675690	chr3:12675690:G:A	4.9486e-18	-2.22443	-1.04977	2.16324e-06	-2.23012	-1.23027	1.38251e-05	-2.19558	-1.13537
12675822	chr3:12675822:G:T	3.11014e-17	-2.08357	0.64752	2.81539e-05	-1.4926	0.598293	0.000180623	-1.68916	0.928133
12675930	chr3:12675930:A:G	6.40228e-17	-4.33535e-10	-0.714065	2.80228e-05	-4.33535e-10	-0.898975	0.000142345	-4.33535e-10	-0.99919
12676034	chr3:12676034:C:T	1.70351e-17	-2.03803	-3.92172e-10	7.42608e-06	-2.227	-3.92172e-10	4.5122e-05	-2.14807	-3.92172e-10
12676078	chr3:12676078:T:C	2.18795e-16	-4.33535e-10	0.514832	6.64216e-05	-4.33535e-10	-0.0359729	0.000444495	-4.33535e-10	0.139495
12676126	chr3:12676126:G:A	4.97303e-18	-2.23046	-1.03882	2.20012e-06	-2.22164	-1.22184	1.36541e-05	-2.21803	-1.12537
12676556	chr3:12676556:A:G	1.00113e-16	-0.267005	-3.92172e-10	2.37818e-05	-1.06307	-3.92172e-10	0.000139699	-1.01795	-3.92172e-10
12676645	chr3:12676645:T:G	5.08568e-18	-2.22724	-1.01964	2.31092e-06	-2.20487	-1.18948	1.29454e-05	-2.22826	-1.16845
12677494	chr3:12677494:A:G	8.32013e-17	-4.33535e-10	-0.452041	3.52761e-05	-4.33535e-10	-0.66879	0.000176246	-4.33535e-10	-0.785563
12677887	chr3:12677887:C:G	4.47526e-17	-4.33535e-10	-1.07215	3.04431e-05	-4.33535e-10	-0.816135	0.000149398	-4.33535e-10	-0.950832
12678038	chr3:12678038:G:A	1.33517e-16	-4.33535e-10	0.0209247	5.69786e-05	-4.33535e-10	-0.189319	0.000271798	-4.33535e-10	-0.352385
12678202	chr3:12678202:T:C	3.21276e-17	-4.33535e-10	-1.40359	1.68941e-05	-4.33535e-10	-1.40503	9.53164e-05	-4.33535e-10	-1.40024
12678240	chr3:12678240:T:C	7.64797e-17	-1.58252	1.04624	2.63753e-05	-1.46634	0.50677	0.000113731	-1.7903	0.566691
12678408	chr3:12678408:G:C	3.46835e-17	-4.33535e-10	-1.32704	1.8556e-05	-4.33535e-10	-1.3112	0.000105489	-4.33535e-10	-1.29884
12678429	chr3:12678429:C:T	1.60111e-17	-2.1566	0.0565754	1.31269e-05	-1.66686	0.00953116	8.17561e-05	-1.83658	0.282879
12678685	chr3:12678685:C:T	3.59183e-17	-4.33535e-10	-1.29206	1.91638e-05	-4.33535e-10	-1.27897	0.000105808	-4.33535e-10	-1.29582
12678694	chr3:12678694:A:G	3.53557e-17	-4.33535e-10	-1.30784	1.88174e-05	-4.33535e-10	-1.29722	0.000114634	-4.33535e-10	-1.2157
12678730	chr3:12678730:T:G	3.79253e-17	-4.33535e-10	-1.23769	2.04122e-05	-4.33535e-10	-1.21586	0.000126951	-4.33535e-10	-1.11364
12678816	chr3:12678816:C:T	4.96036e-17	-4.33535e-10	-0.969242	2.81726e-05	-4.33535e-10	-0.893646	0.000153093	-4.33535e-10	-0.926399
12678817	chr3:12678817:A:G	3.52182e-17	-4.33535e-10	-1.31174	1.904e-05	-4.33535e-10	-1.28546	0.00010684	-4.33535e-10	-1.28611
12679281	chr3:12679281:G:C	3.27929e-17	-4.33535e-10	-1.38309	1.74236e-05	-4.33535e-10	-1.37417	9.78537e-05	-4.33535e-10	-1.37397
12679305	chr3:12679305:C:A	8.8942e-16	-1.09097	3.00823	8.2837e-05	-2.1668	2.35168	0.000964853	-2.18711	3.10164
12679468	chr3:12679468:A:G	1.87404e-17	-2.09979	0.15717	1.66067e-05	-1.53327	0.111074	0.000102455	-1.72205	0.394035
12679488	chr3:12679488:A:T	4.47026e-17	-4.33535e-10	-1.07327	3.03986e-05	-4.33535e-10	-0.817597	0.000149206	-4.33535e-10	-0.952119
12679585	chr3:12679585:T:C	3.29214e-17	-4.33535e-10	-1.37918	1.75017e-05	-4.33535e-10	-1.3697	9.82909e-05	-4.33535e-10	-1.36951
12679692	chr3:12679692:G:A	1.10391e-16	-4.33535e-10	-0.169276	7.73554e-05	-4.33535e-10	0.116415	0.00054724	-4.33535e-10	0.347444
12679926	chr3:12679926:A:G	5.67439e-17	-4.33535e-10	-0.834756	2.36781e-05	-4.33535e-10	-1.06744	0.000127182	-4.33535e-10	-1.11183
12680182	chr3:12680182:C:T	4.16676e-17	0.112921	-1.2565	9.12788e-06	-0.77286	-1.2478	5.59348e-05	-0.729852	-1.20341
12680428	chr3:12680428:T:C	3.53695e-17	-4.33535e-10	-1.30746	1.91153e-05	-4.33535e-10	-1.28151	0.000107281	-4.33535e-10	-1.28199
12680490	chr3:12680490:T:A	4.47876e-17	-4.33535e-10	-1.07137	3.05229e-05	-4.33535e-10	-0.813518	0.000149591	-4.33535e-10	-0.949536
12680499	chr3:12680499:A:G	3.49982e-17	-4.33535e-10	-1.31801	1.88912e-05	-4.33535e-10	-1.2933	0.000106024	-4.33535e-10	-1.29378
12680548	chr3:12680548:T:A	3.32016e-17	-4.33535e-10	-1.37071	1.69139e-05	-4.33535e-10	-1.40386	9.50005e-05	-4.33535e-10	-1.40356
12680725	chr3:12680725:G:A	3.42996e-17	-4.33535e-10	-1.33817	1.79595e-05	-4.33535e-10	-1.34387	0.000111036	-4.33535e-10	-1.24759
12680839	chr3:12680839:T:C	3.43649e-17	-4.33535e-10	-1.33627	1.85012e-05	-4.33535e-10	-1.31416	0.000103849	-4.33535e-10	-1.3145
12681020	chr3:12681020:G:A	4.76735e-17	-4.33535e-10	-1.00893	2.71374e-05	-4.33535e-10	-0.931081	0.00014734	-4.33535e-10	-0.964703
12681102	chr3:12681102:T:C	4.44121e-17	-4.33535e-10	-1.07979	3.0135e-05	-4.33535e-10	-0.826308	0.000148065	-4.33535e-10	-0.959794
12681371	chr3:12681371:A:G	4.50217e-18	-2.16553	-1.20322	3.56422e-06	-1.88039	-1.08066	2.23877e-05	-1.80041	-1.04852
12681597	chr3:12681597:C:G	4.57834e-17	-4.33535e-10	-1.04938	2.59365e-05	-4.33535e-10	-0.976345	0.00014106	-4.33535e-10	-1.00826
12681813	chr3:12681813:C:T	4.40605e-17	-4.33535e-10	-1.08774	2.48696e-05	-4.33535e-10	-1.01835	0.000135438	-4.33535e-10	-1.04893
12681838	chr3:12681838:A:G	3.47462e-17	-4.33535e-10	-1.32523	1.78739e-05	-4.33535e-10	-1.34865	0.000107409	-4.33535e-10	-1.2808
12681884	chr3:12681884:A:G	7.70812e-17	-4.33535e-10	-0.528445	5.04171e-05	-4.33535e-10	-0.311666	0.000346896	-4.33535e-10	-0.108418
12682409	chr3:12682409:T:A	5.7821e-17	-1.61469	0.798735	2.05451e-05	-1.49145	0.282075	8.89967e-05	-1.81166	0.34282
12682724	chr3:12682724:T:TC	3.51481e-17	-4.33535e-10	-1.31373	1.80554e-05	-4.33535e-10	-1.33855	0.000108966	-4.33535e-10	-1.26641
12683274	chr3:12683274:C:T	2.0949e-17	-1.20961	-0.621601	4.25773e-06	-2.20086	-0.582394	2.49641e-05	-2.21275	-0.527257
12683303	chr3:12683303:G:A	5.4017e-17	-0.884006	-3.92172e-10	1.49379e-05	-1.52809	-3.92172e-10	8.68538e-05	-1.49322	-3.92172e-10
12683319	chr3:12683319:G:A	6.77237e-17	-4.33535e-10	-0.657868	2.94382e-05	-4.33535e-10	-0.849701	0.000148704	-4.33535e-10	-0.955489
12683442	chr3:12683442:A:T	7.96648e-17	-0.495477	-3.92172e-10	1.9574e-05	-1.25779	-3.92172e-10	0.000114851	-1.21381	-3.92172e-10
12683580	chr3:12683580:C:A	4.2555e-18	-2.20387	-1.22122	3.39396e-06	-1.86055	-1.14945	2.30254e-05	-1.76849	-1.05236
12683704	chr3:12683704:A:G	1.77863e-16	-4.33535e-10	0.307712	6.06115e-05	-4.33535e-10	-0.12751	0.00043788	-4.33535e-10	0.124501
12683838	chr3:12683838:T:C	3.56298e-17	-4.33535e-10	-1.30012	1.82443e-05	-4.33535e-10	-1.32814	0.000111242	-4.33535e-10	-1.24574
12683858	chr3:12683858:C:G	3.42014e-17	-4.33535e-10	-1.34104	1.83163e-05	-4.33535e-10	-1.3242	0.000103944	-4.33535e-10	-1.31359
12684725	chr3:12684725:A:G	2.36505e-17	-2.01747	0.307549	2.15999e-05	-1.32805	0.168744	0.000129605	-1.54639	0.453436
12685146	chr3:12685146:G:C	3.38378e-17	-1.90269	0.550967	1.27405e-05	-1.71776	0.030553	5.76649e-05	-1.98739	0.0845985
12685310	chr3:12685310:T:C	3.88856e-17	-4.33535e-10	-1.21268	2.51539e-05	-4.33535e-10	-1.00698	0.000126501	-4.33535e-10	-1.1172
12686162	chr3:12686162:G:A	8.29393e-17	-4.33535e-10	-0.455196	5.44861e-05	-4.33535e-10	-0.23405	0.000376896	-4.33535e-10	-0.0254742
12686173	chr3:12686173:C:T	7.55035e-16	-4.33535e-10	1.75346	0.000199444	-4.33535e-10	1.06354	0.00213647	-4.33535e-10	1.70947
12686215	chr3:12686215:A:G	5.42267e-17	-4.33535e-10	-0.880131	3.08375e-05	-4.33535e-10	-0.803265	0.000190734	-4.33535e-10	-0.706563
12686249	chr3:12686249:A:G	3.23708e-17	-4.33535e-10	-1.39605	1.7515e-05	-4.33535e-10	-1.36894	9.48877e-05	-4.33535e-10	-1.40475
12686265	chr3:12686265:TAAC:T	9.60219e-17	-4.33535e-10	-0.308729	3.40358e-05	-4.33535e-10	-0.704581	0.000213757	-4.33535e-10	-0.592605
12686320	chr3:12686320:G:T	3.23255e-17	-4.33535e-10	-1.39745	1.74662e-05	-4.33535e-10	-1.37173	9.48335e-05	-4.33535e-10	-1.40532
12686463	chr3:12686463:C:A	2.0246e-17	-2.10794	0.242593	1.13714e-05	-2.05635	0.25545	9.06884e-05	-1.97687	0.526852
12686529	chr3:12686529:C:T	7.26544e-18	-2.00192	-0.888255	8.13985e-06	-1.32894	-0.806286	3.93722e-05	-1.56609	-0.718297
12686546	chr3:12686546:G:A	8.27622e-17	-4.33535e-10	-0.457333	3.51127e-05	-4.33535e-10	-0.673433	0.000175413	-4.33535e-10	-0.790298
12686667	chr3:12686667:G:A	3.37623e-17	-4.33535e-10	-1.35396	1.77593e-05	-4.33535e-10	-1.35508	9.87655e-05	-4.33535e-10	-1.3647
12686959	chr3:12686959:C:T	1.84786e-17	-1.95669	-3.92172e-10	7.56117e-06	-2.20897	-3.92172e-10	4.77833e-05	-2.09077	-3.92172e-10
12687041	chr3:12687041:G:A	3.21792e-17	-4.33535e-10	-1.40198	1.69106e-05	-4.33535e-10	-1.40406	9.62177e-05	-4.33535e-10	-1.39083
12687094	chr3:12687094:C:T	5.69621e-17	-4.33535e-10	-0.830918	2.27717e-05	-4.33535e-10	-1.10648	0.000139877	-4.33535e-10	-1.01668
12687647	chr3:12687647:T:C	4.85391e-17	-4.33535e-10	-0.990935	2.76489e-05	-4.33535e-10	-0.912408	0.000150562	-4.33535e-10	-0.943067
12687938	chr3:12687938:G:A	5.38702e-17	-4.33535e-10	-0.886727	2.17676e-05	-4.33535e-10	-1.15157	0.000132185	-4.33535e-10	-1.07324
12687986	chr3:12687986:T:G	2.08538e-17	-2.08392	0.248147	1.77114e-05	-1.47158	0.113794	0.000107901	-1.67078	0.394544
12688077	chr3:12688077:A:G	5.89526e-17	-4.33535e-10	-0.79657	2.33361e-05	-4.33535e-10	-1.08199	0.00014386	-4.33535e-10	-0.988605
12688280	chr3:12688280:A:G	4.72383e-17	-4.33535e-10	-1.0181	2.68515e-05	-4.33535e-10	-0.941673	0.000145829	-4.33535e-10	-0.975008
12688304	chr3:12688304:C:T	3.23303e-17	-4.33535e-10	-1.3973	1.68687e-05	-4.33535e-10	-1.40654	9.70059e-05	-4.33535e-10	-1.38267
12688437	chr3:12688437:T:TAGGA	3.24464e-17	-4.33535e-10	-1.39371	1.75886e-05	-4.33535e-10	-1.36474	9.49856e-05	-4.33535e-10	-1.40372
12688438	chr3:12688438:T:G	3.24185e-17	-4.33535e-10	-1.39457	1.75613e-05	-4.33535e-10	-1.3663	9.4947e-05	-4.33535e-10	-1.40412
12688566	chr3:12688566:C:T	3.23176e-17	-4.33535e-10	-1.39769	1.74572e-05	-4.33535e-10	-1.37224	9.48242e-05	-4.33535e-10	-1.40542
12689233	chr3:12689233:T:C	3.21699e-17	-4.33535e-10	-1.40227	1.691e-05	-4.33535e-10	-1.40409	9.54766e-05	-4.33535e-10	-1.39856
12689248	chr3:12689248:A:G	3.22115e-17	-4.33535e-10	-1.40098	1.69269e-05	-4.33535e-10	-1.40309	9.56404e-05	-4.33535e-10	-1.39685
12689547	chr3:12689547:G:A	1.10724e-16	-0.166267	-3.92172e-10	1.73112e-05	-1.38064	-3.92172e-10	9.87005e-05	-1.36535	-3.92172e-10
12690049	chr3:12690049:C:T	6.90717e-16	-4.33535e-10	1.66443	0.000184321	-4.33535e-10	0.984684	0.0019592	-4.33535e-10	1.62285
12690288	chr3:12690288:A:G	3.22265e-17	-4.33535e-10	-1.40052	1.7359e-05	-4.33535e-10	-1.37788	9.47413e-05	-4.33535e-10	-1.40629
12690413	chr3:12690413:G:A	8.3446e-17	-4.33535e-10	-0.449105	5.49447e-05	-4.33535e-10	-0.225668	0.00038049	-4.33535e-10	-0.0159826
12690515	chr3:12690515:G:C	4.79102e-18	-2.20483	-1.10173	3.77401e-06	-1.97333	-0.930529	2.38188e-05	-1.90334	-0.883625
12690804	chr3:12690804:C:T	1.69869e-17	-2.04086	-3.92172e-10	7.40061e-06	-2.23043	-3.92172e-10	4.26403e-05	-2.20464	-3.92172e-10
12690973	chr3:12690973:G:T	6.94748e-18	-1.68249	-1.25243	9.61597e-06	-0.741699	-1.22687	4.58686e-05	-1.0343	-1.09736
12691167	chr3:12691167:G:A	3.20823e-17	-4.33535e-10	-1.405	1.71639e-05	-4.33535e-10	-1.38919	9.47474e-05	-4.33535e-10	-1.40623
12691233	chr3:12691233:G:A	3.21931e-17	-4.33535e-10	-1.40155	1.7322e-05	-4.33535e-10	-1.38002	9.47231e-05	-4.33535e-10	-1.40649
12691278	chr3:12691278:A:G	4.49544e-18	-2.17791	-1.19234	3.54217e-06	-1.89985	-1.0674	2.22543e-05	-1.82083	-1.03408
12691364	chr3:12691364:G:A	1.01939e-16	-4.33535e-10	-0.248934	7.35468e-05	-4.33535e-10	0.0659261	0.000513822	-4.33535e-10	0.284433
12691386	chr3:12691386:T:C	3.72145e-17	-1.88341	0.6268	1.38954e-05	-1.69815	0.0977084	6.28285e-05	-1.97288	0.15584
12691410	chr3:12691410:C:T	5.3078e-18	-2.2015	-1.00262	4.16904e-06	-1.9691	-0.835212	2.62058e-05	-1.89869	-0.792769
12691587	chr3:12691587:G:C	4.15857e-17	-4.33535e-10	-1.14555	2.00817e-05	-4.33535e-10	-1.23218	0.000132211	-4.33535e-10	-1.07304
12691650	chr3:12691650:ACT:A	8.07997e-17	-4.33535e-10	-0.481332	3.21984e-05	-4.33535e-10	-0.760078	0.000200845	-4.33535e-10	-0.65491
12691674	chr3:12691674:A:T	4.55702e-17	-4.33535e-10	-1.05405	2.02099e-05	-4.33535e-10	-1.22583	0.000119624	-4.33535e-10	-1.17309
12691776	chr3:12691776:A:T	8.12027e-17	-4.33535e-10	-0.476356	3.21506e-05	-4.33535e-10	-0.761563	0.00019645	-4.33535e-10	-0.677037
12691824	chr3:12691824:A:G	3.2098e-17	-4.33535e-10	-1.40451	1.78465e-05	-4.33535e-10	-1.35019	9.66895e-05	-4.33535e-10	-1.38594
12691898	chr3:12691898:G:A	7.58914e-17	-4.33535e-10	-0.544001	2.83284e-05	-4.33535e-10	-0.888131	0.000175186	-4.33535e-10	-0.791596
12692017	chr3:12692017:A:G	7.61007e-17	-4.33535e-10	-0.541248	3.06533e-05	-4.33535e-10	-0.809256	0.000190393	-4.33535e-10	-0.708352
12692860	chr3:12692860:A:G	4.26845e-17	-4.33535e-10	-1.11947	2.86735e-05	-4.33535e-10	-0.87602	0.000141497	-4.33535e-10	-1.00517
12692970	chr3:12692970:C:T	1.73602e-16	-4.33535e-10	0.283458	7.79468e-05	-4.33535e-10	0.124031	0.000570247	-4.33535e-10	0.388627
12693227	chr3:12693227:A:G	1.45618e-17	-1.81787	-0.37703	6.70283e-06	-1.61286	-0.71661	2.90091e-05	-1.91423	-0.675607
12693373	chr3:12693373:T:C	1.92628e-17	-1.66183	-0.253305	8.98434e-06	-1.42023	-0.616279	3.70274e-05	-1.77133	-0.57445
12693426	chr3:12693426:A:G	3.85534e-17	-4.33535e-10	-1.22126	1.86023e-05	-4.33535e-10	-1.30871	0.000120494	-4.33535e-10	-1.16584
12694029	chr3:12694029:A:G	8.03068e-16	-4.33535e-10	1.81513	0.000213255	-4.33535e-10	1.13049	0.00230109	-4.33535e-10	1.78369
12694138	chr3:12694138:G:A	6.16917e-18	-1.70151	-1.35223	7.94296e-06	-0.807329	-1.35238	0.000120767	0.219678	-1.38326
12694470	chr3:12694470:C:T	2.67693e-17	-1.58605	-3.92172e-10	8.42631e-06	-2.10064	-3.92172e-10	4.24e-05	-2.2103	-3.92172e-10
12694647	chr3:12694647:G:A	4.95666e-17	-1.14846	0.178468	1.04328e-05	-1.75107	-0.135969	4.68568e-05	-2.00881	-0.101536
12694815	chr3:12694815:T:C	5.31779e-17	-1.07542	0.17576	1.09101e-05	-1.69693	-0.14538	4.81898e-05	-1.97095	-0.111345
12695031	chr3:12695031:C:G	4.02982e-17	-2.11258	0.935577	2.22974e-05	-2.05057	0.923041	0.000180974	-1.97148	1.2124
12695155	chr3:12695155:A:T	5.104e-17	-1.14274	0.202041	1.06335e-05	-1.74499	-0.122994	4.76866e-05	-2.00498	-0.0878171
12695567	chr3:12695567:GGTT:G	3.70633e-17	-1.95261	0.69193	1.53961e-05	-2.16028	0.662398	0.000122115	-2.10329	0.95081
12695586	chr3:12695586:TG:T	1.13632e-16	-0.944234	0.803892	2.1272e-05	-1.6083	0.433698	9.29045e-05	-1.90813	0.482262
12695642	chr3:12695642:T:G	5.19894e-17	-1.10122	0.178953	1.06932e-05	-1.71936	-0.143033	4.75578e-05	-1.98723	-0.108267
12696470	chr3:12696470:T:C	3.53825e-16	-4.33535e-10	0.995497	0.000133609	-4.33535e-10	0.662922	0.000888554	-4.33535e-10	0.832151
12696741	chr3:12696741:C:G	3.69188e-17	-4.33535e-10	-1.26458	2.09249e-05	-4.33535e-10	-1.19105	0.000114669	-4.33535e-10	-1.21539
12696808	chr3:12696808:A:G	9.95826e-17	-0.862547	0.59023	1.8094e-05	-1.55102	0.214603	7.98191e-05	-1.86833	0.290647
12697048	chr3:12697048:C:T	8.451e-18	-2.02514	-0.713876	5.82693e-06	-2.10822	-0.361281	3.532e-05	-2.04072	-0.352273
12697106	chr3:12697106:C:G	9.23239e-17	-0.897358	0.549357	1.70158e-05	-1.57789	0.180038	7.56152e-05	-1.88741	0.255624
12697423	chr3:12697423:C:T	1.52492e-17	-1.9851	-0.163685	1.56745e-05	-1.19925	-0.280712	0.000260758	-0.364425	-0.029425
12697670	chr3:12697670:A:G	3.83974e-17	-1.10818	-0.117133	7.21782e-06	-2.18074	-0.0746991	4.24774e-05	-2.19441	-0.0140672
12697695	chr3:12697695:C:T	6.71843e-18	-2.23046	-0.737987	3.39644e-06	-2.20183	-0.807438	1.9878e-05	-2.1537	-0.814134
12698142	chr3:12698142:A:G	3.87911e-17	-4.33535e-10	-1.21511	1.95091e-05	-4.33535e-10	-1.26112	0.000110717	-4.33535e-10	-1.25046
12698347	chr3:12698347:G:A	5.60559e-17	-4.33535e-10	-0.846955	2.49879e-05	-4.33535e-10	-1.01361	0.000128683	-4.33535e-10	-1.10009
12698382	chr3:12698382:G:A	8.53285e-17	-4.33535e-10	-0.426797	5.46781e-05	-4.33535e-10	-0.230532	0.000328006	-4.33535e-10	-0.164411
12698443	chr3:12698443:G:A	1.41263e-17	-2.22527	-3.92172e-10	9.21753e-06	-2.01089	-3.92172e-10	6.39891e-05	-1.79873	-3.92172e-10
12698528	chr3:12698528:A:G	2.71483e-17	-1.57199	-3.92172e-10	8.37988e-06	-2.10616	-3.92172e-10	4.23052e-05	-2.21253	-3.92172e-10
12698969	chr3:12698969:A:G	4.37069e-17	-2.22343	1.12764	1.77424e-05	-2.22576	0.869718	0.000106294	-2.08726	0.796028
12699148	chr3:12699148:T:C	4.04643e-17	-4.33535e-10	-1.17288	2.66418e-05	-4.33535e-10	-0.949513	0.000132785	-4.33535e-10	-1.06872
12699665	chr3:12699665:T:C	9.40767e-17	-4.33535e-10	-0.329194	4.22362e-05	-4.33535e-10	-0.488718	0.000276991	-4.33535e-10	-0.333458
12699720	chr3:12699720:T:A	3.62641e-17	-1.81322	0.530747	1.41589e-05	-1.60678	0.0251292	6.22587e-05	-1.90912	0.0829737
12699846	chr3:12699846:T:A	6.55522e-18	-1.97999	-1.01305	3.42668e-06	-1.82066	-1.17974	1.52607e-05	-2.05582	-1.17634
12700013	chr3:12700013:G:T	1.1007e-16	-4.33535e-10	-0.172187	3.74575e-05	-4.33535e-10	-0.608789	0.00024885	-4.33535e-10	-0.440592
12700446	chr3:12700446:A:C	8.76774e-17	-4.33535e-10	-0.399641	3.96595e-05	-4.33535e-10	-0.551664	0.000258714	-4.33535e-10	-0.401722
12700527	chr3:12700527:G:A	6.18242e-18	-1.66995	-1.38164	7.5074e-06	-0.833775	-1.38233	0.000109791	0.141659	-1.40052
12700821	chr3:12700821:A:T	3.55723e-18	-2.19784	-1.40648	1.83802e-06	-2.23042	-1.39289	1.25111e-05	-2.02426	-1.40657
12700934	chr3:12700934:A:G	4.56382e-18	-2.18692	-1.16823	2.38672e-06	-2.22842	-1.13365	1.51977e-05	-1.98907	-1.24723
12701392	chr3:12701392:A:G	2.19864e-17	-2.20398	0.421096	1.56946e-05	-1.99258	0.513903	8.68224e-05	-2.1307	0.63712
12701473	chr3:12701473:T:C	1.54691e-17	-2.13446	-3.92172e-10	7.44674e-06	-2.22422	-3.92172e-10	4.26045e-05	-2.20548	-3.92172e-10
12701589	chr3:12701589:G:A	3.62946e-17	-4.33535e-10	-1.28164	1.80095e-05	-4.33535e-10	-1.3411	0.000109909	-4.33535e-10	-1.25779
12702454	chr3:12702454:G:A	5.9815e-18	-1.98138	-1.10325	2.41747e-06	-2.14385	-1.20542	1.63187e-05	-2.00089	-1.16424
12703206	chr3:12703206:A:G	2.99773e-16	-4.33535e-10	0.82972	7.39228e-05	-4.33535e-10	0.0710264	0.00049308	-4.33535e-10	0.243229
12703272	chr3:12703272:C:T	8.59941e-16	-4.33535e-10	1.88356	0.000210925	-4.33535e-10	1.11951	0.00134752	-4.33535e-10	1.24858
12703369	chr3:12703369:A:G	2.92327e-16	-4.33535e-10	0.804567	7.24334e-05	-4.33535e-10	0.0506719	0.000482139	-4.33535e-10	0.220789
12703389	chr3:12703389:C:T	1.34407e-17	-2.21779	-0.0572308	4.98266e-06	-2.17853	-0.447503	3.28235e-05	-2.15413	-0.312173
12703671	chr3:12703671:G:A	5.05871e-18	-2.07207	-1.18012	2.41971e-06	-2.07093	-1.27742	1.68233e-05	-1.88968	-1.245
12703694	chr3:12703694:C:T	3.64348e-17	-4.33535e-10	-1.27778	1.74953e-05	-4.33535e-10	-1.37007	0.000100729	-4.33535e-10	-1.34501
12703695	chr3:12703695:G:A	1.41968e-17	-2.22029	-3.92172e-10	7.6018e-06	-2.20361	-3.92172e-10	4.16856e-05	-2.22729	-3.92172e-10
12703743	chr3:12703743:C:T	3.43337e-16	-4.33535e-10	0.965409	8.26023e-05	-4.33535e-10	0.182042	0.000554798	-4.33535e-10	0.36116
12703751	chr3:12703751:C:T	4.57435e-17	-4.33535e-10	-1.05025	2.12969e-05	-4.33535e-10	-1.17343	0.000128065	-4.33535e-10	-1.10491
12703794	chr3:12703794:A:G	3.68139e-17	-4.33535e-10	-1.26743	2.33596e-05	-4.33535e-10	-1.08099	0.000119117	-4.33535e-10	-1.17733
12704123	chr3:12704123:C:T	2.90452e-16	-4.33535e-10	0.798134	7.18779e-05	-4.33535e-10	0.0429733	0.000478079	-4.33535e-10	0.212332
12704194	chr3:12704194:C:T	9.37982e-17	-4.33535e-10	-0.332159	3.4538e-05	-4.33535e-10	-0.689936	0.000220021	-4.33535e-10	-0.563721
12704768	chr3:12704768:C:T	3.74218e-17	-4.33535e-10	-1.25105	1.81385e-05	-4.33535e-10	-1.33396	0.000105514	-4.33535e-10	-1.2986
12704918	chr3:12704918:G:A	1.41358e-17	-2.19051	-0.0340891	5.06294e-06	-2.19569	-0.414361	3.26513e-05	-2.20984	-0.26172
12705003	chr3:12705003:G:T	1.22253e-15	-4.33535e-10	2.23537	0.00040152	-4.33535e-10	1.76326	0.00295344	-4.33535e-10	2.03328
12705308	chr3:12705308:A:G	7.20902e-16	-4.33535e-10	1.7072	0.000182065	-4.33535e-10	0.972367	0.00115085	-4.33535e-10	1.09081
12705457	chr3:12705457:T:C	3.7118e-17	-4.33535e-10	-1.2592	2.36196e-05	-4.33535e-10	-1.06992	0.000120058	-4.33535e-10	-1.16947
12705600	chr3:12705600:A:G	3.78574e-17	-1.96183	0.722355	1.51451e-05	-1.47769	-0.0366248	0.000102825	-1.42077	0.0963587
12705904	chr3:12705904:A:G	3.30747e-17	-4.33535e-10	-1.37454	1.90325e-05	-4.33535e-10	-1.28585	0.000106523	-4.33535e-10	-1.28909
12706092	chr3:12706092:T:A	5.52191e-16	-4.33535e-10	1.44059	0.000140371	-4.33535e-10	0.712293	0.000857954	-4.33535e-10	0.797107
12706221	chr3:12706221:T:TA	3.649e-17	-4.33535e-10	-1.27627	1.7769e-05	-4.33535e-10	-1.35454	0.000113124	-4.33535e-10	-1.22896
12706251	chr3:12706251:G:A	8.54704e-17	-1.86421	1.43908	3.25073e-05	-1.33862	0.588094	0.000226456	-1.27104	0.736145
12706416	chr3:12706416:A:G	5.50285e-18	-2.18486	-0.983178	2.48177e-06	-2.11238	-1.21064	1.42581e-05	-2.08512	-1.21499
12706992	chr3:12706992:T:C	1.55132e-16	-1.86012	2.03109	5.45939e-05	-1.3287	1.09662	0.00038632	-1.26328	1.26251
12707058	chr3:12707058:C:T	6.0406e-16	-4.33535e-10	1.53037	0.000147791	-4.33535e-10	0.763804	0.000853951	-4.33535e-10	0.792431
12707145	chr3:12707145:T:C	3.20306e-17	-4.33535e-10	-1.40661	1.72881e-05	-4.33535e-10	-1.38198	9.5253e-05	-4.33535e-10	-1.40091
12707379	chr3:12707379:G:A	3.23485e-17	-4.33535e-10	-1.39674	1.70005e-05	-4.33535e-10	-1.39875	9.58259e-05	-4.33535e-10	-1.39491
12707380	chr3:12707380:G:A	4.69915e-18	-1.92649	-1.39944	1.91413e-06	-2.18083	-1.40191	1.23251e-05	-2.05116	-1.39464
12707631	chr3:12707631:C:T	1.81572e-17	-2.1894	0.215165	5.75402e-06	-2.22003	-0.26207	3.676e-05	-2.20318	-0.149851
12707886	chr3:12707886:G:A	1.12417e-17	-1.1704	-1.28327	1.70347e-05	-0.094893	-1.30185	6.42921e-05	-0.484239	-1.30977
12708295	chr3:12708295:G:A	3.99166e-17	-4.33535e-10	-1.18651	2.6129e-05	-4.33535e-10	-0.968948	0.000131048	-4.33535e-10	-1.08188
12708362	chr3:12708362:T:A	5.67425e-16	-4.33535e-10	1.4678	0.000166733	-4.33535e-10	0.884398	0.00168481	-4.33535e-10	1.47197
12708401	chr3:12708401:C:T	7.99561e-18	-2.1749	-0.619508	4.01664e-06	-2.20656	-0.634986	3.2563e-05	-1.83493	-0.63934
12708763	chr3:12708763:A:ACAT	4.00596e-18	-2.19805	-1.28747	2.04723e-06	-2.12972	-1.38579	1.17354e-05	-2.10806	-1.38678
12709594	chr3:12709594:C:T	3.22102e-17	-4.33535e-10	-1.40102	1.68731e-05	-4.33535e-10	-1.40627	9.49347e-05	-4.33535e-10	-1.40425
12710372	chr3:12710372:T:C	4.36009e-17	-4.33535e-10	-1.09823	2.94175e-05	-4.33535e-10	-0.850405	0.000145425	-4.33535e-10	-0.977781
12710790	chr3:12710790:G:A	1.56414e-17	-2.12338	-3.92172e-10	1.16495e-05	-1.77673	-3.92172e-10	8.48891e-05	-1.5161	-3.92172e-10
12710792	chr3:12710792:GCT:G	4.22389e-17	-4.33535e-10	-1.12996	2.8275e-05	-4.33535e-10	-0.890017	0.000140412	-4.33535e-10	-1.01286
12710882	chr3:12710882:C:T	7.77591e-18	-2.20217	-0.620104	4.14765e-06	-2.1661	-0.643357	2.71829e-05	-2.15646	-0.498394
12711015	chr3:12711015:A:G	9.18163e-18	-2.20521	-0.450892	4.18474e-06	-2.22181	-0.578737	2.44376e-05	-2.19225	-0.569067
12711039	chr3:12711039:A:G	4.37455e-17	-4.33535e-10	-1.09492	2.95524e-05	-4.33535e-10	-0.845832	0.000145986	-4.33535e-10	-0.97393
12711234	chr3:12711234:TC:T	4.47497e-18	-2.19862	-1.17619	2.06154e-06	-2.2229	-1.28564	1.36811e-05	-2.19319	-1.14824
12711242	chr3:12711242:T:C	1.74468e-17	-2.01415	-3.92172e-10	7.78055e-06	-2.18037	-3.92172e-10	5.28061e-05	-1.99082	-3.92172e-10
12711625	chr3:12711625:T:C	2.00241e-16	-4.33535e-10	0.426216	9.25374e-05	-4.33535e-10	0.295618	0.000794466	-4.33535e-10	0.720227
12711632	chr3:12711632:C:A	9.58409e-18	-2.19749	-0.41571	4.30774e-06	-2.22525	-0.546333	2.5069e-05	-2.19991	-0.535903
12711936	chr3:12711936:C:T	1.87245e-16	-4.33535e-10	0.359111	0.000146412	-4.33535e-10	0.754429	0.000718608	-4.33535e-10	0.619873
12712063	chr3:12712063:G:A	6.72441e-18	-2.2072	-0.76036	2.74307e-06	-2.21671	-1.00621	1.69732e-05	-2.18459	-0.941212
12712193	chr3:12712193:G:A	3.29407e-17	-4.33535e-10	-1.3786	1.71041e-05	-4.33535e-10	-1.39268	9.51185e-05	-4.33535e-10	-1.40232
12712250	chr3:12712250:G:A	5.57768e-18	-2.22291	-0.931624	2.43917e-06	-2.19597	-1.14437	1.52156e-05	-2.15063	-1.08449
12712650	chr3:12712650:A:T	1.50274e-15	-4.33535e-10	2.44174	0.000346396	-4.33535e-10	1.61559	0.00206177	-4.33535e-10	1.67388
12712719	chr3:12712719:T:C	1.519e-15	-4.33535e-10	2.4525	0.000349716	-4.33535e-10	1.62513	0.00208172	-4.33535e-10	1.68351
12712730	chr3:12712730:T:G	1.42361e-16	-4.33535e-10	0.0850589	8.19909e-05	-4.33535e-10	0.174613	0.000470228	-4.33535e-10	0.195774
12712827	chr3:12712827:C:T	9.72257e-18	-2.20025	-0.398602	4.42444e-06	-2.19492	-0.54993	3.43977e-05	-2.02101	-0.398443
12713111	chr3:12713111:G:A	4.87211e-17	-4.33535e-10	-0.987192	2.33514e-05	-4.33535e-10	-1.08134	0.000160667	-4.33535e-10	-0.878108
12713498	chr3:12713498:A:G	4.46233e-18	-2.2215	-1.15613	2.16178e-06	-2.18484	-1.27623	1.16572e-05	-2.17291	-1.32861
12713587	chr3:12713587:C:T	1.38533e-16	-4.33535e-10	0.057804	7.96847e-05	-4.33535e-10	0.146083	0.000456873	-4.33535e-10	0.166961
12714055	chr3:12714055:C:T	8.53508e-17	-4.33535e-10	-0.426535	4.52854e-05	-4.33535e-10	-0.419011	0.000274555	-4.33535e-10	-0.342294
12714350	chr3:12714350:C:T	8.211e-18	-2.20624	-0.561593	3.23314e-06	-2.15465	-0.903889	1.83774e-05	-2.1401	-0.906219
12714353	chr3:12714353:C:T	6.81401e-17	-4.33535e-10	-0.651739	2.96269e-05	-4.33535e-10	-0.843313	0.000150606	-4.33535e-10	-0.942777
12714546	chr3:12714546:T:A	4.26694e-18	-2.21888	-1.20353	2.00021e-06	-2.20361	-1.33514	1.20525e-05	-2.16241	-1.30576
12714713	chr3:12714713:C:T	4.98307e-17	-4.33535e-10	-0.964673	2.38191e-05	-4.33535e-10	-1.06151	0.000164785	-4.33535e-10	-0.852805
12715053	chr3:12715053:A:G	3.36494e-17	-4.33535e-10	-1.35731	1.99793e-05	-4.33535e-10	-1.2373	0.000105263	-4.33535e-10	-1.30098
12715172	chr3:12715172:A:T	5.26377e-17	-4.33535e-10	-0.909872	2.50021e-05	-4.33535e-10	-1.01304	0.000175119	-4.33535e-10	-0.791977
12715394	chr3:12715394:C:T	5.82223e-17	-4.33535e-10	-0.809037	2.68671e-05	-4.33535e-10	-0.941093	0.000194797	-4.33535e-10	-0.685484
12715447	chr3:12715447:C:T	4.65649e-18	-2.21204	-1.123	2.09332e-06	-2.2124	-1.28084	1.25869e-05	-2.17677	-1.24802
12715778	chr3:12715778:A:C	8.65666e-17	-4.33535e-10	-0.412391	4.59532e-05	-4.33535e-10	-0.404371	0.000278664	-4.33535e-10	-0.327438
12715886	chr3:12715886:A:AT	8.9031e-17	-4.33535e-10	-0.38432	4.72696e-05	-4.33535e-10	-0.376128	0.000286983	-4.33535e-10	-0.29802
12716227	chr3:12716227:T:C	9.66452e-18	-2.21231	-0.392535	3.70973e-06	-2.16719	-0.753847	2.09758e-05	-2.15354	-0.760537
12716602	chr3:12716602:A:G	2.61058e-17	-2.22426	0.613119	1.10096e-05	-2.18964	0.356418	5.90727e-05	-2.18421	0.305538
12716777	chr3:12716777:T:G	2.02715e-16	-4.33535e-10	0.438499	0.000117605	-4.33535e-10	0.535338	0.000674246	-4.33535e-10	0.556151
12716815	chr3:12716815:A:G	1.71681e-17	-1.93585	-0.094396	9.29184e-06	-1.62405	-0.378813	5.04798e-05	-1.51969	-0.516177
12716920	chr3:12716920:T:C	1.23476e-15	-4.33535e-10	2.24533	0.000291866	-4.33535e-10	1.4443	0.00173294	-4.33535e-10	1.50013
12716965	chr3:12716965:C:T	3.20358e-17	-4.33535e-10	-1.40645	1.70266e-05	-4.33535e-10	-1.39722	9.55424e-05	-4.33535e-10	-1.39787
12717339	chr3:12717339:TG:T	1.40804e-17	-2.22852	-3.92172e-10	7.46483e-06	-2.22179	-3.92172e-10	4.21575e-05	-2.21603	-3.92172e-10
12717581	chr3:12717581:C:A	6.0058e-18	-2.19269	-0.887886	5.65864e-06	-2.03679	-0.462021	2.8918e-05	-2.0942	-0.498776
12717705	chr3:12717705:A:T	3.75945e-17	-4.33535e-10	-1.24645	2.40467e-05	-4.33535e-10	-1.052	0.000122419	-4.33535e-10	-1.15
12718030	chr3:12718030:AACT:A	6.40485e-18	-2.23047	-0.785781	3.15711e-06	-2.22059	-0.861744	1.54975e-05	-2.21528	-1.00149
12718794	chr3:12718794:TCCTGGGTAACACGGTGAAA:T	4.92272e-17	-4.33535e-10	-0.976859	2.24756e-05	-4.33535e-10	-1.11956	0.000117754	-4.33535e-10	-1.18884
12718954	chr3:12718954:C:T	9.69754e-18	-2.22066	-0.380775	3.63873e-06	-2.19035	-0.75001	2.04579e-05	-2.17737	-0.761702
12719020	chr3:12719020:ACTT:A	3.80493e-17	-4.33535e-10	-1.23442	1.87642e-05	-4.33535e-10	-1.30005	0.000120128	-4.33535e-10	-1.16888
12719907	chr3:12719907:T:C	7.32098e-16	-4.33535e-10	1.72261	0.000214243	-4.33535e-10	1.13511	0.00163593	-4.33535e-10	1.44252
12720249	chr3:12720249:A:G	3.91771e-17	-4.33535e-10	-1.20521	2.54299e-05	-4.33535e-10	-0.99607	0.000128221	-4.33535e-10	-1.10369
12720320	chr3:12720320:G:A	3.82391e-17	-4.33535e-10	-1.22945	1.8823e-05	-4.33535e-10	-1.29692	0.000120306	-4.33535e-10	-1.16741
12720388	chr3:12720388:T:C	8.66366e-18	-2.19556	-0.518612	3.91099e-06	-2.15026	-0.717947	2.10185e-05	-2.13087	-0.781166
12720674	chr3:12720674:A:G	7.27744e-17	-4.33535e-10	-0.58594	3.22569e-05	-4.33535e-10	-0.758264	0.000190759	-4.33535e-10	-0.706433
12720847	chr3:12720847:A:G	3.68884e-18	-2.18317	-1.38483	1.9485e-06	-2.15835	-1.40659	1.32345e-05	-1.96808	-1.40654
12720857	chr3:12720857:A:G	5.11774e-18	-2.05837	-1.18222	2.16537e-06	-2.20312	-1.25628	1.29026e-05	-2.22373	-1.17628
12720958	chr3:12720958:T:C	4.11845e-18	-2.05384	-1.40399	1.88334e-06	-2.22274	-1.3762	1.16498e-05	-2.12169	-1.38046
12720964	chr3:12720964:G:A	5.70289e-16	-4.33535e-10	1.47284	0.000171655	-4.33535e-10	0.913492	0.00172313	-4.33535e-10	1.49445
12721073	chr3:12721073:A:G	2.39065e-17	-1.69916	-3.92172e-10	8.07225e-06	-2.14356	-3.92172e-10	4.92063e-05	-2.06142	-3.92172e-10
12721402	chr3:12721402:C:T	3.8208e-17	-4.33535e-10	-1.23026	2.48635e-05	-4.33535e-10	-1.0186	0.000127435	-4.33535e-10	-1.10984
12722031	chr3:12722031:G:A	1.49188e-17	-1.83909	-0.331589	5.02431e-06	-2.22827	-0.38944	2.95126e-05	-2.13983	-0.4328
12722084	chr3:12722084:T:G	2.38857e-17	-1.70002	-3.92172e-10	2.1631e-05	-1.15787	-3.92172e-10	8.30046e-05	-1.53855	-3.92172e-10
12722342	chr3:12722342:A:C	6.3636e-18	-2.16182	-0.860892	5.54262e-06	-2.08579	-0.433742	2.84766e-05	-2.14002	-0.468337
12722349	chr3:12722349:T:C	4.46869e-17	-4.33535e-10	-1.07362	2.34855e-05	-4.33535e-10	-1.07561	0.000135492	-4.33535e-10	-1.04853
12722440	chr3:12722440:A:C	3.40881e-17	-4.33535e-10	-1.34436	2.03035e-05	-4.33535e-10	-1.2212	0.000107683	-4.33535e-10	-1.27825
12722704	chr3:12722704:C:T	7.49495e-17	-4.33535e-10	-0.556491	3.75115e-05	-4.33535e-10	-0.607348	0.000228977	-4.33535e-10	-0.523822
12722816	chr3:12722816:C:T	1.50267e-17	-2.16348	-3.92172e-10	8.8081e-06	-2.05632	-3.92172e-10	4.41472e-05	-2.16991	-3.92172e-10
12722856	chr3:12722856:A:G	1.44761e-17	-2.2008	-3.92172e-10	7.81282e-06	-2.17623	-3.92172e-10	4.16792e-05	-2.22744	-3.92172e-10
12723110	chr3:12723110:G:A	4.35534e-18	-2.01002	-1.39188	1.89215e-06	-2.19289	-1.40139	1.26264e-05	-2.0307	-1.39095
12723258	chr3:12723258:CAA:C	4.43873e-17	-4.33535e-10	-1.08035	2.3322e-05	-4.33535e-10	-1.0826	0.00013452	-4.33535e-10	-1.05573
12723289	chr3:12723289:G:A	3.65416e-17	-4.33535e-10	-1.27485	1.76657e-05	-4.33535e-10	-1.36037	9.82705e-05	-4.33535e-10	-1.36972
12723297	chr3:12723297:A:G	1.87801e-17	-1.94051	-3.92172e-10	1.35443e-05	-1.62603	-3.92172e-10	6.24783e-05	-1.82262	-3.92172e-10
12723392	chr3:12723392:C:T	4.4288e-17	-4.33535e-10	-1.08259	2.14403e-05	-4.33535e-10	-1.16672	0.000145233	-4.33535e-10	-0.979105
12723513	chr3:12723513:G:A	4.82796e-18	-2.07151	-1.22737	2.25696e-06	-2.20224	-1.21574	1.29853e-05	-2.22421	-1.16941
12724271	chr3:12724271:G:A	2.77946e-16	-4.33535e-10	0.75412	9.41117e-05	-4.33535e-10	0.312487	0.000851683	-4.33535e-10	0.78977
12724354	chr3:12724354:A:T	8.14284e-18	-2.19286	-0.583308	3.2349e-06	-2.13901	-0.918985	1.84934e-05	-2.11891	-0.921118
12724778	chr3:12724778:A:G	2.6267e-17	-1.60499	-3.92172e-10	8.76183e-06	-2.06159	-3.92172e-10	5.40441e-05	-1.96764	-3.92172e-10
12724786	chr3:12724786:G:T	2.92251e-16	-4.33535e-10	0.804309	9.84494e-05	-4.33535e-10	0.357547	0.000895882	-4.33535e-10	0.840365
12724983	chr3:12724983:A:G	1.74337e-17	-2.0149	-3.92172e-10	7.72633e-06	-2.18736	-3.92172e-10	5.14425e-05	-2.01698	-3.92172e-10
12724992	chr3:12724992:A:G	7.30045e-17	-4.33535e-10	-0.582784	2.86406e-05	-4.33535e-10	-0.87717	0.000184579	-4.33535e-10	-0.739366
12725356	chr3:12725356:CT:C	3.41316e-17	-4.33535e-10	-1.34308	1.84802e-05	-4.33535e-10	-1.3153	0.000107687	-4.33535e-10	-1.27821
12725469	chr3:12725469:T:C	8.89114e-17	-4.33535e-10	-0.385664	4.70423e-05	-4.33535e-10	-0.380948	0.000272948	-4.33535e-10	-0.348164
12725659	chr3:12725659:G:A	2.17848e-16	-4.33535e-10	0.510493	0.000101508	-4.33535e-10	0.388138	0.000876451	-4.33535e-10	0.818437
12725695	chr3:12725695:T:C	1.04644e-17	-2.22647	-0.298857	4.14601e-06	-2.18572	-0.624125	2.72401e-05	-2.14113	-0.511622
12726437	chr3:12726437:G:A	4.54968e-18	-1.95257	-1.40568	1.97428e-06	-2.14943	-1.40236	1.05792e-05	-2.19279	-1.40576
12726461	chr3:12726461:C:G	4.23071e-18	-2.03659	-1.39434	1.9496e-06	-2.18207	-1.3823	1.28607e-05	-2.00746	-1.3958
12726740	chr3:12726740:G:A	3.323e-17	-4.33535e-10	-1.36985	1.75673e-05	-4.33535e-10	-1.36596	9.78908e-05	-4.33535e-10	-1.37359
12726952	chr3:12726952:C:T	1.71189e-16	-4.33535e-10	0.269462	9.75204e-05	-4.33535e-10	0.348067	0.000560648	-4.33535e-10	0.371649
12726986	chr3:12726986:A:G	6.40725e-17	-4.33535e-10	-0.71329	2.97751e-05	-4.33535e-10	-0.838324	0.000188143	-4.33535e-10	-0.720239
12727228	chr3:12727228:T:C	1.64397e-17	-2.07361	-3.92172e-10	9.40393e-06	-1.99087	-3.92172e-10	5.38956e-05	-1.9704	-3.92172e-10
12727317	chr3:12727317:C:T	5.05941e-17	-4.33535e-10	-0.949469	2.78869e-05	-4.33535e-10	-0.903838	0.000152796	-4.33535e-10	-0.92834
12728654	chr3:12728654:C:T	9.89397e-18	-2.15902	-0.422355	3.87512e-06	-2.08062	-0.796801	2.2172e-05	-2.06265	-0.795966
12729252	chr3:12729252:G:A	1.7603e-17	-2.00524	-3.92172e-10	1.8861e-05	-1.2949	-3.92172e-10	8.45017e-05	-1.52067	-3.92172e-10
12729257	chr3:12729257:A:T	3.99157e-17	-4.33535e-10	-1.18654	2.10885e-05	-4.33535e-10	-1.18327	0.000121221	-4.33535e-10	-1.15983
12729564	chr3:12729564:T:C	2.65561e-16	-4.33535e-10	0.708538	9.0339e-05	-4.33535e-10	0.271574	0.000812761	-4.33535e-10	0.742994
12729567	chr3:12729567:T:C	4.0354e-17	-4.33535e-10	-1.17561	2.18192e-05	-4.33535e-10	-1.14921	0.000124099	-4.33535e-10	-1.13636
12729908	chr3:12729908:G:A	3.277e-17	-4.33535e-10	-1.38379	1.88749e-05	-4.33535e-10	-1.29416	0.000100813	-4.33535e-10	-1.34418
12730724	chr3:12730724:T:TA	8.40562e-17	-4.33535e-10	-0.44182	4.43213e-05	-4.33535e-10	-0.44053	0.000268489	-4.33535e-10	-0.364633
12730866	chr3:12730866:C:G	7.22372e-18	-2.09425	-0.801681	3.09215e-06	-1.98941	-1.11372	1.90774e-05	-1.97101	-1.03792
12731013	chr3:12731013:G:A	1.42922e-17	-2.21359	-3.92172e-10	7.49212e-06	-2.21814	-3.92172e-10	4.17064e-05	-2.22679	-3.92172e-10
12731019	chr3:12731019:G:T	3.40079e-17	-4.33535e-10	-1.34671	1.98961e-05	-4.33535e-10	-1.24147	0.000111332	-4.33535e-10	-1.24493
12731035	chr3:12731035:T:C	3.26836e-17	-4.33535e-10	-1.38643	1.73518e-05	-4.33535e-10	-1.3783	9.67034e-05	-4.33535e-10	-1.3858
12731075	chr3:12731075:TC:T	4.0061e-18	-2.09297	-1.39252	2.49884e-06	-1.99358	-1.32259	1.46471e-05	-1.97153	-1.30167
12731265	chr3:12731265:A:G	1.19926e-16	-4.33535e-10	-0.0864307	5.7829e-05	-4.33535e-10	-0.174504	0.000359003	-4.33535e-10	-0.0741115
12731546	chr3:12731546:T:C	4.50441e-18	-2.08631	-1.28194	3.86602e-06	-1.62548	-1.25429	3.99211e-05	-1.12807	-1.14247
12731575	chr3:12731575:G:A	3.79682e-17	-4.33535e-10	-1.23655	2.43016e-05	-4.33535e-10	-1.04145	0.000123295	-4.33535e-10	-1.14286
12731707	chr3:12731707:A:G	4.31848e-17	-4.33535e-10	-1.10782	2.38604e-05	-4.33535e-10	-1.05977	0.000131069	-4.33535e-10	-1.08172
12731898	chr3:12731898:C:T	1.69452e-17	-2.04287	-0.000451594	7.05806e-06	-1.93813	-0.339699	4.38697e-05	-1.91588	-0.260345
12732369	chr3:12732369:C:T	1.04608e-17	-2.10433	-0.42134	4.16134e-06	-2.00471	-0.801446	2.39145e-05	-1.98371	-0.799247
12732941	chr3:12732941:C:A	3.32447e-17	-4.33535e-10	-1.36941	1.94164e-05	-4.33535e-10	-1.26588	0.000103257	-4.33535e-10	-1.32022
12733435	chr3:12733435:C:T	3.32447e-17	-4.33535e-10	-1.36941	1.94164e-05	-4.33535e-10	-1.26588	0.000103257	-4.33535e-10	-1.32022
12733766	chr3:12733766:G:A	3.08878e-16	-4.33535e-10	0.859641	7.73636e-05	-4.33535e-10	0.116521	0.000696427	-4.33535e-10	0.58852
12733929	chr3:12733929:C:G	8.2296e-18	-2.0995	-0.666063	6.55577e-06	-2.16261	-0.189044	3.43414e-05	-2.19546	-0.225628
12734304	chr3:12734304:C:T	4.17578e-18	-2.09165	-1.35236	2.32287e-06	-1.98731	-1.40188	1.33111e-05	-1.9643	-1.40455
12736179	chr3:12736179:C:T	1.75922e-17	-2.00585	-3.92172e-10	1.2423e-05	-1.71245	-3.92172e-10	7.51925e-05	-1.63739	-3.92172e-10
12736430	chr3:12736430:G:A	4.07297e-17	-4.33535e-10	-1.16635	2.20307e-05	-4.33535e-10	-1.13956	0.000125257	-4.33535e-10	-1.12707
12736528	chr3:12736528:C:T	1.51158e-15	-4.33535e-10	2.44761	0.000374002	-4.33535e-10	1.69227	0.00376905	-4.33535e-10	2.27713
12736740	chr3:12736740:A:G	3.85399e-17	-4.33535e-10	-1.22161	1.88883e-05	-4.33535e-10	-1.29345	0.000104722	-4.33535e-10	-1.30613
12737100	chr3:12737100:G:A	6.48423e-17	-4.33535e-10	-0.701347	3.20637e-05	-4.33535e-10	-0.764271	0.000162564	-4.33535e-10	-0.86637
12737295	chr3:12737295:A:G	4.22652e-18	-2.02616	-1.40576	1.83821e-06	-2.22894	-1.39427	1.12967e-05	-2.1417	-1.39123
12738560	chr3:12738560:C:T	3.22941e-17	-1.39842	-3.92172e-10	9.35074e-06	-1.99654	-3.92172e-10	5.94303e-05	-1.87264	-3.92172e-10
12738888	chr3:12738888:C:T	3.70639e-17	-4.33535e-10	-1.26066	2.34474e-05	-4.33535e-10	-1.07724	0.00011967	-4.33535e-10	-1.17271
12738903	chr3:12738903:C:T	3.2121e-16	-4.33535e-10	0.89879	0.000181697	-4.33535e-10	0.970345	0.00123623	-4.33535e-10	1.16238
12739098	chr3:12739098:A:G	6.76336e-16	-4.33535e-10	1.64338	0.000228759	-4.33535e-10	1.20067	0.00218157	-4.33535e-10	1.73035
12739410	chr3:12739410:G:A	3.76908e-16	-4.33535e-10	1.0587	0.000116708	-4.33535e-10	0.527676	0.00111677	-4.33535e-10	1.06075
12739520	chr3:12739520:G:A	3.21471e-17	-4.33535e-10	-1.40298	1.71922e-05	-4.33535e-10	-1.38754	9.50168e-05	-4.33535e-10	-1.40339
12739577	chr3:12739577:C:T	3.47509e-17	-4.33535e-10	-1.3251	1.83745e-05	-4.33535e-10	-1.32103	0.000104068	-4.33535e-10	-1.3124
12739611	chr3:12739611:G:A	3.42908e-17	-4.33535e-10	-1.33843	1.6953e-05	-4.33535e-10	-1.40155	9.67187e-05	-4.33535e-10	-1.38564
12740070	chr3:12740070:TATTA:T	4.37927e-17	-4.33535e-10	-1.09384	2.23699e-05	-4.33535e-10	-1.12428	0.000130798	-4.33535e-10	-1.08379
12740661	chr3:12740661:C:A	9.04592e-18	-2.0941	-0.576889	3.80307e-06	-2.19125	-0.70494	2.56487e-05	-2.22906	-0.483884
12741213	chr3:12741213:A:G	1.08942e-15	-4.33535e-10	2.1201	0.000357266	-4.33535e-10	1.64649	0.0035249	-4.33535e-10	2.21016
12741249	chr3:12741249:A:C	2.56652e-16	-2.20886	2.88328	7.30515e-05	-2.0015	2.06067	0.00100576	-1.77092	2.72697
12741577	chr3:12741577:G:A	6.44731e-18	-2.12147	-0.888172	2.8842e-06	-2.04153	-1.13122	1.82155e-05	-2.06204	-0.993136
12741994	chr3:12741994:G:A	1.1839e-16	-4.33535e-10	-0.0993174	6.36035e-05	-4.33535e-10	-0.0793271	0.000388695	-4.33535e-10	0.00535135
12742359	chr3:12742359:C:G	4.70564e-16	-4.33535e-10	1.28063	0.000142884	-4.33535e-10	0.730036	0.00139775	-4.33535e-10	1.28517
12742433	chr3:12742433:A:C	4.22909e-17	-4.33535e-10	-1.12873	2.18996e-05	-4.33535e-10	-1.14553	0.000123171	-4.33535e-10	-1.14387
12742582	chr3:12742582:C:T	2.05281e-17	-1.85151	-3.92172e-10	1.00616e-05	-1.92327	-3.92172e-10	4.92717e-05	-2.06009	-3.92172e-10
12743373	chr3:12743373:G:A	4.74771e-18	-2.13942	-1.17622	2.28795e-06	-2.10379	-1.30054	1.3555e-05	-2.11436	-1.23633
12743522	chr3:12743522:T:C	3.2507e-17	-4.33535e-10	-1.39185	1.68674e-05	-4.33535e-10	-1.40661	9.50697e-05	-4.33535e-10	-1.40283
12743539	chr3:12743539:A:G	2.75747e-16	-4.33535e-10	0.746179	0.000100513	-4.33535e-10	0.378294	0.000817758	-4.33535e-10	0.749123
12743736	chr3:12743736:C:T	3.58257e-18	-2.19071	-1.40652	1.93799e-06	-2.18565	-1.3847	1.09868e-05	-2.15765	-1.40309
12743910	chr3:12743910:G:A	3.26249e-17	-4.33535e-10	-1.38823	1.68674e-05	-4.33535e-10	-1.40662	9.50969e-05	-4.33535e-10	-1.40255
12744024	chr3:12744024:C:T	6.13352e-15	-4.33535e-10	3.84822	0.00139416	-4.33535e-10	3.00805	0.0163964	-4.33535e-10	3.74738
12744048	chr3:12744048:G:A	4.42356e-17	-4.33535e-10	-1.08377	2.15849e-05	-4.33535e-10	-1.16	0.000130447	-4.33535e-10	-1.08648
12744300	chr3:12744300:C:A	3.20808e-17	-4.33535e-10	-1.40505	1.72877e-05	-4.33535e-10	-1.382	9.5272e-05	-4.33535e-10	-1.40071
12744308	chr3:12744308:G:T	4.49436e-17	-4.33535e-10	-1.0679	2.18642e-05	-4.33535e-10	-1.14715	0.000132363	-4.33535e-10	-1.07189
12744330	chr3:12744330:G:A	1.17564e-16	-0.106325	-3.92172e-10	2.51274e-05	-1.00803	-3.92172e-10	0.000182166	-0.752526	-3.92172e-10
12745162	chr3:12745162:C:T	1.52798e-16	0.155815	-3.92172e-10	0.000199513	1.06389	-3.92172e-10	0.00160541	1.42369	-3.92172e-10
12745205	chr3:12745205:G:A	7.2783e-18	-2.20321	-0.685202	4.18476e-06	-2.20959	-0.590955	2.29865e-05	-2.22077	-0.601769
12745277	chr3:12745277:A:G	3.54251e-18	-2.20908	-1.39938	1.86418e-06	-2.20519	-1.40399	1.07061e-05	-2.18216	-1.40447
12745390	chr3:12745390:A:G	3.2968e-17	-1.37777	-3.92172e-10	1.12415e-05	-1.81238	-3.92172e-10	7.93073e-05	-1.58411	-3.92172e-10
12745777	chr3:12745777:A:G	4.5565e-17	-4.33535e-10	-1.05417	2.21482e-05	-4.33535e-10	-1.13424	0.000134321	-4.33535e-10	-1.05721
12745897	chr3:12745897:G:T	5.91373e-18	-2.18229	-0.91374	3.50735e-06	-2.17155	-0.80558	2.05642e-05	-2.14791	-0.785986
12745943	chr3:12745943:G:A	3.22913e-17	-4.33535e-10	-1.39851	1.68826e-05	-4.33535e-10	-1.40571	9.47919e-05	-4.33535e-10	-1.40576
12746144	chr3:12746144:C:T	4.98331e-17	-4.33535e-10	-0.964625	2.39759e-05	-4.33535e-10	-1.05495	0.000146849	-4.33535e-10	-0.968039
12746235	chr3:12746235:G:A	5.39845e-16	-4.33535e-10	1.41798	0.000162131	-4.33535e-10	0.856407	0.00160991	-4.33535e-10	1.42649
12746263	chr3:12746263:A:AGT	9.10484e-18	-2.22302	-0.441481	5.35919e-06	-2.22599	-0.327194	2.97507e-05	-2.23006	-0.334532
12746413	chr3:12746413:G:A	3.2083e-17	-4.33535e-10	-1.40498	1.7283e-05	-4.33535e-10	-1.38227	9.52591e-05	-4.33535e-10	-1.40084
12746582	chr3:12746582:C:T	5.6085e-17	-4.33535e-10	-0.846436	3.64112e-05	-4.33535e-10	-0.637119	0.000182478	-4.33535e-10	-0.750812
12746583	chr3:12746583:C:T	8.9696e-16	-4.33535e-10	1.92571	0.000301203	-4.33535e-10	1.47579	0.00292366	-4.33535e-10	2.02315
12746609	chr3:12746609:G:A	5.31879e-18	-2.15025	-1.05181	2.83285e-06	-2.06705	-1.12366	2.16544e-05	-1.81544	-1.06679
12746816	chr3:12746816:A:T	8.17648e-17	-4.33535e-10	-0.469458	4.10255e-05	-4.33535e-10	-0.517801	0.000251505	-4.33535e-10	-0.429981
12746884	chr3:12746884:G:A	1.05754e-16	-4.33535e-10	-0.212191	5.80491e-05	-4.33535e-10	-0.170706	0.000353512	-4.33535e-10	-0.0895258
12746947	chr3:12746947:G:A	4.12142e-17	-4.33535e-10	-1.15452	2.13008e-05	-4.33535e-10	-1.17325	0.000123114	-4.33535e-10	-1.14433
12747089	chr3:12747089:C:T	8.56457e-17	-4.33535e-10	-0.423086	6.06073e-05	-4.33535e-10	-0.127581	0.000297081	-4.33535e-10	-0.26344
12747093	chr3:12747093:C:T	6.31416e-15	-4.33535e-10	3.87725	0.00143502	-4.33535e-10	3.03694	0.0169052	-4.33535e-10	3.77793
12747144	chr3:12747144:C:T	7.10241e-15	-4.33535e-10	3.99488	0.00159797	-4.33535e-10	3.14449	0.0189888	-4.33535e-10	3.89416
12747322	chr3:12747322:G:A	8.73703e-17	-4.33535e-10	-0.403149	6.21081e-05	-4.33535e-10	-0.103119	0.000304052	-4.33535e-10	-0.240246
12747341	chr3:12747341:A:T	3.28925e-17	-4.33535e-10	-1.38006	1.68797e-05	-4.33535e-10	-1.40588	9.47112e-05	-4.33535e-10	-1.40661
12748272	chr3:12748272:G:A	5.29421e-15	-4.33535e-10	3.70107	0.00122158	-4.33535e-10	2.8759	0.0142246	-4.33535e-10	3.60528
12749494	chr3:12749494:G:A	3.23774e-17	-4.33535e-10	-1.39584	1.84745e-05	-4.33535e-10	-1.3156	9.94992e-05	-4.33535e-10	-1.35729
12749510	chr3:12749510:G:A	1.50741e-17	-2.16032	-3.92172e-10	1.44429e-05	-1.56179	-3.92172e-10	6.67533e-05	-1.75644	-3.92172e-10
12749673	chr3:12749673:T:C	4.84569e-18	-1.91584	-1.37937	2.10092e-06	-2.2278	-1.26182	1.21773e-05	-2.18848	-1.26939
12749686	chr3:12749686:T:G	3.58535e-16	-1.93715	2.94587	8.91421e-05	-1.91519	2.17342	0.000964873	-1.93523	2.84979
12749713	chr3:12749713:C:T	4.70624e-17	-4.33535e-10	-1.02183	2.95644e-05	-4.33535e-10	-0.845425	0.000154702	-4.33535e-10	-0.915943
12750042	chr3:12750042:T:C	8.27608e-18	-1.96584	-0.794098	3.91712e-06	-1.82651	-1.04013	2.47588e-05	-1.86671	-0.881551
12750095	chr3:12750095:A:T	4.75239e-17	-4.33535e-10	-1.01207	2.99131e-05	-4.33535e-10	-0.833699	0.000156396	-4.33535e-10	-0.905055
12750230	chr3:12750230:C:A	4.26306e-17	-4.33535e-10	-1.12073	2.07685e-05	-4.33535e-10	-1.19856	0.000125306	-4.33535e-10	-1.12668
12750592	chr3:12750592:T:C	6.18271e-16	-4.33535e-10	1.55362	0.000279488	-4.33535e-10	1.40096	0.00219895	-4.33535e-10	1.73829
12751104	chr3:12751104:C:T	5.95471e-18	-2.09707	-0.99205	2.78313e-06	-2.12651	-1.0819	2.06618e-05	-1.91907	-1.01008
12751525	chr3:12751525:G:A	3.51105e-18	-2.21965	-1.39774	2.23024e-06	-2.02567	-1.40422	1.73188e-05	-1.69903	-1.40662
12751787	chr3:12751787:T:C	1.40916e-17	-2.22772	-3.92172e-10	7.73455e-06	-2.1863	-3.92172e-10	4.24856e-05	-2.20828	-3.92172e-10
12751823	chr3:12751823:TG:T	4.55335e-17	-4.33535e-10	-1.05486	2.822e-05	-4.33535e-10	-0.891966	0.000148349	-4.33535e-10	-0.957877
12751909	chr3:12751909:C:T	2.07108e-16	-4.33535e-10	0.459936	0.000116449	-4.33535e-10	0.525457	0.000715548	-4.33535e-10	0.615606
12751910	chr3:12751910:T:C	2.07108e-16	-4.33535e-10	0.459936	0.000116449	-4.33535e-10	0.525457	0.000715548	-4.33535e-10	0.615606
12751963	chr3:12751963:T:C	3.24829e-17	-4.33535e-10	-1.39259	1.68674e-05	-4.33535e-10	-1.40661	9.50593e-05	-4.33535e-10	-1.40294
12752338	chr3:12752338:C:T	5.43739e-18	-2.13487	-1.04514	2.77134e-06	-2.0874	-1.12527	2.1081e-05	-1.85308	-1.05599
12752362	chr3:12752362:A:G	3.30162e-16	-2.0922	3.01848	7.83435e-05	-2.06418	2.19329	0.000847903	-2.07657	2.86189
12752468	chr3:12752468:T:C	1.81096e-17	-1.97686	-3.92172e-10	7.6445e-06	-2.19801	-3.92172e-10	5.05381e-05	-2.03472	-3.92172e-10
12752532	chr3:12752532:T:C	1.86794e-17	-1.94588	-3.92172e-10	7.56481e-06	-2.20849	-3.92172e-10	4.90715e-05	-2.06417	-3.92172e-10
12753357	chr3:12753357:T:C	2.47163e-16	-4.33535e-10	0.636742	8.24063e-05	-4.33535e-10	0.179667	0.000678851	-4.33535e-10	0.562958
12753470	chr3:12753470:C:T	3.36054e-17	-4.33535e-10	-1.35862	1.69573e-05	-4.33535e-10	-1.4013	9.48719e-05	-4.33535e-10	-1.40492
12753494	chr3:12753494:C:T	7.31566e-18	-2.18125	-0.702037	8.45368e-06	-1.30063	-0.796766	7.07004e-05	-0.844194	-0.854799
12754112	chr3:12754112:A:G	8.63115e-18	-1.35118	-1.36674	2.2246e-06	-2.20125	-1.23117	1.21037e-05	-2.22237	-1.24156
12754139	chr3:12754139:C:T	8.3365e-18	-1.34972	-1.40294	2.73988e-06	-1.89056	-1.33352	1.44181e-05	-1.94646	-1.3425
12754185	chr3:12754185:A:G	1.07617e-17	-1.81012	-0.687183	4.01761e-06	-2.22314	-0.618167	2.60642e-05	-2.11365	-0.583234
12754231	chr3:12754231:G:A	1.92895e-17	-1.91374	-3.92172e-10	9.42379e-06	-1.98876	-3.92172e-10	5.20228e-05	-2.00576	-3.92172e-10
12754243	chr3:12754243:T:C	1.58242e-17	-1.36427	-0.747495	3.267e-06	-2.17744	-0.870686	2.06875e-05	-2.23038	-0.697527
12754299	chr3:12754299:A:G	5.41929e-17	-1.51543	0.634678	9.66823e-06	-2.22662	0.263469	8.15032e-05	-2.18235	0.625548
12754303	chr3:12754303:T:C	4.93441e-17	-1.56063	0.586143	9.22852e-06	-2.22928	0.219588	7.86038e-05	-2.16983	0.576803
12754379	chr3:12754379:G:T	5.80956e-18	-1.7646	-1.3492	4.17739e-06	-1.53175	-1.27056	2.72861e-05	-1.37013	-1.28093
12754501	chr3:12754501:T:C	1.48193e-17	-2.17738	-3.92172e-10	7.44456e-06	-2.22451	-3.92172e-10	4.20443e-05	-2.21872	-3.92172e-10
12755371	chr3:12755371:C:T	6.02361e-18	-1.7243	-1.35332	2.21193e-06	-2.03338	-1.40475	1.23118e-05	-2.04531	-1.40158
12755508	chr3:12755508:G:A	6.64007e-18	-1.62588	-1.3543	2.3597e-06	-1.96879	-1.40467	1.30945e-05	-1.98348	-1.40177
12755791	chr3:12755791:G:A	1.53617e-17	-1.57192	-0.569511	3.23409e-06	-2.23007	-0.82818	2.5061e-05	-2.15507	-0.581064
12755875	chr3:12755875:A:G	1.11497e-16	-4.33535e-10	-0.159305	7.28084e-05	-4.33535e-10	0.0558353	0.000429395	-4.33535e-10	0.104933
12756064	chr3:12756064:C:T	1.9603e-17	-1.00093	-0.896692	4.32677e-06	-2.15373	-0.613448	2.1826e-05	-2.22985	-0.644492
12756359	chr3:12756359:A:C	5.91964e-18	-1.74176	-1.35327	2.18416e-06	-2.04595	-1.40481	1.21557e-05	-2.05814	-1.4015
```
