## Supplementary material for "Characterization of shared and ancestry-specific signals driving complex traits using multi-ancestry fine-mapping": susiex_nc3.cs80.summary

```
# chr3:11754288-12756489
CS_ID	CS_LENGTH	CS_PURITY	MAX_PIP_SNP	BP	REF_ALLELE	ALT_ALLELE	REF_FRQ	BETA	SE	-LOG10P	MAX_PIP	POST-HOC_PROB_POP1	POST-HOC_PROB_POP2
1	2	0.996072	chr3:12226004:G:A	12226004	A,A	G,G	1,1	inf,inf	inf,inf	18.6233,2.7031	0.68395	1	0.88575
2	60	0.113072	chr3:12293713:A:G	12293713	G,G	A,A	1,1	inf,inf	inf,inf	11.3351,1.05851	0.0662791	0.842958	0.364157
3	1300	0	chr3:12309899:T:A	12309899	NA,A	NA,T	NA,1	NA,inf	NA,inf	NA,3.36171	0.0252728	0.389481	0.48773
```
