## Supplementary material for "Characterization of shared and ancestry-specific signals driving complex traits using multi-ancestry fine-mapping": orig_s1_snps

```
rs538525
rs690573
rs690555
rs145215854
rs690522
rs13083266
rs690267
rs71310335
rs55956042
rs11923948
rs869120
rs143235161
rs147518081
rs690437
rs490059
rs938337
rs574691
rs6791860
rs118099956
rs76811909
rs115565674
rs76144803
rs28499153
rs690388
rs7620723
rs116123108
rs76263880
rs1060699
rs690023
rs13068487
rs80073647
rs7622858
rs115704127
rs148436645
rs73039454
rs690248
rs12633789
rs508808
rs542591
rs150780933
rs76341535
rs689779
rs2292802
rs55970361
rs79915521
rs574083
rs690037
rs34888646
rs73039463
rs2347001
rs140429135
rs7634895
rs75696774
rs117459672
rs113820911
rs144182379
rs17200269
rs115397123
rs560032
rs115463599
rs55767924
rs6787251
rs689691
rs6771877
rs62233959
rs690014
rs62236260
rs690268
rs690343
rs78722417
3:16404447_G_A
rs541916
rs689867
rs571269
rs74477348
rs574141
rs11916806
rs11916780
rs56276358
rs11709091
rs55710375
rs62236263
rs73039494
rs58074824
rs75591772
rs73039496
rs526100
3:16408247_T_C
rs62236265
rs9835911
rs12635698
rs552666
rs553681
rs689953
rs147678996
rs556322
rs557007
rs689981
rs73041406
rs475961
rs690297
rs690299
rs842417
rs55978704
rs73041413
rs7625000
rs73041416
rs17042188
rs66689243
rs144684819
rs1517517
rs505209
rs73041420
rs480301
rs689662
rs73041424
rs689876
rs35696353
rs113115995
rs561318
rs560648
rs560616
rs116190237
rs690177
rs55992248
rs7646072
rs73041431
rs56036224
rs55710170
rs56135362
rs62236290
rs9850367
rs9850414
rs9851148
rs4684278
rs62236292
rs4685330
rs493733
rs116599481
rs689960
rs690049
rs34276015
rs6767569
rs690317
rs486681
rs62236293
rs62236294
rs62236295
rs690342
rs34151744
rs483050
rs690589
rs1514894
rs842416
rs1850494
rs2435164
rs62236297
rs17272488
rs35978986
rs842415
rs114196628
rs2470506
rs73041449
rs112991001
rs62236298
rs9310496
rs4643693
rs1965431
rs1965432
rs1464171
rs73041454
rs77156492
rs78410042
rs548740
rs116060536
rs690219
rs551672
rs74417357
rs12495830
rs690258
rs59930398
rs78059779
rs471336
rs690548
rs17042200
rs842486
rs75191188
rs712875
rs12629276
rs712876
rs712877
rs73041463
rs690201
rs17042202
rs71310336
rs9990090
rs76894583
rs525851
rs689643
rs12496341
rs523909
rs56013899
rs690403
rs73041473
rs580455
rs7624893
rs13081740
rs1864259
rs35975950
rs73041475
rs4684279
rs73041478
rs11714754
rs71310339
rs71310340
rs496611
rs147951429
rs141897944
rs13070905
rs690244
rs2063775
rs2063776
rs579168
rs34993147
rs578241
rs4452312
rs114951998
rs71310341
rs12488145
rs62236301
rs74282851
rs13082452
rs62236302
rs13082467
rs13082486
rs13062819
rs842487
rs842488
rs73041489
rs11715320
rs690636
rs62236303
rs75044204
rs1594090
rs73041492
rs2347002
rs842489
rs111772738
rs11128790
rs73041495
rs842490
rs842491
rs113755687
rs842494
rs842495
rs842496
rs73041502
rs62236333
rs713352
rs6442600
rs2860052
rs735592
rs938737
rs734276
rs62236334
rs7637120
rs9853719
rs62236335
rs62236336
rs13093266
rs73043108
rs6798967
rs6763099
rs192737726
rs13062235
rs62236339
rs186113097
rs6442601
rs138122973
rs4685332
rs4685333
rs12487648
rs35807842
rs4685334
rs4685335
rs73043115
rs4298032
rs62236342
rs62236343
rs1546650
rs9848927
rs2059911
rs73043121
rs62236344
rs71310344
rs2077624
rs2076819
rs7635311
rs12486361
rs114426744
rs9832910
rs9874976
rs60156791
rs57928681
rs73043124
rs12490991
rs12487995
rs4685336
rs62236345
rs150655938
rs6776854
rs12488848
rs12485690
rs17200320
rs73816431
rs7626299
rs12492816
rs62236346
rs71310345
rs78393923
rs62236347
rs17042252
rs7632675
rs56764336
rs111405604
rs113824393
rs17042258
rs73816433
rs56358806
rs12631292
rs145860600
rs75021622
rs76969459
rs73816435
rs57460964
rs41474845
rs73144375
rs62236349
rs17042259
rs12638865
rs73043130
rs73043132
rs76707709
rs17272502
rs17042260
rs73043138
rs17042262
rs62236350
rs7614860
rs11718891
rs11719094
rs114018418
rs62236351
rs11720129
rs62236352
rs1464170
rs55798912
rs55781532
rs73043146
rs62236354
rs9883798
rs77680619
rs4685337
rs77065514
rs1517516
rs2303851
rs73043154
rs80047480
rs6442603
rs4685339
rs4685340
rs11714115
rs145797392
rs73043160
rs11715118
rs17272509
rs73031468
rs35868572
rs78150983
rs9839841
rs6799140
rs34331768
rs147342321
rs66728468
rs9817739
rs73022287
rs59846174
rs60656020
rs7644810
rs34796226
rs73022293
rs73022295
rs6777165
rs149454523
rs73022298
rs4684280
rs73022299
rs56360436
rs6442605
rs7374660
rs9867980
rs11706034
rs56082183
rs73024204
rs11716932
rs6790093
rs4684281
rs4685341
rs77197813
rs2163021
rs74513300
rs9841598
rs58969168
rs13096896
rs9824582
rs73024213
rs11710881
rs17200327
rs67758962
rs58458328
rs57520832
rs112847477
rs1517521
rs75510370
rs116286059
rs4684282
rs55885717
rs17042294
rs74906339
rs56010341
rs59510526
rs59403460
rs143153851
rs17042300
rs17042304
rs12487874
rs9861696
rs1517520
rs6792262
rs6767890
rs17042311
rs62234666
rs11711146
rs10510448
rs73024225
rs58498138
rs17042321
rs6766596
rs77779185
rs113031786
rs115592367
rs73024228
rs7610834
rs7635342
rs76237315
rs9848484
rs116690299
rs1429160
rs7619304
rs7621664
rs114277573
rs73024230
rs1429158
rs11128791
rs75124651
rs142411579
rs7650427
rs1429155
rs11925623
rs116476526
rs77487154
rs73816496
rs78622501
rs59112864
rs55977257
rs55726732
rs113075095
rs539082056
rs13087702
rs10865744
rs4684283
rs142720188
rs145972844
rs75326053
rs7624325
rs2059910
rs10454232
rs3815962
rs142369084
rs1429164
rs115067899
rs79475731
rs13087074
rs11128792
rs78669684
rs78534375
rs10780004
rs11715123
rs12635495
rs9842188
rs17272530
rs4538360
rs2881512
rs4532116
rs58038619
rs11712719
rs116635709
rs9990208
rs76090646
rs2115581
rs2115580
rs191061545
rs4461403
rs9853822
rs9854036
rs9854409
rs34240418
rs9310498
rs9858869
rs74339558
rs9859948
rs142953005
rs1896822
rs77831087
rs2881513
rs1429163
rs28680533
rs11128793
rs78349102
rs74952110
rs11915576
rs1346604
rs2881514
rs2346910
rs2346911
rs2346912
rs4685343
rs3821786
rs3821785
rs3821784
rs2303849
rs1366700
rs1366701
rs6768991
rs1429161
rs1429162
rs115205119
rs73026232
rs34829414
rs181643678
rs77606669
rs115885835
rs59876076
rs75052058
rs78982576
rs79203570
rs79103612
rs116818108
rs4684284
rs9841359
rs76524814
rs71310350
rs1529511
rs1529512
rs140050779
rs34755000
rs1529513
rs9818738
rs9310499
rs13076298
rs7649083
rs114286688
rs67800494
rs17042365
rs11718724
rs115483179
rs77236956
rs147346781
rs13093768
rs76908195
rs13100878
rs34718285
rs34600445
rs6774181
rs9865882
rs17042372
rs35144212
rs17042373
rs73026255
rs9838026
rs61741899
rs13093250
rs13097853
rs34266070
rs34755071
rs140256071
rs116290838
rs62234671
rs13315317
rs13315424
rs35813995
rs13073454
rs74626052
rs79729615
rs9822219
rs13079033
rs149774545
rs6803356
rs6803987
rs3856833
rs34538678
rs35034173
rs112729316
rs3856834
rs11917783
rs147647054
rs2303847
rs12489187
rs10865745
rs114752146
rs6796808
rs6796994
rs6797171
rs6797084
rs73136608
rs2042826
rs6799971
rs76983344
rs9842123
rs1366703
rs10510449
rs57736467
rs10510450
rs12491861
rs6771025
rs11128794
rs73136617
rs77700802
rs77205982
rs6771695
rs76539851
rs6442608
rs78660996
rs114962241
rs80000049
rs76836090
rs10446440
rs76718558
rs10446441
rs10446442
rs6793330
rs2099002
rs2099003
rs74642013
rs17042389
rs62234672
rs78703063
rs17200369
rs2016225
rs12492582
rs61346198
rs111370686
rs75443306
rs17042393
rs13069943
rs12636481
rs6763943
rs75000365
rs13081210
rs73030118
rs61647190
rs11926328
rs74608231
rs56692373
rs111605320
rs2347309
rs11927290
rs7629572
rs74282858
rs79506999
rs76922882
rs9822633
rs9822805
rs73140613
rs11128795
rs7624047
rs76103214
rs75852520
rs77744624
rs2099004
rs2114776
rs75697569
rs2162614
rs2162615
rs73140621
rs144845273
rs11706069
rs4685344
rs13085364
rs2347310
rs74566422
rs11920355
rs11916740
rs78512741
rs79043923
rs112960603
rs12497831
rs58981508
rs60098611
rs78070582
rs6780876
rs6796496
rs62234691
rs140448375
rs73031594
rs6796680
rs77799411
rs13073074
rs11924698
rs12633622
rs17042414
rs10510451
rs73031600
rs528452148
rs11128796
rs76533864
rs58449584
rs141592315
rs11919303
rs140100512
rs140659372
rs140382505
rs17042421
rs11711720
rs9858031
rs78683835
rs6800778
rs4685345
rs6801143
rs6801333
rs6801355
rs12630021
rs12635883
rs12635929
rs75464773
rs9862636
rs73033010
rs2195152
rs111268092
rs62234692
rs78751170
rs6802880
rs75557371
rs76281010
rs4685347
rs4685348
rs4685349
rs4685350
rs4685351
rs74481167
rs17042436
rs141359870
rs56120958
rs78312719
rs17272579
rs13091073
rs77640608
rs60574564
rs2217203
rs13059623
rs6767784
rs6779170
rs74282865
rs80117042
rs6803924
rs6803949
rs80213066
rs12635244
rs35399274
rs78431384
rs9882426
rs114128276
rs139812820
rs7624293
rs7612830
rs12636810
rs6442615
rs12638729
rs11716417
rs73140683
rs74713011
rs76445534
rs78107877
rs73033029
rs111271161
rs11128797
rs78725470
rs146431458
rs73033034
rs2347311
rs77644409
rs9813783
rs115582509
rs12638568
rs17029179
rs76809995
rs113306242
rs17081718
rs144567171
rs4685355
rs73033042
rs4685356
rs17272586
rs10510452
rs73140698
rs9829012
rs73142503
rs11927155
rs17029188
rs17200390
rs890640
rs12233472
rs2011879
rs1808518
rs10510453
rs2347312
rs78972593
rs2059743
rs10510454
rs149243225
rs114431761
rs148790587
rs2195153
rs12374151
rs930039
rs77320748
rs76419414
rs78535035
rs73142513
rs74282867
rs75201237
rs74949809
rs73035062
rs75019704
rs57842038
rs60830150
rs112051848
rs71310353
rs3773826
rs73035063
rs73035065
rs59167545
rs34795494
rs141152995
rs41285045
rs76204094
rs79924124
rs13067997
rs57752390
rs56740803
rs73035070
rs4685357
rs6787063
rs4234537
rs2303589
rs2254783
rs2303590
rs2195154
rs73035073
rs35942239
rs113247216
rs2303591
rs2217204
rs2195155
rs74208885
rs74193997
rs3773827
rs11710967
rs6764867
rs6800888
rs73035077
rs3773828
rs3773829
rs74525566
rs116608545
rs73142529
rs3821708
rs3773830
rs140002775
rs3773831
rs3773832
rs3773833
rs4685358
rs58869003
rs57014221
rs56841478
rs11128798
rs73035080
rs73035082
rs3773834
rs74616227
rs77110037
rs145828505
rs188966680
rs2162616
rs141123960
rs9847342
rs116172431
rs2241533
rs4234538
rs6773997
rs4685359
rs61423223
rs11925307
rs9862398
rs9862419
rs9862975
rs9863186
rs74353348
rs7615227
rs7615387
rs4685361
rs76657396
rs11921703
rs111291739
rs1987830
rs1987831
rs9870157
rs9850543
rs4684285
rs79793644
rs13064112
rs11916181
rs6809047
rs79076127
rs11928169
rs2347315
rs57300961
rs2217205
rs2195156
rs2195157
rs2217206
rs6767053
rs6442621
rs4685362
rs4685363
rs1529401
rs4685364
rs76081535
rs4685365
rs4685366
rs59875821
rs2217207
rs2195158
rs111233332
rs78355891
rs13093413
rs13093577
rs115554649
rs4513439
rs34248201
rs56207034
rs6801742
rs6790577
rs77279850
rs6790696
rs113613483
rs4358285
rs6778201
rs12485773
rs12485920
rs77274660
rs890642
rs890643
rs34427445
rs4443161
rs4263272
rs58883852
rs2162617
rs2162618
rs6797529
rs890644
rs7623201
rs74476492
rs6442623
rs141684134
rs7625875
rs1469372
rs2059742
rs55683442
rs143163447
rs190341852
rs113962697
rs138358293
rs2347320
rs2347321
rs113524703
rs74853590
rs55934162
rs6765784
rs6442624
rs7635873
rs7636154
rs7650228
rs12106701
rs11128799
rs17272607
rs35436616
rs77999889
rs187997141
rs17272614
rs17200411
rs12107037
rs75501919
rs1991418
rs1991419
rs2162611
rs9869622
rs115231355
rs181983320
rs7631231
rs12490936
rs9880520
rs9809465
rs9310500
rs12485458
rs7647846
rs150836266
rs78001079
rs66759805
rs56661103
rs1011352
rs73039169
rs17200418
rs7609903
rs79345760
rs7634664
rs7612566
rs73144495
rs79704163
rs143401079
rs76642209
rs78690674
rs7637655
rs191687017
rs11918970
rs17042507
rs17200439
rs9835657
rs12493295
rs66929088
rs73039173
rs1025254
rs1035847
rs74913911
rs7644099
rs11128801
rs7644378
rs34286121
rs34134953
rs73039177
rs12486937
rs11715460
rs1465540
rs12487013
rs34256157
rs4685367
rs4685368
rs9823982
rs4685369
rs9824326
rs142833074
rs6764291
rs73146320
rs9850242
rs9867803
rs114033832
rs7639749
rs56890961
rs113354063
rs7651597
rs10510457
rs145908286
rs7652068
rs6798917
rs141356293
rs6799703
rs113381812
rs6802075
rs112975026
rs10510458
rs17042529
rs2881604
rs9850448
rs2347322
rs6806077
rs17042532
rs146637125
rs151270353
rs140483548
rs6763851
rs76582101
rs6788172
rs73041150
rs6788858
rs75984264
rs78617747
rs6767531
rs6767748
rs6780732
rs13319552
rs149292742
rs61185767
rs73041155
rs10510459
rs74453648
rs73041157
rs9869735
rs1154631
rs9873973
rs60059651
rs12107998
rs74196906
rs12106804
rs12486634
rs79130599
rs12496518
rs34618555
rs146432579
rs79914216
rs2114773
rs1123951
rs67594505
rs76846648
rs9809594
rs116763069
rs17042554
rs2195151
rs138622458
rs116032398
rs2881605
rs150905228
rs6782488
rs73816874
rs7638931
rs7628691
rs67394831
rs1123952
rs12233617
rs114648876
rs68161665
rs11713006
rs1465539
rs9811661
rs1155878
rs1155879
rs1155880
rs977676
rs12494691
rs77927691
rs9868688
rs7615979
rs12714927
rs190653225
rs767375
rs9819619
rs4685370
rs116927627
rs144474581
rs114711982
rs73023507
rs111850521
rs13064825
rs73023510
rs76239975
rs28609266
rs115798138
rs965175
rs28693959
rs28461201
rs9820172
rs12374141
rs113992559
rs1544917
rs73023516
rs11709325
rs73023518
rs58796338
rs75914480
rs11128805
rs78043722
rs570844439
rs733786
rs78671488
rs12492500
rs9813959
rs73023521
rs117132909
rs9818882
rs35686653
rs115510097
rs75913453
rs2114774
rs6764289
rs9824394
rs114887321
rs56397206
rs2347323
rs73023527
rs145699268
rs7620575
rs115015246
rs6802350
rs116206360
rs67836953
rs73023533
rs9883638
rs57619428
rs4685372
rs4685373
rs4685374
rs11706704
rs11706706
rs9875162
rs9875184
rs182264391
rs11715420
rs13069260
rs139618111
rs10222552
rs9856806
rs145441259
rs6442626
rs113888852
rs9861625
rs111826466
rs7355792
rs114784680
rs2162613
rs4684288
rs4684289
rs4684290
rs11705931
rs78376054
rs4627742
rs9866069
rs1559977
rs114374328
rs138316034
rs4684291
rs4684292
rs13086664
rs2347324
rs2347325
rs59550807
rs2114775
rs61453939
rs2881606
rs6773135
rs115089043
rs62245531
rs9310502
rs116268187
rs7638096
rs12492209
rs74622255
rs6783882
rs9830325
rs74417272
rs116095587
rs36019749
rs77926081
rs138051793
rs78159704
rs140092609
rs145397820
rs17042606
rs73146382
rs6442627
rs116454016
rs2060599
rs2060598
rs10510460
rs28446676
rs117505612
rs144673525
rs13066132
rs7631464
rs7631485
rs9824982
rs4260417
rs7634863
rs7635017
rs73818903
rs895942
rs73025414
rs148750825
rs1449536
rs117786373
rs17042613
rs6809551
3:16740524_G_C
rs9813822
rs6800026
rs9851398
rs10510461
rs11707670
rs140748082
rs73025420
rs9819032
rs12487048
rs12487076
rs1449535
rs1449534
rs7426680
rs114980255
rs116551072
rs4685375
rs13316744
rs13323816
rs4685376
rs7636863
rs7617386
rs11711008
rs78873059
rs116732789
rs68175832
rs9859456
rs35851703
rs114372046
rs112826415
rs13094422
rs76947418
rs28670825
rs12634883
rs9850607
rs76220514
rs59302066
rs17200460
rs4685377
rs17200467
rs17042619
rs56057131
rs9818121
rs9876033
rs75313781
rs9856652
rs77269597
rs9860475
rs12487656
rs55997404
rs56175076
rs34603946
rs74931909
rs9310503
rs11715934
rs4684293
rs115474132
rs141435342
rs7623323
rs113666526
rs9868302
rs62245558
rs28850580
rs62245559
rs1900939
rs2122257
rs142529915
rs2197911
rs2197912
rs2197913
rs140590536
rs9653976
rs112111430
rs7622339
rs7613661
rs60469267
rs114923285
rs11709663
rs79665717
rs1375632
rs74316705
rs1375633
rs1375634
rs1375635
rs60471465
rs2347644
rs75001256
rs57070589
rs1947224
rs60291092
rs1597322
rs11928177
rs115018840
rs2347645
rs73135447
rs2122258
rs34492706
rs35535855
rs77704929
rs895944
rs2347646
rs6779928
rs75985856
rs895945
rs73027311
rs12635812
rs114791981
rs34322188
rs74316336
rs1375636
rs1375637
rs114050084
rs4684295
rs74622649
rs9842848
rs78052952
rs79020385
rs7618461
rs77657183
rs1868548
rs13322151
rs61182735
rs6789148
rs6778810
rs6778843
rs75716718
rs12494614
rs12494620
rs7627903
rs74341935
rs116677335
rs7628639
rs6786557
rs6786488
rs10440095
rs66477917
rs921283
rs921285
rs12638264
rs114457480
rs895946
rs895947
rs1449537
rs1823371
rs1375638
rs951491
rs4128498
rs55965639
rs62247663
rs73027341
rs114451895
rs2044739
rs2044740
rs78994846
rs12488778
rs4685379
rs12485828
rs9867714
rs9868094
rs73818543
rs144831461
rs148593185
rs56345807
rs4685380
rs79704392
rs12107299
rs12108085
rs12107302
rs6777839
rs144393663
rs115148261
rs143247061
rs147477293
rs142878556
rs62247665
rs115428027
rs139693460
rs4260418
rs140333058
rs75772859
rs80170468
rs148182044
rs111648995
rs6785303
rs139382221
rs78762780
rs9829793
rs9849824
rs1375631
rs17200488
rs73027355
rs1375630
rs12495993
rs1449533
rs983986
rs73027356
rs190712758
rs1868547
rs4481140
rs4296576
rs113834137
rs62247681
rs4684297
rs7610762
rs58940679
rs4685382
rs9817635
rs78737932
rs9817554
rs9817879
rs13073517
rs62247682
rs17042646
rs55835137
rs978664
rs9847592
rs17272677
rs9827713
rs78135659
rs75540228
rs9828399
rs2347652
rs188766004
rs9833158
rs4685383
rs79214661
rs2167063
rs2167062
rs142810174
rs2122255
rs2122254
rs147599265
rs111772354
rs111420182
rs112541964
rs13078697
rs138823185
rs115128303
rs115759489
rs13099230
rs141296608
rs61342490
rs13090015
rs138718189
rs148412666
rs140153440
rs4374510
rs71310363
rs145925768
rs142235467
rs9842776
rs114460858
rs79350799
rs11705832
rs76718064
rs4685384
rs79556490
rs6442631
rs55869202
rs6442632
rs6442633
rs1900940
rs4685385
rs9868377
rs1960401
rs9818076
rs9874190
rs113080155
rs145446299
rs73029346
rs111273561
rs144648527
rs7619389
rs148894814
rs11720462
rs116309367
rs4447742
rs4386483
rs4254640
rs77452230
rs4632527
rs115151243
rs114461645
rs7624887
rs12485522
rs116273528
rs6442637
rs73029349
rs76440436
rs77198901
rs9862635
rs76230299
rs9825004
rs116583336
rs9829920
rs7615383
rs9310507
rs77023402
rs114922628
rs2013962
rs77856403
rs895949
rs147980784
rs2197914
rs7633264
rs1075216
rs1839328
rs1597323
rs9809097
rs75811930
rs9832793
rs75251224
rs111387539
rs34287391
rs4685386
rs4685387
rs12487067
rs7633187
rs1079108
rs76435092
rs182630041
rs2005035
rs73137304
rs73137306
rs978302
rs73816214
rs116550411
rs13087303
rs114374573
rs6808150
rs77178478
rs4684299
rs13068469
rs74451800
rs2242003
rs71539629
rs12491006
rs1375629
rs2218736
rs67357105
rs66532075
rs71539631
rs79099706
rs78392433
rs141982925
rs7641599
rs7641839
rs7653882
rs4685388
rs7642149
rs4685389
rs147568471
rs138896549
rs2084532
rs115929194
rs114468079
rs17042733
rs12634691
rs7616121
rs12492955
rs12486503
rs6784278
rs6442639
rs145184066
rs4410430
rs138125180
rs149253833
rs59959289
rs71310366
rs150186272
rs145711891
rs56237838
rs143070811
rs143087891
rs139102823
rs144368976
rs145365659
rs78065838
rs6806739
rs115580151
rs79153611
rs190038061
rs114039358
rs73137338
rs73137341
rs73137343
rs73137344
rs79124923
rs17042742
rs6793152
rs1449527
rs1449528
rs1449529
rs1449530
rs79098015
rs77238161
rs75915041
rs73137354
rs73137356
rs17042743
rs116051834
rs6788628
rs76433310
rs7647043
rs137919855
rs76062350
rs78263074
rs114061458
rs79268784
rs112715118
rs6442640
rs6442641
rs71310367
rs114735724
rs7645840
rs6442642
rs7627384
rs76653237
rs59791726
rs75442136
rs138483263
rs78550484
rs9866541
rs59977751
rs17042747
rs117298252
rs74509714
rs79720989
rs117603060
rs79129768
rs116210598
rs13317987
rs9849026
rs74926168
rs1449532
rs1449531
rs1349228
rs74727107
rs79092177
rs11920169
rs11916127
rs80301259
rs146507932
rs6800488
rs10510465
rs4684303
rs76595911
rs116524776
rs9857592
rs9858071
rs78011814
rs895941
rs73816227
rs57998911
rs74626709
rs9881798
rs9868600
rs55824843
rs6442643
rs12493114
rs7629352
rs78315189
rs9854865
rs57892172
rs7610118
rs4685393
rs116495988
rs75827730
rs55855024
rs7625399
rs17042757
rs748832
rs150810451
rs80114663
rs12107332
rs35992988
rs6800583
rs12491858
rs7625233
rs7647560
rs6442644
rs2122256
rs60804314
rs7650452
rs75835552
rs78316666
rs1823369
rs1823368
rs2053453
rs75960790
rs2053452
rs80246140
rs12494521
rs6764961
rs73816228
rs6765066
rs79721122
rs55808540
rs6765532
rs6778524
rs6765673
rs77313272
rs11918777
rs75389833
rs79900632
rs76190750
rs73816229
rs9813513
rs9813661
rs73816230
rs74558031
rs75633766
rs77594818
rs748439
rs748440
rs73031366
rs75301430
rs73139272
rs114668760
rs73139274
rs79062043
rs9842181
rs9883851
rs9884007
rs9884040
rs34902402
rs146268226
rs9310508
rs6779302
rs12489683
rs6782026
rs150499082
rs112451139
rs9836131
rs9840099
rs115864771
rs2347653
rs115030136
rs73031373
rs76401188
rs6442645
rs7617959
rs9846711
rs9809105
rs9847099
rs116338533
rs13063785
rs9870893
rs9871051
rs9851732
rs75616616
rs59577711
rs148187614
rs12496932
rs73816234
rs9882532
rs11716860
rs9867227
rs9867422
rs113272693
rs115452195
rs11712047
rs11720017
rs1866862
rs1866861
rs2053451
rs57274282
rs6773869
rs6762623
rs73816238
rs141928745
rs77507419
rs11717396
rs76168134
rs75195353
rs56868502
rs77693536
rs59619528
rs34793230
rs6442647
rs56274864
rs78155913
rs6442648
rs6442649
rs2084533
rs9820394
rs6442650
rs73139297
rs9876888
rs11719922
rs77936981
rs149951383
rs34570849
rs13327361
rs77588747
rs12497840
rs115372816
rs34988338
rs6804663
rs12489270
rs12486599
rs12493035
rs1449538
rs74965611
rs56058831
rs9310510
rs17042797
rs10446413
rs9827669
rs1866860
rs76916468
rs1031300
rs80032322
rs13314213
rs55814030
rs2347654
rs6796746
rs6796955
rs6797038
rs115500941
rs113487060
rs114687718
rs116497253
rs73816243
rs2060597
rs75620538
rs75643795
rs74460047
rs78620399
rs116184520
rs17200502
rs9877897
rs4392402
rs9878301
rs17042807
rs3933701
rs17042809
rs34059555
rs61497961
rs74594121
rs79501899
rs77959725
rs77672661
rs2347655
rs112849535
rs3886560
rs3886559
rs116116465
rs6780646
rs79391276
rs573788671
rs6442652
rs9877076
rs111865820
rs58310839
rs11929434
rs115047591
rs9827977
rs13081010
rs9879743
rs9859895
rs9822053
rs12497413
rs77037185
rs9827401
rs12486393
rs9815849
rs35732247
rs10510466
rs73816246
rs10510467
rs35862653
rs6797997
rs28669346
rs6777157
rs117542977
rs6801793
rs995072
rs56160840
rs6787413
rs150716596
rs116877771
rs6766037
rs116249776
rs7613595
rs6791278
rs139768296
rs62247713
rs116001459
rs6769504
rs7616882
rs73033192
rs9833536
rs9833848
rs7641772
rs79656296
rs12485511
rs9852648
rs6795956
rs116469424
rs6783264
rs201385586
rs9840308
rs115508828
rs13100166
rs11718003
rs73139146
rs192678992
rs12489179
rs9852010
rs17200516
rs78620449
rs12491859
rs12485389
rs77666825
rs12496141
rs9872485
rs9815384
rs6810228
rs9878006
rs9858203
rs9820504
rs1036733
rs55808221
rs111436926
rs9872060
rs77533969
rs9310511
rs9835857
rs9859803
rs13326662
rs114886334
3:16921667_G_T
rs6766417
rs73139152
rs17042821
rs17042826
rs79325373
rs9846524
rs79767451
rs1992379
rs1992380
rs2347939
rs116529782
rs2278609
rs2252086
rs6442653
rs894098
rs73035173
rs11720817
rs188064614
rs138928772
rs113582944
rs143759545
rs148153072
rs6795134
rs114766804
rs1992381
rs1992382
rs1992383
rs116480867
rs115351859
rs6788003
rs6788010
rs80288959
rs6778028
rs6777965
rs1441037
rs79768293
rs79638618
rs79843017
rs114893614
rs73146904
rs76878762
rs7626114
rs77835800
rs150436256
rs113997445
rs112751691
rs76106175
rs10510468
rs2119478
rs12714937
rs115792481
rs116245468
rs78184402
rs13065811
rs9820209
rs62247715
rs75885714
rs73146924
rs34172161
rs79763738
rs73146928
rs115195465
rs11917952
rs140475104
rs7638320
rs7638341
rs149266192
rs77540432
rs6800378
rs4685400
rs2197017
rs114509760
rs11715735
rs1348109
rs115952894
rs77171944
rs2881771
rs6799397
rs139612630
rs140956719
rs576122901
rs34149515
rs142060642
rs115910097
rs142289859
rs114361450
rs1372073
rs1372072
rs115849700
rs7614547
rs12495284
rs9872237
rs75698130
rs4685403
rs114373192
rs1441040
rs76472873
rs11928330
rs11928414
rs1992384
rs1837698
rs1441039
rs9882937
rs983545
rs74509702
rs11128810
rs73035198
rs9876137
rs116272954
rs74282896
rs116756085
rs1025818
rs7637568
rs6783752
rs146418900
rs144614991
rs7629676
rs1156336
rs148362665
rs139617453
rs114463785
rs9879150
rs115904320
rs9821630
rs9883633
rs17042882
rs78526438
rs2014490
rs114765352
rs79218622
rs17200543
rs9824172
rs9880307
rs9825009
rs114472373
rs9853476
rs62245974
rs17200557
rs4685404
rs79112990
rs17042909
rs73037013
rs77211835
rs76233581
rs1372071
rs17042920
rs73037014
rs4685405
rs116614223
rs78222630
rs73816262
rs17042926
rs73037016
rs17272740
rs9862613
rs17272754
rs9830460
rs7639882
rs115543373
rs6798989
rs9841259
rs115731454
rs1550518
rs115665710
rs34126040
rs73037023
rs116472909
rs58765457
rs73039041
rs12492983
rs115347062
rs77425173
rs77145180
rs146115067
rs142158783
rs9854760
rs13073804
rs35941157
rs114353008
rs149062091
rs148206281
rs13080782
rs144636523
rs7645335
rs6780191
rs4685409
rs4684305
rs1441035
rs1837697
rs59737477
rs964576
rs115085066
rs6769249
rs115788742
rs6796868
rs1550519
rs6775782
rs149286776
rs12488103
rs12494582
rs116328726
rs74920719
rs116811217
rs13317381
rs78689751
rs4685410
rs6781611
rs3906814
rs11915356
rs138148560
rs148218335
rs141229961
rs114357275
rs73039055
rs12495362
rs34437014
rs12489706
rs115780831
rs34322012
rs4684306
rs1806556
rs1806555
rs80087828
rs55942882
rs73145323
rs62246031
rs4685411
rs7653027
rs35307172
rs62246033
rs58750701
rs9870977
rs115082743
rs9881997
rs12054464
rs75380212
rs7629171
rs78657844
rs58679681
rs59256854
rs4416363
rs11717329
rs11717433
rs34053933
rs13085309
rs13071645
rs77889456
rs79714874
rs9881521
rs6778233
rs6765761
rs115262455
rs116440969
rs4685418
rs9810017
rs17042974
rs17042972
rs73039077
rs6806862
rs6807144
3:17036907_C_T
rs145096626
rs148359754
rs76538807
rs6442658
rs191250697
rs58855245
rs6805534
rs6805550
rs9845551
rs7652874
rs77798320
rs75704519
rs114757696
rs4685419
rs6442659
rs12233492
rs12233493
rs12233541
rs4130495
rs146492225
rs4461404
rs7617779
rs9835432
rs6442660
rs12233538
rs4452313
rs4472039
rs9845137
rs7616589
rs3924971
rs4290789
rs9876768
rs7612044
rs28498854
rs7653834
rs28932173
rs61751587
rs4602367
rs61751588
rs73153248
rs114433593
rs7611127
rs140452535
rs114076711
rs34824028
rs13083189
rs115104508
rs79941504
rs114556321
rs76151848
rs4684307
rs4234539
rs6776032
rs6789316
rs73153264
rs6803135
rs9844888
rs6442662
rs3935970
rs7634374
rs4295151
rs4596131
rs6796352
rs62247182
rs6809087
rs61413357
rs6797029
rs11128813
rs11717649
rs4535211
rs4383507
rs75806708
rs9834723
rs11128814
rs17272789
rs114752817
rs12108065
rs62247183
rs12491516
rs4402923
rs7648912
rs140746311
rs7649318
rs17272796
rs7652293
rs62247184
rs56060350
rs4289331
rs4353792
rs17272810
rs4685420
rs4684308
rs4423750
rs12497667
rs7617672
rs10510469
rs79980806
rs118018913
rs12487288
rs6762816
rs4577450
rs56386177
rs13080108
rs17272817
rs11926952
rs35319117
rs6789069
rs4452307
rs17272831
rs78403145
rs77217210
rs13066204
rs4685421
rs114331026
rs62247186
rs112011238
rs55748719
rs13096536
rs6775837
rs13058764
rs62247188
rs13059347
rs78539079
rs11128815
rs11128816
rs10865746
rs11128817
rs12487053
rs9985404
rs4131153
rs79351714
rs73151352
rs76717897
rs4561816
rs57955299
rs7610811
rs73151357
rs62247190
rs116751518
rs114439435
rs35100600
rs151044895
rs73151362
rs75339351
rs6777357
rs4334629
rs115058085
rs116609425
rs3796299
rs144847533
rs114750980
rs76069262
rs4685422
rs34704046
rs6775709
rs150469756
rs11721224
rs4685423
rs36118680
rs62247256
rs73025690
rs9637429
rs13097797
rs4685424
rs13059760
rs76916915
rs62247257
rs4685425
rs4685426
rs13062572
rs142167142
rs115056110
rs189535840
rs6772001
rs13089569
rs6772050
rs6778725
rs80236304
rs73029118
rs139046275
rs4618210
rs4685427
rs62247258
rs146876303
rs79149889
rs34937985
rs62248160
rs62248161
rs62248162
rs13077235
rs4685428
rs185246780
rs6442667
rs4563393
rs74283406
rs76403447
rs17043079
rs9841482
rs74345114
rs13069447
rs13073832
rs9822682
rs35185988
rs11549706
rs11549705
rs6791174
rs145506736
rs137926116
rs11716021
rs17043092
rs79483464
rs9881375
rs35216408
rs79037197
rs35545382
rs6765957
rs6804793
rs115661747
rs58238441
rs55852242
rs185957994
rs6808782
rs4685431
rs78392644
rs148858948
rs62248169
rs11128818
rs62248170
rs117376650
rs75323244
rs9869851
rs114302444
rs57138286
rs75651819
rs78895781
rs117236402
rs4684309
rs34162361
rs28520022
rs4484178
rs60617852
rs55641789
rs9868443
rs74340087
rs60043409
rs116638220
rs6796342
rs78991648
rs77781071
rs4685432
rs67163263
rs116722347
rs28427391
rs73029130
rs9844573
rs9862301
rs73153390
rs115832099
rs113723919
rs115488029
rs73029135
rs6796115
rs13324570
rs111966121
rs73029136
rs60494904
rs6442668
rs7633382
rs73155321
rs115243305
rs57549561
rs73155328
rs59272997
rs67006761
rs73029141
rs111754211
rs6442670
rs7623647
rs76590249
rs17043111
rs67728932
rs67011618
rs59863430
rs61030910
rs56836323
rs11714055
rs11710739
rs11710851
rs11718679
rs116663774
rs113340756
rs144162388
rs112096400
rs115268470
rs116918940
rs6782651
rs6769755
rs142366302
rs111956599
rs61123938
rs59185164
rs11707414
rs116354014
rs11715102
rs11708254
rs11708262
rs11716032
rs11708326
rs66792553
rs115590552
rs67190947
rs60449263
rs80174620
rs4077616
rs4077615
rs11712800
rs11716921
rs11716987
rs116751008
rs75014467
rs4072191
rs6790526
rs79222300
rs73029158
rs4342095
rs4629316
rs4629317
rs4685433
rs73029164
rs12634367
rs74951266
rs13064821
rs4234541
rs116295615
3:17184149_A_G
rs77272631
rs112632308
rs6793132
rs6784625
rs9823439
rs17043133
rs112194370
rs11928843
rs9841630
rs76924874
rs6778609
rs6802979
rs6779168
rs6442672
rs6794720
rs7627810
rs4685435
rs4685436
rs17043135
rs4685437
rs17272852
rs4536809
rs62248245
rs12632495
rs12632526
rs11927361
rs112175518
rs115716544
rs11720982
rs114938845
rs62248246
rs11721079
rs13062346
3:17194257_T_G
rs6784467
rs4267629
rs73819641
rs4367042
rs73819643
rs17043152
rs73819645
rs34247712
rs61255999
rs56279437
rs4685439
rs73819648
rs7610560
rs73031251
rs13078644
rs73819650
rs151228879
rs74796791
rs17043157
rs73819651
rs4684310
rs4684311
rs115997803
rs73819652
rs6775993
rs73819653
rs6765154
rs4337625
rs6801070
rs57736694
rs12491878
rs2596654
rs150313854
rs4685441
rs2733484
rs2733483
rs1138454
rs41285047
rs1463220
rs41285049
rs56166267
rs2305291
rs74463989
rs62248247
rs12636508
rs143453726
rs2470346
rs79113921
rs55954744
rs4685442
rs62248248
rs2470584
rs57200512
rs2733482
rs77423884
rs148088286
rs2247855
rs73817203
rs2596668
rs9833666
rs2733480
rs2596676
rs1463221
rs1463222
rs2596682
rs13067876
rs182489784
rs114451156
rs111250846
rs35185755
rs113187582
rs80134103
rs4685443
rs114362220
rs2596655
rs2733530
rs2596656
rs2733529
rs2733528
rs73031275
rs114154307
rs2733527
rs2596657
rs2733526
rs2733525
rs143200243
rs723813
rs140085135
rs75592492
rs77071111
rs144655666
rs2733522
rs2733521
rs117761730
rs139819976
rs2470581
rs144654860
rs112890064
rs2596658
rs2733520
rs62248253
rs11709781
rs76915544
rs2733519
rs78266758
rs2733518
rs76697713
rs116466550
rs2348001
rs7617933
rs2733516
rs74692093
rs1449883
rs2596662
rs2596663
rs2596664
rs116059277
rs116772060
rs1449884
rs2596665
rs9858820
rs1597393
rs1597394
rs141357592
rs2122368
rs74822831
rs9631485
rs1449885
rs1449886
rs2167119
rs2167120
rs62249395
rs2596666
rs2596667
rs2252237
rs2733510
rs2733509
rs11914903
rs2596669
rs2596670
rs76660204
rs1545424
rs1375817
rs2596671
rs113730151
rs2596672
rs73032761
rs149476052
rs2733508
rs2733507
rs2596673
rs1375818
rs62249396
rs2733505
rs2733504
rs1449887
rs1449888
rs77274338
rs2733502
rs2733501
rs2060628
rs2733500
rs2733499
rs2733498
rs1449879
rs56110448
rs112689784
rs74644557
rs76645458
rs62249397
rs2060629
rs2733497
rs2470583
rs2733496
rs1449880
rs75366789
rs76876789
rs17043253
rs2167118
rs149591024
rs2596636
rs2596637
rs1449881
rs2596638
rs2596639
rs2596640
rs74387662
rs2470585
rs2596641
rs2348003
rs79659255
rs182637565
rs2596643
rs2348004
rs2348005
rs2733495
rs75154913
rs2596645
rs2596646
rs6802891
rs6790367
rs2733494
rs2470586
rs78238424
rs2596647
rs1463218
rs1463219
rs2733493
rs2596648
rs187067895
rs2470349
rs728022
rs2596649
rs2596650
rs2733492
rs2247106
rs2733491
rs1470667
rs60471933
rs61173556
rs1449882
rs2733489
rs2470577
rs2470347
rs62245883
rs17043267
rs2084572
rs78584180
rs2733487
rs2596674
rs2596675
rs144567430
rs2733486
rs2733485
rs2596677
rs2733481
rs74923056
rs2596678
rs2596679
rs2596680
rs2596681
rs2733479
rs2733478
rs143904683
rs2733524
rs2733523
rs17043279
rs2733517
rs2733515
rs2733514
rs767685
rs17200767
rs283925
rs283923
rs283922
rs283921
rs117077700
rs283919
rs283918
rs283917
rs6794164
rs17043301
rs283916
rs283915
rs2470578
rs283914
rs11128821
rs11128822
rs283913
rs283912
rs283911
rs283909
rs76331518
rs283908
rs62245885
rs17029242
rs143708273
rs283907
rs1375819
rs6803351
rs283906
rs75814116
rs2060623
rs2060624
rs2060625
rs2060627
rs75484124
rs190937170
rs112242438
rs283938
rs113770606
rs283939
rs283940
rs141058591
rs283941
rs76644154
rs283942
rs283943
rs283944
rs283945
rs283946
rs189650387
rs73143799
rs79960281
rs17043356
rs283947
rs283948
rs283949
rs187303
rs17200781
rs283926
rs17043383
rs61186520
rs283927
rs283928
rs283929
rs111492194
rs283930
rs111784573
rs75466963
rs283931
rs17043392
rs283932
rs73145808
rs283933
rs73145809
rs146020325
rs283934
rs57213690
rs283935
rs283936
rs2470580
rs2596652
rs73145814
rs191813763
rs2592099
rs56660137
rs7630286
rs7630433
rs73145818
rs73145819
rs895429
rs6762516
rs73145823
rs73145825
rs73145827
rs34502358
rs73145829
rs13322641
rs6784697
rs6773326
rs6808999
rs6773442
rs10446443
rs10446444
rs6763593
rs7622831
rs959774
rs56981635
rs10446414
rs10446445
rs11921357
rs11713917
rs6768716
rs6804787
rs17043422
rs73145846
rs28454413
rs28408438
rs115908789
rs17043425
rs17043427
rs12488093
rs17043439
rs73145856
rs17043444
rs17043453
rs73145860
rs17043460
rs73145862
rs17043463
rs62245916
rs73145864
rs73145867
rs1867772
rs114540553
rs11916205
rs28720668
rs17043467
rs148032794
rs1374197
rs76784056
rs13318609
rs17272978
rs17272985
rs7645756
rs73145877
rs6442679
rs9830240
rs9850127
rs2348363
rs17043486
rs13318886
rs112169580
rs115872965
rs11924920
rs17043492
rs17043493
rs17200795
rs73145883
rs17043494
rs114725945
rs75330476
rs77634327
rs113238232
rs74788306
rs58035365
rs10510473
rs73145887
rs17043499
rs6801690
rs73145894
rs7623979
rs73145896
rs7648883
rs9870741
rs114521505
rs73145900
rs9817290
rs80185953
rs117107708
rs17043506
rs6763681
rs189977138
rs9861749
rs62245917
rs9874826
rs73147810
rs17200818
rs17043514
rs73154801
rs9848766
rs9868647
rs73156310
rs73156313
rs77688720
rs79519650
rs73156314
rs9820703
rs144768790
rs73156319
rs11708391
rs77177327
rs17273013
rs17043518
rs17273020
rs55649567
rs17029249
rs112886116
rs78575078
rs73156329
rs10510474
rs59714365
rs6442680
rs73156333
rs9848610
rs138272198
rs114845881
rs79512177
rs117631229
rs4582042
rs1992736
rs1992737
rs62245918
rs118137812
rs10510475
rs80260898
rs80143366
rs2028873
rs73156342
rs73156346
rs921052
rs11915588
rs17200839
rs12493567
rs2028874
rs17043539
rs17043541
rs143083787
rs73156350
rs6799259
rs12494513
rs73156352
rs74400248
rs73156353
rs11922699
rs11922701
rs73156355
rs78163749
rs73156356
rs2044448
rs60303234
rs11915044
rs114476880
rs13353435
rs73156363
rs62245936
rs35234876
rs73156367
rs7647905
rs73156369
rs7636787
rs4312642
rs2348364
rs58286882
rs4615062
rs141829172
rs7640003
rs111565211
rs7642719
rs13093375
rs73040823
rs73156372
rs73156373
rs114483162
rs73156374
rs7652792
rs11720653
rs62245938
rs78221136
rs7614318
rs150553798
rs73156378
rs9843640
rs112159013
rs112266051
rs17043556
rs73156383
rs17043558
rs7651278
rs73156385
rs78908732
rs17043565
rs116602969
rs73156387
rs73156390
rs73156391
rs17043568
rs73156395
rs73156397
rs58066441
rs17043571
rs17043574
rs41285053
rs9824952
rs34892692
rs17043578
rs73040829
rs17043579
rs9810675
rs11917482
rs10865749
rs11929394
rs11925427
rs73158011
rs1596863
rs10212255
rs62245941
rs61626295
rs1120412
rs1446300
rs1446301
rs112092662
rs6787756
rs9824191
rs17043585
rs11918387
rs34073532
rs6442681
rs7625175
rs17043589
rs9851518
rs80292262
rs112524083
rs58856794
rs6792443
rs6767839
rs6792747
rs6792589
rs4035124
rs1446302
rs73161403
rs59217371
rs80128216
rs11717644
rs12488687
rs6442682
rs6809000
rs73161408
rs73040844
rs7632989
rs138461776
rs73161409
rs114084005
rs6442683
rs118108518
rs6803999
rs191537148
rs73161412
rs73161414
rs9882273
rs76166206
rs73161417
rs13320693
rs13317478
rs13327810
rs9813532
rs56824662
rs75614576
rs17273048
rs186995215
rs4627740
rs73161422
rs148468556
rs17043618
rs75066783
rs73161425
rs2121262
rs56757867
rs115605326
rs73040848
rs7625855
rs9310516
rs9854201
rs79201646
rs149393182
rs9864494
rs116170679
rs61057228
rs60019424
rs60964146
rs59394144
rs113904762
rs111630438
rs1823099
rs1374199
rs111574067
rs74703603
rs73161441
rs58653570
rs17043623
rs59460836
rs60580179
rs73161446
rs79963120
rs6766514
rs7644020
rs11128829
rs11128830
rs11128831
rs111505253
rs17043631
rs1446303
rs12106762
rs12106770
rs78162091
rs73161453
rs6788957
rs6778109
rs9883518
rs17043638
rs17043643
rs73161465
rs6772394
rs111867317
rs73161470
rs73161472
rs17043652
rs139488500
rs11922177
rs6795454
rs6782575
rs111999980
rs116186944
rs148641189
rs112080844
rs11920557
rs115019871
rs73161481
rs74775833
rs35521582
rs60909298
rs60066286
rs62245947
rs73161483
rs2881803
rs76974856
rs73161486
rs78577741
rs76926212
rs73161488
rs11922534
rs11922536
rs6783550
rs78051614
rs73161491
rs73161492
rs73161493
rs149649576
rs11128833
rs7644389
rs57153645
rs56950773
rs187723397
rs58473554
rs73161500
rs7432241
rs73161502
rs7612938
rs73153017
rs6804323
rs73153018
rs73042824
rs73153020
rs77408619
rs56249239
rs9878954
rs73153024
rs11924970
rs13058774
rs73153026
rs9852861
rs62248266
rs73153027
rs114849030
rs9877883
rs117172415
rs78108845
rs7634642
rs73153028
rs112045938
rs73042828
rs7615612
rs76803019
rs73042831
rs9835988
rs73153029
rs73153034
rs57161733
rs58617436
rs57201363
rs6788763
rs75222012
rs188137042
rs9823064
rs115252408
rs7650295
rs115447659
rs57825001
rs57904270
rs60993983
rs7427885
rs7427937
rs7427909
rs143179245
rs3935701
rs73153038
rs114497218
rs115973107
rs62248267
rs73153039
rs80174604
rs9812906
rs57427954
rs73153042
rs114576119
rs11921244
rs11918295
rs7427235
rs13321297
rs73153047
rs78470539
rs111848873
rs115931986
rs73153048
rs77874994
rs34043199
rs73153050
rs116572026
rs74999637
rs78369091
rs73153051
rs73153052
rs112731490
rs73153055
rs13095571
rs114927939
rs11924717
rs35302807
rs73153057
rs111615434
rs73153058
rs73153059
rs115410162
rs114251619
rs73153061
rs60158152
rs147716258
rs6780076
rs58233162
rs7618836
rs117347138
rs73153063
rs73153064
rs137967159
rs111919250
rs150886068
rs73153068
rs73153069
rs73153070
rs112910260
rs73153071
rs73153072
rs73153073
rs73153074
rs9310517
rs73153075
rs9876715
rs11928397
rs9881850
rs77846871
rs73153079
rs112560931
rs67851870
rs9713431
rs9812199
rs11915019
rs115515680
rs73153086
rs73153089
rs73153090
rs78235338
rs112745918
rs73153093
rs78633307
rs117571854
rs9681747
rs73153096
rs78444569
rs12108135
rs58790051
rs60140283
rs73153102
rs73155203
rs73155205
rs73155206
rs113219782
rs73155208
rs9821318
rs73155209
rs73155211
rs73155212
rs73155213
rs73155214
rs9757339
rs111773804
rs73155215
rs182588909
rs73155225
rs73155226
rs111411051
rs114784870
rs139592795
rs139213030
rs151117566
rs146799605
rs9681628
rs138336425
rs76060279
rs73160923
rs74555047
rs112045856
rs9310519
rs9310520
rs58003185
rs58595628
rs56746012
rs116494155
rs61284353
rs57344515
rs57087795
rs113362669
rs73160929
rs115707512
rs11920751
rs57487616
rs59582994
rs112303378
rs11922854
rs9758476
rs114717504
rs73160937
rs9875973
rs144436765
rs112069060
rs111651075
rs73160940
rs79107609
rs73160942
rs145764731
rs9756494
rs117446454
rs13320647
rs117113616
rs73160943
rs117876378
rs147145280
rs62248272
rs74626500
rs73160950
rs73160951
rs62248273
rs113498052
rs117700980
rs11914797
rs118001271
rs112436581
rs73160957
rs12185952
rs117412096
rs140224494
rs78172794
rs191369067
rs113834739
rs537522318
rs114824717
rs185221596
rs74450778
rs116043448
rs138177689
rs77160913
rs9847461
rs9847477
rs116198321
rs79513975
rs78606789
rs62248275
rs73160967
rs148117988
rs187651831
rs13080367
rs73165725
rs9851302
rs73165729
rs78047358
rs116956590
rs117187080
rs116770430
rs139875796
rs116932183
rs114503795
rs9823767
rs140176242
rs77762232
rs111582657
rs75073700
rs118020549
rs117574802
rs116031773
rs73165734
rs116207575
rs73165735
rs117923952
rs73028303
rs9880971
rs9881089
rs138074221
rs149544724
rs80314744
rs118183823
rs137948604
rs9310523
rs74398122
rs9681332
rs117138682
rs76089785
rs9815204
rs116223019
rs117797023
rs117970196
rs117568285
rs114842964
rs111494648
rs114334746
rs112343013
rs112842382
rs140442444
rs73028308
rs12152509
rs76190492
rs78965046
rs75114096
rs9853571
rs78514070
rs9310524
rs9310525
rs73165764
rs142089294
rs11921699
rs181096916
rs117408000
rs118190515
rs117163706
rs115763416
rs151003103
rs9310526
rs117091685
rs147591010
rs115112282
rs12496758
rs9860854
rs74429934
rs112087742
rs117572665
rs117893100
rs182213940
rs77168928
rs116544552
rs115920333
rs74330449
rs138304930
rs115381827
rs78674922
rs9821955
rs9284837
rs145784626
rs117816677
rs75295664
rs78779922
rs56057697
rs148437375
rs143981635
rs9681617
rs114500003
rs12632826
rs139089476
rs139790777
rs9681644
rs79273976
rs9310527
rs9310528
rs142472609
rs117117986
rs114625643
rs77758216
rs13095510
rs117613133
rs78085276
rs62248278
rs12374023
rs9839588
rs12106899
rs12106900
rs73028330
rs6779834
rs73165792
rs114622619
rs60940413
rs4470554
rs13064378
rs112485808
rs73028338
rs74697238
rs62248279
rs114457472
rs117756860
rs115121260
rs117692078
rs117086754
rs117476640
rs7619879
rs9855515
rs75863123
rs115189110
rs117526747
rs9985472
rs117867265
rs150592098
rs117356138
rs11128836
rs11923589
rs11923635
rs17200881
rs4377510
rs4637311
rs79246795
rs11914537
rs11915560
rs4908987
rs7648159
rs55701200
rs13071728
rs149673987
rs61236237
rs6807020
rs6768637
rs6768666
rs6782889
rs148120151
rs78836201
rs4908992
rs34485427
rs73028353
rs13096559
rs5014632
rs142056295
rs146679988
rs11128837
rs11128838
rs12487248
rs9857910
rs143235325
rs78398054
rs6789697
rs73030322
rs6792422
rs73030324
rs6784025
rs116982999
rs147043661
rs118050065
rs4484221
rs57905414
rs115248221
rs11708672
rs11128839
rs13081082
rs141688338
rs77922631
rs116045343
rs12634674
rs11128840
rs6806610
rs4243835
rs4243836
rs73030339
rs4513482
rs61081795
rs114009332
rs6780587
rs4589965
rs116287152
rs13065637
rs116676289
rs114409354
rs7651998
rs7632240
rs55974984
rs6795189
rs6809062
rs117035053
rs140046978
rs13083917
rs77443246
rs6577616
rs6577617
rs6577618
rs6577619
rs17273069
rs146521975
rs9869999
rs151165488
rs13085167
rs36172181
rs13097908
rs117354245
rs4909009
rs10510477
rs11128841
rs4602424
rs11927654
rs6577622
rs7630695
rs115052992
rs8179891
rs4908958
rs34297417
rs7617683
rs56221450
rs12634893
rs10510478
rs4408889
rs118146108
rs4128509
rs56059241
rs115511861
rs17273076
rs4243837
rs12487916
rs115440219
rs7633601
rs190647334
rs6797952
rs11128842
rs4909010
rs4908959
rs146642105
rs11128844
rs148075446
rs142351623
rs35460334
rs117523878
rs7627064
rs7622878
rs13085441
rs62245768
rs9816920
rs143605470
rs35642812
rs34002492
rs4444738
rs7647914
rs7647928
rs7613953
rs7650617
rs13061771
rs11128848
rs199916602
rs117262128
rs4435673
rs4566567
rs4568172
rs4431138
rs80141337
rs117034289
rs55936740
rs75490574
rs117129488
rs144678625
rs117608338
rs6810235
rs12497320
rs111406711
rs12490933
rs115638551
rs117321181
rs118071774
rs4909012
rs9681893
rs13071934
rs114017996
rs4908963
rs12631291
rs13076724
rs4908964
rs4243838
rs144116481
rs79964206
rs9681232
rs117826382
rs79044211
rs7431897
rs12632570
rs34487714
rs35697509
rs8179983
rs115643831
rs116163769
rs11128849
rs11128850
rs62245776
rs10433559
rs6577643
rs6577644
rs56358031
rs4482690
rs13069155
rs4908965
rs141949991
rs80022771
rs78770028
rs6803312
rs151123491
rs4488868
rs114402588
rs114517731
rs77018879
rs4908966
rs4908967
rs74886368
rs77534638
rs11128852
rs9880456
rs11929111
rs139046015
rs190838344
rs4908968
rs11714069
rs4908969
rs11915971
rs201731775
rs117125756
rs7652156
rs62238360
rs11927637
rs11719266
rs117945992
rs11719326
rs116398779
rs7627732
rs116192810
rs116856738
rs117329592
rs11715952
rs62238361
rs6804837
rs4908938
rs5023579
rs4312680
rs4908970
rs4908971
rs147657424
rs146104319
rs11708664
rs4349529
rs4643736
rs9867064
rs35811992
rs75754569
rs147278520
rs4908939
rs4435674
rs77202360
rs13079096
rs199537803
rs12488591
rs4908972
rs4908940
rs114153456
rs4611850
rs4566568
rs181812165
rs4908973
rs6796448
rs6789467
rs6809775
rs10433561
rs7609916
rs7427588
rs373817814
rs115102682
rs7645459
rs56001926
rs11128855
rs34782919
rs34146452
rs7642860
rs4260468
rs115917870
rs116226194
rs11921152
rs10428260
rs10428172
rs115541339
rs62238365
rs114473257
rs11128857
rs139136610
rs148994232
rs13076950
rs141360575
rs142823250
rs7651708
rs138122729
rs150002735
rs114400226
rs4908941
rs11709790
rs11709941
rs139104917
rs142214988
rs4616675
rs4243833
rs4487265
rs4404476
rs75615523
rs57816103
rs4908976
rs113238090
rs9849948
rs74367394
rs4632574
rs4422341
rs73036068
rs12492504
rs6786472
rs151009524
rs115923175
rs140858869
rs149747938
rs11128858
rs7428585
rs12152443
rs12152369
rs114335585
rs144561666
rs148195341
rs12152386
rs7625105
rs6577593
rs150697973
rs138879508
rs117887651
rs117287162
rs147480925
rs35071233
rs4438689
rs140334825
rs144119741
rs146486065
rs140858517
rs117760094
rs115105481
rs116622802
rs114106129
rs28456004
rs144688611
rs114980764
rs145444641
rs6577596
rs115743068
rs143206509
rs117972287
rs6764934
rs143896592
rs150647035
rs139682330
rs1121175
rs1121174
rs117420384
rs117744841
rs114272651
rs117125536
rs115489441
rs142101926
rs115797191
rs151178167
rs140082146
rs17273083
rs192643425
rs184623867
rs12107652
rs147118242
rs138455687
rs116937481
rs144023131
rs143282601
rs17273090
rs141414407
rs115689463
rs116190932
rs116892138
rs150813139
rs118021263
rs17273097
rs992522
rs992521
rs1469558
rs146038346
rs149729450
rs145510656
rs148416653
rs115853645
rs114320802
rs115573790
rs115386475
rs116795149
rs114890682
rs147754788
rs115383402
rs73036074
rs73168749
rs73168750
rs79591188
rs75373290
rs114711504
rs76419585
rs11128860
rs11128861
rs11128862
rs11128863
rs17044038
rs17200916
rs73168756
rs17044041
rs56726310
rs11128864
rs11128865
rs11128866
rs11128867
rs11128868
rs11128869
rs11128870
rs61601581
rs58280814
rs56777792
rs60744506
rs112798970
rs141214246
rs17044050
rs73168763
rs17200923
rs111389064
rs9813309
rs115291830
rs17044053
rs17044054
rs111910352
rs11927436
rs11916141
rs76163281
rs11927611
rs148028622
rs7620425
rs112311536
rs17200930
rs17200937
rs6772619
rs919562
rs6780341
rs79923071
rs114290949
rs2033379
rs2033378
rs11925066
rs11925145
rs17200944
rs11128871
rs56105508
rs12495352
rs6785982
rs6793958
rs6794148
rs58494604
rs58042633
rs112019387
rs73168777
rs17044072
rs114147886
rs17273111
rs4908942
rs4908978
rs80188462
rs13062642
rs12485989
rs12492361
rs6804677
rs6787380
rs6771673
rs4908979
rs4908980
rs4908981
rs2033377
rs2033374
rs146161644
rs2033373
rs28796017
rs4450852
rs4330281
rs7633898
rs4908982
rs4908984
rs4908985
rs147860486
rs1430898
rs1430897
rs1430896
rs4908986
rs34740778
rs17273139
rs114463826
rs7611590
rs12486574
rs6780932
rs10510480
rs1430895
rs1430894
rs56272717
rs6794859
rs6577597
rs6802932
rs114918401
rs115354040
rs2337387
rs1004307
rs77186826
rs139267848
rs111593175
rs17200979
rs144074312
rs111622596
rs113316208
rs930147
rs4243834
rs73038214
rs114338792
rs17200993
rs184728274
rs7632834
rs9862290
rs114911412
rs186906089
rs116363181
rs4908988
rs1430904
rs76095814
rs17044097
rs17044102
rs75187222
rs10510481
rs78996412
rs113110385
rs76157256
rs62238421
rs148251009
rs9859223
rs114077145
rs62238423
rs62238424
rs34580836
rs6577599
rs115849189
rs62238425
rs62238426
rs114484199
rs13061984
rs147003987
rs6577600
rs35703783
rs115486733
rs1594432
rs62238430
rs56326543
rs2217481
rs13089217
rs13089390
rs9310534
rs1019848
rs4908989
rs4908990
rs13087154
rs12489702
rs117886126
rs12489764
rs1864591
rs2116097
rs67712814
rs12493277
rs6784611
rs138464055
rs2337386
rs35513271
rs80151580
rs12638630
rs35995641
rs75170411
rs9880185
rs17201014
rs6793262
rs114575417
rs62238431
rs56190017
rs35366194
rs17044114
rs1346885
rs115630522
rs7648933
rs9819634
rs1430884
rs4908991
rs12492404
rs56809691
rs6577601
rs4908944
rs919560
rs919561
rs13096605
rs151086687
rs73160161
rs10510482
rs13059889
rs137915682
rs6804191
rs12053996
rs62238439
rs7616329
rs11128872
rs73040214
rs1430885
rs78677607
rs1430886
rs1430887
rs17273209
rs1430888
rs7648659
rs7648673
rs6807591
rs6807682
rs76789761
rs2337385
rs59512949
rs60127976
rs73040220
rs34841152
rs61347883
rs116330254
rs79815710
rs1025392
rs1025393
rs66910329
rs7626959
rs7631890
rs7629195
rs4908993
rs7632154
rs7629458
rs74413011
rs62238453
rs736262
rs62238454
rs1430889
rs12496025
rs12486591
rs62238455
rs28404619
rs36078449
rs9821325
rs62238456
rs12497091
rs12497051
rs12492931
rs12496339
rs12493003
rs62238457
rs76317536
rs62238459
rs62240160
rs74695601
rs56225566
rs62240161
rs62240162
rs62240163
rs9814726
rs62240164
rs62240165
rs62240166
rs78435155
rs1346886
rs62240167
rs62240168
rs1430890
rs13320315
rs1430891
rs62240169
rs62240170
rs139837536
rs75074131
rs34620069
rs35596310
rs62240171
rs62240172
rs1430892
rs144028713
rs13067311
rs1430893
rs76971285
rs114056205
rs1529599
rs74848493
rs12488388
rs1430903
rs115783094
rs62240173
rs62240174
rs79849835
rs34094171
rs2116099
rs79722519
rs4465971
rs1346888
rs1346887
rs5011839
rs1430902
rs13059003
rs1430901
rs138693957
rs1430900
rs9814647
rs13088161
rs1367522
rs62240176
rs150402527
rs66483628
rs34980200
rs62240177
rs1367521
rs114995322
rs62240179
rs145787231
rs4908995
rs74828851
rs11928474
rs7648261
rs17273229
rs4908945
rs62240180
rs9847926
rs1159226
rs13092745
rs116078625
rs11925467
rs4908996
rs4908946
rs4908947
rs73042009
rs62240181
rs17044152
rs34432738
rs35071338
rs1991652
rs6577604
rs62240182
rs34990473
rs141583030
rs7427760
rs4128378
rs34763677
rs62240193
rs62240194
rs6777707
rs9859229
rs62240195
rs7428375
rs6788911
rs62240196
rs35458273
rs12487844
rs34891393
rs13316768
rs4908948
rs116497662
rs62240197
rs62240198
rs7428814
rs7374020
rs149941141
rs79470125
rs62240199
rs115268738
rs6577605
rs4909008
rs10049091
rs6807199
rs116417067
rs148490646
rs139550699
rs7640342
rs62240202
rs146417304
rs68000706
rs7433027
rs6577606
rs181084962
rs77657629
rs73042045
rs62240203
rs9810586
rs13061596
rs62240204
rs9873565
rs115674917
rs76532377
rs56340351
rs7610587
rs4908957
rs6577608
rs4909006
rs4909005
rs35048968
rs62240205
rs7428285
rs62240206
rs11128873
rs7430739
rs79887258
rs79198470
rs9841532
rs76711423
rs74764541
rs113717160
rs6577609
rs7431124
rs73817415
rs115898171
rs113505585
rs9878816
rs7432256
rs7429951
rs13100478
rs115522135
rs145792071
rs66837099
rs4909004
rs112977551
rs35047986
rs13082583
rs7644630
rs12631902
rs7645014
rs4908956
rs57300813
rs4909003
rs76904273
rs57961786
rs189629366
rs147617817
rs9757046
rs113425921
rs7426391
rs13062364
rs150933304
rs7429331
rs6768423
rs144708256
rs143879908
rs74960179
rs34879943
rs4129513
rs74880457
rs7611417
rs7627212
rs34253553
rs7428364
rs73043943
rs75376680
rs4909002
rs61978649
rs4909001
rs67279963
rs6784436
rs34683501
rs9310538
rs9310539
rs62240226
rs182502491
rs113297233
rs73817418
rs58191131
rs4908954
rs4908953
rs73817420
rs4130529
rs114301170
rs143879209
rs62240227
rs76767606
rs9833830
rs73043953
rs7641293
rs115618843
rs114088323
rs9854625
rs34805505
rs13073245
rs34100396
rs145474110
rs9857811
rs76644126
rs34467492
rs9847980
rs4909000
rs7645289
rs34593250
rs113388937
rs58614718
rs35525126
rs7616199
rs7639295
rs79531054
rs62240228
rs7649870
rs57708845
rs35965516
rs7433704
rs4132218
rs55889070
rs4908951
rs111838413
rs35119242
rs13088044
rs7646613
rs73817436
rs4130063
rs4130062
rs60854259
rs9846000
rs9809015
rs7627583
rs73817437
rs13087679
rs7620376
rs67130673
rs73817438
rs7429971
rs34590963
rs13079656
rs13080006
rs66943997
rs12495895
rs78861386
rs67552090
rs7432188
rs9838434
rs9875977
rs9838477
rs77875292
rs9859212
rs9876738
rs80031862
rs6790525
rs9310540
rs62240229
rs138834598
rs9310541
rs75128317
rs78939753
rs73817442
rs35413369
rs7375132
rs67051048
rs34500886
rs73817444
rs13095954
rs13096272
rs77272092
rs115900373
rs11922099
rs35380191
rs13076043
rs13075905
rs80225931
rs12488761
rs1355724
rs4688899
rs4688914
rs113535413
rs4688913
rs4688898
rs9861146
rs9824023
rs73817453
rs17201070
rs2203242
rs6808268
rs79580395
rs144834770
rs148014610
rs141666342
rs145786063
rs138614353
rs189675075
rs9849870
rs13063188
rs116642724
rs17044259
rs77832101
rs77647539
rs78219784
rs34582652
rs78164143
rs6794553
rs13092967
rs34706490
rs13083819
rs12637607
rs35761890
rs4688911
rs115551171
rs114566078
rs79574092
rs35891824
rs35600741
rs150956334
rs62240234
rs183904781
rs938180
rs938179
rs9854107
rs1355725
rs68075942
rs6796644
rs35703302
rs74559324
rs115285291
rs955673
rs115446750
rs7637234
rs4688910
rs12494443
rs73028692
rs17044269
rs79332534
rs150554106
rs1962544
rs35183899
rs7624278
rs2137561
rs73028693
rs6781501
rs9823781
rs10510483
rs6577615
rs6773622
rs1113786
rs34476717
rs1355726
rs10212125
rs145431244
rs11924785
rs7625597
rs34890275
rs4688908
rs4688907
rs78819132
rs78593477
rs149252100
rs9853258
rs141036892
rs34202043
rs4688906
rs181631547
rs2337705
rs376991375
rs4688905
rs7632318
rs4688904
rs4688903
rs62238463
rs35396065
rs184865857
rs62238464
rs79848617
rs79568031
rs56175923
rs78831308
3:18166934_C_A
rs66843148
rs1398651
rs112044241
rs12492864
rs73030618
rs7627406
rs34598243
rs36093138
rs73173513
rs73030625
rs34826560
rs1513210
rs13075031
rs188320630
rs142823837
rs4688917
rs13071249
rs147606161
rs78673878
rs34495945
rs13087654
rs6577620
rs67195754
rs67118788
rs66622491
rs9828987
rs75108018
rs115735661
rs73030641
rs74865469
rs79749658
rs75570957
rs138915134
rs17201097
rs188012257
rs76412624
rs9310544
rs13075055
rs1464044
rs79515547
rs66569729
rs13087112
rs114665432
rs13060927
rs79079522
rs116379449
rs13067391
rs13071948
rs17044314
rs6577621
rs73030648
rs73030649
rs111862187
rs11713547
rs1464045
rs2337708
rs13065273
rs1987170
rs66659472
rs78431518
rs9310545
rs17273292
rs17273299
rs76261860
rs112848325
rs2089976
rs75291277
rs111859793
rs11916652
rs13072195
rs73032517
rs190705111
rs1107268
rs148937280
rs2002965
rs1108439
rs1108438
rs938182
rs2003005
rs9852253
rs9872084
rs34742900
rs35228011
rs115772218
rs35115317
rs13076354
rs2102623
rs75933484
rs35098540
rs34827863
rs13068830
rs113892655
rs116326122
rs9840569
rs76554881
rs67054573
rs7647966
rs75449914
rs13080765
rs67014662
rs34526476
rs13092771
rs7651672
rs13061818
rs4688902
rs149557795
rs67392505
rs17273306
rs36087209
rs35051749
rs35171423
rs4688901
rs56718332
rs17201125
rs13072336
rs13078687
rs35630651
rs79020559
rs1464046
rs151077001
rs9809856
rs67917716
rs62238472
rs2001792
rs13068577
rs35407649
rs4688915
rs12635123
rs2337707
rs13069372
rs1567761
rs34648851
rs13076743
rs35709168
rs79185617
rs12638097
rs4311208
rs66602518
rs7647968
rs13433803
rs34317977
rs13065693
rs7614057
rs13434240
rs115772828
rs13086873
rs10663396
rs4333081
rs1849477
rs9817910
rs66786561
rs958542
rs76788778
rs7619045
rs73032587
rs6779035
rs7618405
rs2089977
rs9310546
rs12633473
rs66993444
rs12636835
rs35413723
rs17403715
rs7635176
rs79425362
rs9809410
rs13060052
rs4688916
rs13071572
rs34101648
rs34770697
rs2337706
rs35167016
rs34449829
rs6796378
rs11916671
rs9824915
rs114164890
rs80237542
rs34901970
rs13100742
rs28428587
rs73034316
rs62238474
rs141366946
rs114567028
rs76860349
rs6577623
rs7428920
rs7430448
rs13092526
rs56267653
rs34806415
rs7433326
rs34931871
rs13062707
rs7433389
rs7432657
rs73034334
rs7433472
rs7433474
rs9860554
rs35642807
rs7431321
rs113093394
rs77185143
rs4073221
rs4074941
rs7430332
rs55956933
rs75521397
rs115678940
rs67148103
rs35161320
rs66479003
rs4129798
rs7371812
rs67878364
rs35274326
rs62238493
rs35535393
rs35846759
rs115416305
rs34741569
rs66790792
rs114106809
rs114777074
rs112638926
rs28563064
rs28473572
rs13078233
rs34712810
rs79755506
rs34591568
rs74737527
rs73034368
rs75237561
rs9831811
rs9869212
rs35320569
rs13101001
rs35110494
rs9828823
rs13065016
rs59074075
rs67459788
rs7430695
rs7373456
rs12494565
rs34059277
rs7373842
rs9830505
rs13063618
rs56058600
rs6778065
rs6577625
rs67595197
rs115270079
rs7372790
rs7373125
rs13063533
rs7373213
rs34250583
rs13092699
rs13093440
rs67807133
rs34418984
rs9834345
rs11719641
rs35525216
rs13079156
rs9845097
rs13084787
rs12714954
rs13091605
rs9860733
rs116216974
rs7648073
rs66497815
rs114222445
rs9865306
rs111890928
rs34904734
rs6577626
rs35445778
rs13066958
rs13087192
rs13071665
rs9876469
rs7432753
rs9820982
rs114870469
rs12714955
rs56330430
rs13101165
rs7641175
rs9310547
rs13084812
rs34084501
rs9837205
rs75155400
rs7653460
rs35441238
rs12714956
rs114376431
rs73036342
rs35775134
rs7427439
rs4128294
rs34630061
rs7649246
rs116054111
rs7428577
rs7427748
rs79271887
rs75600480
rs7426729
rs7429106
rs13064300
rs12486321
rs73036354
rs34078971
rs6420998
rs7428531
rs6577627
rs13093950
rs140478450
rs55660709
rs35087715
rs6577628
rs74820933
rs6577630
rs6420999
rs6577631
rs79482706
rs75288358
rs116400251
rs7374580
rs6577632
rs7374717
rs13074689
rs6807560
rs62238498
rs13086004
rs7431399
rs4129992
rs7430812
rs7635037
rs7643787
rs7648310
rs9682085
rs111988835
rs62238500
rs115028405
rs6577633
rs7616216
rs13096519
rs28542556
rs76256716
rs6798856
rs62238501
rs111947356
rs13064808
rs34450506
rs71312161
rs62238502
rs77420664
rs78437254
rs13064309
rs11916255
rs34553248
rs11921478
rs62238503
rs62238504
rs62238505
rs62238506
rs7428282
rs147572893
rs7622901
rs79046162
rs7431232
rs7432183
rs60152236
rs113702495
rs73038319
rs11922908
rs112665408
rs13069590
rs11917385
rs62238507
rs114411527
rs6794313
rs9854274
rs11924655
rs62238521
```
