## Supplementary material for "Characterization of shared and ancestry-specific signals driving complex traits using multi-ancestry fine-mapping": s1.afreq

```
#CHROM	ID	REF	ALT	ALT_FREQS	OBS_CT
3	rs538525	C	T	0.420477	1006
3	rs690573	G	T	0.420477	1006
3	rs690555	G	A	0.681909	1006
3	rs145215854	G	C	0.0129225	1006
3	rs690522	C	T	0.413519	1006
3	rs13083266	G	A	0.114314	1006
3	rs690267	A	T	0.681909	1006
3	rs71310335	G	A	0.0576541	1006
3	rs55956042	T	A	0.0695825	1006
3	rs11923948	T	A	0.277336	1006
3	rs869120	A	G	0.419483	1006
3	rs143235161	G	C	0.0318091	1006
3	rs147518081	T	C	0.0377734	1006
3	rs690437	G	A	0.394632	1006
3	rs490059	C	A	0.691849	1006
3	rs938337	G	A	0.0506958	1006
3	rs574691	A	G	0.082505	1006
3	rs6791860	C	T	0.291252	1006
3	rs118099956	A	G	0.0337972	1006
3	rs76811909	G	T	0.0337972	1006
3	rs115565674	G	A	0.0337972	1006
3	rs76144803	T	C	0.0337972	1006
3	rs28499153	G	C	0.0337972	1006
3	rs690388	C	A	0.729622	1006
3	rs7620723	A	G	0.300199	1006
3	rs116123108	A	G	0.0178926	1006
3	rs76263880	T	C	0.0337972	1006
3	rs1060699	A	G	0.119284	1006
3	rs690023	G	A	0.39662	1006
3	rs13068487	C	T	0.0387674	1006
3	rs80073647	G	A	0.00994036	1006
3	rs7622858	T	C	0.300199	1006
3	rs115704127	C	T	0.0337972	1006
3	rs148436645	A	G	0.0337972	1006
3	rs73039454	G	A	0.00596421	1006
3	rs690248	A	G	0.737575	1006
3	rs12633789	G	A	0.111332	1006
3	rs508808	T	C	0.736581	1006
3	rs542591	C	A	0.727634	1006
3	rs150780933	G	A	0.0159046	1006
3	rs76341535	T	C	0.0149105	1006
3	rs689779	C	G	0.40159	1006
3	rs2292802	G	A	0.0337972	1006
3	rs55970361	C	G	0.332008	1006
3	rs79915521	C	G	0.0337972	1006
3	rs574083	T	C	0.44334	1006
3	rs690037	C	T	0.435388	1006
3	rs34888646	C	T	0.28827	1006
3	rs73039463	T	C	0.00596421	1006
3	rs2347001	G	A	0.725646	1006
3	rs140429135	G	A	0.0337972	1006
3	rs7634895	T	C	0.332008	1006
3	rs75696774	C	T	0.055666	1006
3	rs117459672	C	T	0.0337972	1006
3	rs113820911	G	A	0.0337972	1006
3	rs144182379	C	T	0.0337972	1006
3	rs17200269	G	C	0.298211	1006
3	rs115397123	C	A	0.0337972	1006
3	rs560032	G	A	0.695825	1006
3	rs115463599	G	A	0.0208748	1006
3	rs55767924	C	T	0.0715706	1006
3	rs6787251	C	T	0.199801	1006
3	rs689691	T	C	0.502982	1006
3	rs6771877	C	T	0.0715706	1006
3	rs62233959	C	T	0.0735586	1006
3	rs690014	A	G	0.45328	1006
3	rs62236260	A	C	0.0735586	1006
3	rs690268	C	G	0.572565	1006
3	rs690343	C	T	0.574553	1006
3	rs78722417	A	G	0.0159046	1006
3	rs541916	C	T	0.573559	1006
3	rs689867	T	C	0.573559	1006
3	rs571269	A	G	0.581511	1006
3	rs74477348	C	T	0.0178926	1006
3	rs574141	C	T	0.309145	1006
3	rs11916806	G	A	0.0735586	1006
3	rs11916780	C	T	0.0735586	1006
3	rs56276358	A	C	0.0745527	1006
3	rs55710375	C	T	0.0745527	1006
3	rs62236263	A	G	0.0745527	1006
3	rs73039494	G	A	0.0139165	1006
3	rs58074824	T	G	0.146123	1006
3	rs75591772	T	C	0.0188867	1006
3	rs73039496	C	A	0.100398	1006
3	rs526100	C	T	0.616302	1006
3	rs62236265	C	A	0.0666004	1006
3	rs9835911	C	T	0.305169	1006
3	rs12635698	T	C	0.131213	1006
3	rs552666	A	G	0.769384	1006
3	rs553681	G	A	0.45328	1006
3	rs689953	C	T	0.553678	1006
3	rs147678996	T	C	0.00596421	1006
3	rs556322	T	C	0.652087	1006
3	rs557007	G	T	0.756461	1006
3	rs689981	C	T	0.664016	1006
3	rs73041406	C	G	0.028827	1006
3	rs475961	G	A	0.457256	1006
3	rs690297	G	A	0.486083	1006
3	rs690299	T	C	0.757455	1006
3	rs842417	C	T	0.741551	1006
3	rs55978704	T	C	0.0437376	1006
3	rs73041413	G	A	0.0149105	1006
3	rs7625000	A	G	0.0318091	1006
3	rs73041416	T	A	0.0646123	1006
3	rs17042188	T	C	0.0318091	1006
3	rs66689243	G	C	0.154076	1006
3	rs144684819	G	A	0.0129225	1006
3	rs1517517	C	T	0.0347913	1006
3	rs505209	T	C	0.60338	1006
3	rs73041420	A	T	0.028827	1006
3	rs480301	A	T	0.492048	1006
3	rs689662	G	A	0.602386	1006
3	rs73041424	A	G	0.0457256	1006
3	rs689876	T	C	0.574553	1006
3	rs35696353	C	T	0.0238569	1006
3	rs113115995	C	T	0.00994036	1006
3	rs561318	C	T	0.514911	1006
3	rs560648	C	T	0.454274	1006
3	rs560616	C	T	0.531809	1006
3	rs116190237	G	C	0.0417495	1006
3	rs690177	A	G	0.457256	1006
3	rs55992248	G	A	0.0795229	1006
3	rs7646072	C	G	0.303181	1006
3	rs73041431	G	A	0.0457256	1006
3	rs56036224	C	G	0.107356	1006
3	rs55710170	G	A	0.170974	1006
3	rs56135362	G	A	0.0874751	1006
3	rs62236290	T	G	0.0417495	1006
3	rs9850367	C	T	0.188867	1006
3	rs9850414	C	A	0.143141	1006
3	rs9851148	G	A	0.143141	1006
3	rs4684278	G	C	0.145129	1006
3	rs62236292	C	T	0.0188867	1006
3	rs4685330	C	T	0.145129	1006
3	rs493733	T	G	0.446322	1006
3	rs116599481	G	A	0.0119284	1006
3	rs689960	A	G	0.629225	1006
3	rs690049	A	T	0.628231	1006
3	rs34276015	C	T	0.0516899	1006
3	rs6767569	G	A	0.0328032	1006
3	rs690317	G	A	0.807157	1006
3	rs486681	T	G	0.321074	1006
3	rs62236293	G	C	0.0864811	1006
3	rs62236294	T	C	0.0984095	1006
3	rs62236295	T	C	0.119284	1006
3	rs690342	A	G	0.817097	1006
3	rs34151744	A	G	0.112326	1006
3	rs483050	T	C	0.640159	1006
3	rs690589	T	C	0.782306	1006
3	rs1514894	A	G	0.200795	1006
3	rs842416	G	A	0.706759	1006
3	rs1850494	T	C	0.677932	1006
3	rs2435164	C	G	0.379722	1006
3	rs62236297	G	A	0.0944334	1006
3	rs17272488	G	A	0.0178926	1006
3	rs35978986	A	T	0.185885	1006
3	rs842415	C	T	0.713718	1006
3	rs114196628	A	G	0.0198807	1006
3	rs2470506	C	T	0.713718	1006
3	rs73041449	C	A	0.0914513	1006
3	rs112991001	C	G	0.00994036	1006
3	rs62236298	G	A	0.0914513	1006
3	rs9310496	A	G	0.202783	1006
3	rs4643693	T	C	0.191849	1006
3	rs1965431	T	G	0.202783	1006
3	rs1965432	C	T	0.329026	1006
3	rs1464171	C	A	0.293241	1006
3	rs73041454	C	T	0.0516899	1006
3	rs77156492	T	C	0.0357853	1006
3	rs78410042	C	T	0.0964215	1006
3	rs548740	T	C	0.28827	1006
3	rs690219	T	G	0.420477	1006
3	rs551672	T	A	0.28827	1006
3	rs74417357	C	T	0.0357853	1006
3	rs12495830	C	G	0.0516899	1006
3	rs690258	T	A	0.579523	1006
3	rs59930398	T	C	0.202783	1006
3	rs78059779	G	A	0.0536779	1006
3	rs471336	A	G	0.299205	1006
3	rs690548	C	T	0.38171	1006
3	rs17042200	G	A	0.192843	1006
3	rs842486	C	T	0.418489	1006
3	rs75191188	A	G	0.0178926	1006
3	rs712875	C	A	0.583499	1006
3	rs12629276	C	T	0.190855	1006
3	rs712876	G	A	0.583499	1006
3	rs712877	G	A	0.102386	1006
3	rs73041463	A	G	0.0506958	1006
3	rs690201	T	G	0.61829	1006
3	rs17042202	G	C	0.0357853	1006
3	rs71310336	G	C	0.0516899	1006
3	rs9990090	A	G	0.290258	1006
3	rs76894583	T	G	0.0357853	1006
3	rs525851	T	C	0.23161	1006
3	rs689643	T	C	0.23161	1006
3	rs12496341	C	T	0.0874751	1006
3	rs523909	T	C	0.230616	1006
3	rs56013899	C	T	0.0506958	1006
3	rs690403	C	T	0.912525	1006
3	rs73041473	C	T	0.00596421	1006
3	rs580455	A	T	0.446322	1006
3	rs7624893	G	A	0.126243	1006
3	rs13081740	T	C	0.177932	1006
3	rs1864259	C	T	0.177932	1006
3	rs35975950	T	C	0.183897	1006
3	rs73041475	A	G	0.0497018	1006
3	rs4684279	G	A	0.184891	1006
3	rs73041478	C	T	0.05666	1006
3	rs11714754	A	C	0.0656064	1006
3	rs71310339	A	C	0.186879	1006
3	rs71310340	C	A	0.186879	1006
3	rs496611	G	A	0.441352	1006
3	rs147951429	G	A	0.0198807	1006
3	rs141897944	G	A	0.028827	1006
3	rs13070905	A	G	0.184891	1006
3	rs690244	A	G	0.927435	1006
3	rs2063775	T	G	0.184891	1006
3	rs2063776	T	C	0.184891	1006
3	rs579168	A	G	0.441352	1006
3	rs34993147	A	C	0.184891	1006
3	rs578241	G	T	0.927435	1006
3	rs4452312	T	C	0.184891	1006
3	rs114951998	G	C	0.0437376	1006
3	rs71310341	A	G	0.184891	1006
3	rs12488145	C	A	0.303181	1006
3	rs62236301	C	A	0.0656064	1006
3	rs74282851	T	G	0.0497018	1006
3	rs13082452	C	T	0.184891	1006
3	rs62236302	C	T	0.115308	1006
3	rs13082467	C	T	0.184891	1006
3	rs13082486	C	T	0.184891	1006
3	rs13062819	T	G	0.186879	1006
3	rs842487	A	G	0.50994	1006
3	rs842488	C	T	0.555666	1006
3	rs73041489	T	A	0.0536779	1006
3	rs11715320	T	C	0.12326	1006
3	rs690636	C	T	0.377734	1006
3	rs62236303	C	G	0.0675944	1006
3	rs75044204	A	G	0.0318091	1006
3	rs1594090	T	G	0.306163	1006
3	rs73041492	C	T	0.054672	1006
3	rs2347002	T	C	0.187873	1006
3	rs842489	T	C	0.198807	1006
3	rs111772738	T	G	0.0536779	1006
3	rs11128790	C	T	0.11829	1006
3	rs73041495	C	T	0.054672	1006
3	rs842490	T	C	0.0516899	1006
3	rs842491	G	A	0.198807	1006
3	rs113755687	C	T	0.054672	1006
3	rs842494	C	T	0.503976	1006
3	rs842495	G	C	0.615308	1006
3	rs842496	G	A	0.616302	1006
3	rs73041502	G	A	0.054672	1006
3	rs62236333	G	T	0.0516899	1006
3	rs713352	T	C	0.120278	1006
3	rs6442600	T	C	0.558648	1006
3	rs2860052	G	C	0.558648	1006
3	rs735592	G	C	0.185885	1006
3	rs938737	G	A	0.183897	1006
3	rs734276	C	G	0.388668	1006
3	rs62236334	C	T	0.120278	1006
3	rs7637120	C	T	0.398608	1006
3	rs9853719	T	C	0.517893	1006
3	rs62236335	A	C	0.115308	1006
3	rs62236336	A	C	0.082505	1006
3	rs13093266	A	C	0.197813	1006
3	rs73043108	G	A	0.0516899	1006
3	rs6798967	G	A	0.568588	1006
3	rs6763099	T	C	0.200795	1006
3	rs13062235	C	T	0.0477137	1006
3	rs62236339	T	A	0.082505	1006
3	rs186113097	C	T	0.00994036	1006
3	rs6442601	T	C	0.513917	1006
3	rs138122973	C	A	0.0139165	1006
3	rs4685332	C	T	0.196819	1006
3	rs4685333	A	G	0.513917	1006
3	rs12487648	A	G	0.116302	1006
3	rs35807842	C	A	0.196819	1006
3	rs4685334	G	C	0.196819	1006
3	rs4685335	C	T	0.513917	1006
3	rs73043115	G	A	0.00596421	1006
3	rs4298032	G	A	0.527833	1006
3	rs62236342	C	T	0.117296	1006
3	rs62236343	G	T	0.117296	1006
3	rs1546650	T	C	0.55169	1006
3	rs9848927	G	A	0.207753	1006
3	rs2059911	T	G	0.984095	1006
3	rs73043121	T	C	0.0526839	1006
3	rs62236344	C	T	0.117296	1006
3	rs71310344	A	G	0.233598	1006
3	rs2077624	A	G	0.468191	1006
3	rs2076819	G	A	0.525845	1006
3	rs7635311	A	G	0.465209	1006
3	rs12486361	T	C	0.44334	1006
3	rs114426744	C	T	0.114314	1006
3	rs9832910	A	T	0.378728	1006
3	rs9874976	G	C	0.05666	1006
3	rs60156791	A	G	0.322068	1006
3	rs57928681	C	T	0.328032	1006
3	rs73043124	G	A	0.322068	1006
3	rs12490991	A	G	0.349901	1006
3	rs12487995	T	G	0.11829	1006
3	rs4685336	C	A	0.259443	1006
3	rs62236345	C	T	0.11829	1006
3	rs150655938	C	T	0.0129225	1006
3	rs6776854	C	T	0.752485	1006
3	rs12488848	T	G	0.0188867	1006
3	rs12485690	G	T	0.11829	1006
3	rs17200320	T	C	0.227634	1006
3	rs73816431	A	G	0.227634	1006
3	rs7626299	G	A	0.281312	1006
3	rs12492816	A	C	0.11829	1006
3	rs62236346	T	C	0.119284	1006
3	rs71310345	A	G	0.225646	1006
3	rs78393923	C	T	0.0616302	1006
3	rs62236347	T	C	0.0666004	1006
3	rs17042252	G	A	0.222664	1006
3	rs7632675	G	A	0.170974	1006
3	rs56764336	G	A	0.166998	1006
3	rs111405604	C	A	0.0178926	1006
3	rs113824393	C	T	0.0178926	1006
3	rs17042258	T	C	0.166998	1006
3	rs73816433	G	A	0.0178926	1006
3	rs56358806	G	A	0.128231	1006
3	rs12631292	A	G	0.166998	1006
3	rs145860600	A	G	0.0159046	1006
3	rs75021622	T	C	0.0178926	1006
3	rs76969459	C	T	0.0188867	1006
3	rs73816435	C	T	0.0178926	1006
3	rs57460964	C	T	0.0178926	1006
3	rs41474845	C	G	0.0178926	1006
3	rs73144375	T	C	0.166998	1006
3	rs62236349	C	T	0.111332	1006
3	rs17042259	A	G	0.0178926	1006
3	rs12638865	G	A	0.166004	1006
3	rs73043130	C	T	0.0298211	1006
3	rs73043132	C	A	0.0308151	1006
3	rs76707709	C	T	0.0178926	1006
3	rs17272502	A	G	0.110338	1006
3	rs17042260	T	C	0.0516899	1006
3	rs73043138	C	T	0.0318091	1006
3	rs17042262	C	T	0.159046	1006
3	rs62236350	C	A	0.109344	1006
3	rs7614860	T	G	0.0178926	1006
3	rs11718891	C	A	0.109344	1006
3	rs11719094	G	T	0.161034	1006
3	rs114018418	G	A	0.0318091	1006
3	rs62236351	C	G	0.0318091	1006
3	rs11720129	C	T	0.111332	1006
3	rs62236352	T	C	0.163022	1006
3	rs1464170	A	G	0.750497	1006
3	rs55798912	G	A	0.0198807	1006
3	rs55781532	C	T	0.421471	1006
3	rs73043146	C	T	0.0218688	1006
3	rs62236354	C	T	0.10338	1006
3	rs9883798	C	A	0.331014	1006
3	rs77680619	C	T	0.0218688	1006
3	rs4685337	C	T	0.526839	1006
3	rs77065514	T	G	0.0606362	1006
3	rs1517516	G	T	0.264414	1006
3	rs2303851	A	G	0.146123	1006
3	rs73043154	C	T	0.0129225	1006
3	rs80047480	T	G	0.0457256	1006
3	rs6442603	T	C	0.280318	1006
3	rs4685339	A	T	0.737575	1006
3	rs4685340	C	G	0.279324	1006
3	rs11714115	T	C	0.106362	1006
3	rs145797392	G	A	0.0298211	1006
3	rs73043160	T	C	0.106362	1006
3	rs11715118	T	C	0.17495	1006
3	rs17272509	A	C	0.106362	1006
3	rs73031468	T	C	0.0646123	1006
3	rs35868572	G	A	0.172962	1006
3	rs78150983	A	T	0.0417495	1006
3	rs9839841	C	T	0.172962	1006
3	rs6799140	C	T	0.172962	1006
3	rs34331768	G	A	0.0447316	1006
3	rs147342321	G	A	0.0258449	1006
3	rs66728468	T	A	0.173956	1006
3	rs9817739	G	A	0.210736	1006
3	rs73022287	G	C	0.0656064	1006
3	rs59846174	A	G	0.0656064	1006
3	rs60656020	T	C	0.106362	1006
3	rs7644810	C	T	0.673956	1006
3	rs34796226	A	G	0.0407555	1006
3	rs73022293	A	G	0.0656064	1006
3	rs73022295	T	C	0.0656064	1006
3	rs6777165	A	G	0.106362	1006
3	rs149454523	T	C	0.0119284	1006
3	rs73022298	T	C	0.188867	1006
3	rs4684280	G	A	0.126243	1006
3	rs73022299	T	C	0.106362	1006
3	rs56360436	G	A	0.0656064	1006
3	rs6442605	T	C	0.126243	1006
3	rs7374660	G	A	0.126243	1006
3	rs9867980	T	C	0.776342	1006
3	rs11706034	A	G	0.126243	1006
3	rs56082183	T	G	0.126243	1006
3	rs73024204	A	G	0.0666004	1006
3	rs11716932	C	T	0.126243	1006
3	rs6790093	A	G	0.126243	1006
3	rs4684281	A	G	0.126243	1006
3	rs4685341	A	G	0.790258	1006
3	rs77197813	T	A	0.0198807	1006
3	rs2163021	C	T	0.0656064	1006
3	rs74513300	C	T	0.0178926	1006
3	rs9841598	A	C	0.134195	1006
3	rs58969168	C	A	0.0248509	1006
3	rs13096896	G	C	0.236581	1006
3	rs9824582	T	A	0.134195	1006
3	rs73024213	A	G	0.0745527	1006
3	rs11710881	T	C	0.150099	1006
3	rs17200327	T	C	0.0387674	1006
3	rs67758962	A	G	0.129225	1006
3	rs58458328	T	C	0.0248509	1006
3	rs57520832	A	T	0.132207	1006
3	rs112847477	C	A	0.0387674	1006
3	rs1517521	T	C	0.135189	1006
3	rs75510370	T	C	0.0457256	1006
3	rs116286059	C	T	0.0417495	1006
3	rs4684282	C	G	0.0745527	1006
3	rs55885717	A	C	0.0695825	1006
3	rs17042294	C	T	0.134195	1006
3	rs74906339	C	G	0.0397614	1006
3	rs56010341	T	C	0.132207	1006
3	rs59510526	T	C	0.0248509	1006
3	rs59403460	G	A	0.0248509	1006
3	rs143153851	G	A	0.00894632	1006
3	rs17042300	T	G	0.0248509	1006
3	rs12487874	C	A	0.243539	1006
3	rs9861696	A	G	0.132207	1006
3	rs1517520	C	T	0.0248509	1006
3	rs6792262	C	G	0.0248509	1006
3	rs6767890	A	G	0.135189	1006
3	rs17042311	C	G	0.132207	1006
3	rs62234666	T	C	0.0407555	1006
3	rs11711146	C	T	0.110338	1006
3	rs10510448	G	A	0.12326	1006
3	rs73024225	G	A	0.0129225	1006
3	rs58498138	G	A	0.102386	1006
3	rs17042321	C	T	0.0367793	1006
3	rs6766596	T	C	0.156064	1006
3	rs77779185	C	G	0.0417495	1006
3	rs113031786	C	T	0.0178926	1006
3	rs115592367	C	T	0.0139165	1006
3	rs73024228	T	C	0.0685885	1006
3	rs7610834	A	G	0.119284	1006
3	rs7635342	C	T	0.119284	1006
3	rs76237315	G	A	0.055666	1006
3	rs9848484	G	A	0.15507	1006
3	rs116690299	G	A	0.0218688	1006
3	rs1429160	T	C	0.507952	1006
3	rs7619304	T	G	0.116302	1006
3	rs7621664	T	C	0.117296	1006
3	rs114277573	G	A	0.0168986	1006
3	rs73024230	G	A	0.00994036	1006
3	rs1429158	G	A	0.62326	1006
3	rs11128791	T	C	0.508946	1006
3	rs75124651	G	C	0.0397614	1006
3	rs142411579	T	C	0.0149105	1006
3	rs7650427	C	G	0.508946	1006
3	rs1429155	T	C	0.508946	1006
3	rs11925623	G	T	0.45825	1006
3	rs116476526	G	A	0.0149105	1006
3	rs77487154	C	A	0.0586481	1006
3	rs73816496	G	A	0.05666	1006
3	rs78622501	T	C	0.125249	1006
3	rs59112864	T	A	0.335984	1006
3	rs55977257	C	T	0.167992	1006
3	rs55726732	T	G	0.171968	1006
3	rs113075095	C	G	0.0397614	1006
3	rs539082056	C	T	0.00596421	1006
3	rs13087702	C	T	0.353877	1006
3	rs10865744	G	A	0.0934394	1006
3	rs4684283	G	A	0.353877	1006
3	rs142720188	G	A	0.00795229	1006
3	rs145972844	T	A	0.0208748	1006
3	rs75326053	C	T	0.0954274	1006
3	rs7624325	C	T	0.0139165	1006
3	rs2059910	C	T	0.352883	1006
3	rs10454232	C	T	0.184891	1006
3	rs3815962	C	T	0.352883	1006
3	rs142369084	G	T	0.0149105	1006
3	rs1429164	A	G	0.45328	1006
3	rs115067899	C	T	0.0308151	1006
3	rs79475731	C	T	0.0954274	1006
3	rs13087074	C	T	0.351889	1006
3	rs11128792	C	A	0.892644	1006
3	rs78669684	C	T	0.0218688	1006
3	rs78534375	A	T	0.0954274	1006
3	rs10780004	G	A	0.0954274	1006
3	rs11715123	A	T	0.0944334	1006
3	rs12635495	A	C	0.352883	1006
3	rs9842188	T	C	0.451292	1006
3	rs17272530	C	T	0.451292	1006
3	rs4538360	A	G	0.452286	1006
3	rs2881512	A	G	0.452286	1006
3	rs4532116	A	C	0.452286	1006
3	rs58038619	T	C	0.44334	1006
3	rs11712719	C	G	0.439364	1006
3	rs116635709	G	A	0.0109344	1006
3	rs9990208	C	T	0.0904573	1006
3	rs76090646	C	T	0.0149105	1006
3	rs2115581	G	A	0.331014	1006
3	rs2115580	C	T	0.406561	1006
3	rs191061545	G	T	0.0487078	1006
3	rs4461403	C	T	0.421471	1006
3	rs9853822	C	T	0.421471	1006
3	rs9854036	C	A	0.421471	1006
3	rs9854409	G	A	0.105368	1006
3	rs34240418	G	C	0.0904573	1006
3	rs9310498	C	T	0.421471	1006
3	rs9858869	C	T	0.421471	1006
3	rs74339558	C	T	0.0149105	1006
3	rs9859948	G	A	0.422465	1006
3	rs142953005	A	T	0.0248509	1006
3	rs1896822	C	G	0.421471	1006
3	rs77831087	C	G	0.0397614	1006
3	rs2881513	C	G	0.106362	1006
3	rs1429163	G	A	0.306163	1006
3	rs28680533	G	A	0.105368	1006
3	rs11128793	C	A	0.319085	1006
3	rs78349102	T	C	0.0149105	1006
3	rs74952110	G	A	0.0198807	1006
3	rs11915576	A	C	0.0149105	1006
3	rs1346604	G	C	0.430417	1006
3	rs2881514	A	G	0.425447	1006
3	rs2346910	G	A	0.424453	1006
3	rs2346911	G	A	0.424453	1006
3	rs2346912	A	G	0.424453	1006
3	rs4685343	G	A	0.424453	1006
3	rs3821786	T	C	0.424453	1006
3	rs3821785	G	C	0.424453	1006
3	rs3821784	G	A	0.404573	1006
3	rs2303849	C	T	0.0974155	1006
3	rs1366700	T	C	0.299205	1006
3	rs1366701	C	A	0.410537	1006
3	rs6768991	G	C	0.414513	1006
3	rs1429161	C	G	0.410537	1006
3	rs1429162	C	G	0.302187	1006
3	rs115205119	C	A	0.0159046	1006
3	rs73026232	G	A	0.168986	1006
3	rs34829414	G	T	0.168986	1006
3	rs181643678	G	A	0.00695825	1006
3	rs77606669	C	T	0.0139165	1006
3	rs115885835	G	C	0.00994036	1006
3	rs59876076	G	T	0.0964215	1006
3	rs75052058	C	T	0.0347913	1006
3	rs78982576	G	A	0.0139165	1006
3	rs79203570	T	C	0.0506958	1006
3	rs79103612	C	A	0.0139165	1006
3	rs116818108	G	T	0.00894632	1006
3	rs4684284	T	A	0.16998	1006
3	rs9841359	G	C	0.280318	1006
3	rs76524814	G	A	0.0139165	1006
3	rs71310350	G	A	0.16998	1006
3	rs1529511	A	T	0.2833	1006
3	rs1529512	C	G	0.2833	1006
3	rs140050779	C	T	0.0109344	1006
3	rs34755000	A	G	0.266402	1006
3	rs1529513	T	C	0.837972	1006
3	rs9818738	A	G	0.280318	1006
3	rs9310499	T	C	0.280318	1006
3	rs13076298	G	A	0.16998	1006
3	rs7649083	A	C	0.0149105	1006
3	rs114286688	T	C	0.0666004	1006
3	rs67800494	A	C	0.16998	1006
3	rs17042365	C	T	0.234592	1006
3	rs11718724	C	T	0.266402	1006
3	rs115483179	A	G	0.0119284	1006
3	rs77236956	C	T	0.0238569	1006
3	rs147346781	G	A	0.0168986	1006
3	rs13093768	A	G	0.16998	1006
3	rs76908195	C	T	0.0149105	1006
3	rs13100878	G	A	0.16998	1006
3	rs34718285	G	T	0.16998	1006
3	rs34600445	T	C	0.22167	1006
3	rs6774181	A	G	0.365805	1006
3	rs9865882	G	A	0.234592	1006
3	rs17042372	T	C	0.0964215	1006
3	rs35144212	G	A	0.220676	1006
3	rs17042373	C	T	0.0139165	1006
3	rs73026255	T	C	0.280318	1006
3	rs9838026	A	G	0.280318	1006
3	rs61741899	G	A	0.0218688	1006
3	rs13093250	C	T	0.220676	1006
3	rs13097853	C	T	0.170974	1006
3	rs34266070	G	A	0.220676	1006
3	rs34755071	T	C	0.298211	1006
3	rs140256071	T	C	0.0198807	1006
3	rs116290838	C	T	0.0238569	1006
3	rs62234671	T	A	0.0328032	1006
3	rs13315317	G	A	0.241551	1006
3	rs13315424	G	A	0.238569	1006
3	rs35813995	C	A	0.234592	1006
3	rs13073454	C	T	0.10835	1006
3	rs74626052	A	G	0.0447316	1006
3	rs79729615	G	A	0.0447316	1006
3	rs9822219	C	T	0.298211	1006
3	rs13079033	A	T	0.298211	1006
3	rs149774545	T	C	0.0218688	1006
3	rs6803356	T	G	0.298211	1006
3	rs6803987	T	C	0.385686	1006
3	rs3856833	C	A	0.298211	1006
3	rs34538678	C	G	0.254473	1006
3	rs35034173	C	G	0.255467	1006
3	rs112729316	T	C	0.0447316	1006
3	rs3856834	T	C	0.204771	1006
3	rs11917783	C	A	0.202783	1006
3	rs147647054	G	A	0.0159046	1006
3	rs2303847	T	G	0.355865	1006
3	rs12489187	G	A	0.162028	1006
3	rs10865745	A	G	0.641153	1006
3	rs114752146	T	A	0.0109344	1006
3	rs6796808	C	G	0.656064	1006
3	rs6796994	C	T	0.654076	1006
3	rs6797171	G	A	0.340954	1006
3	rs6797084	C	T	0.312127	1006
3	rs73136608	G	A	0.0149105	1006
3	rs2042826	T	C	0.753479	1006
3	rs6799971	G	A	0.312127	1006
3	rs76983344	G	C	0.172962	1006
3	rs9842123	C	G	0.315109	1006
3	rs1366703	G	A	0.426441	1006
3	rs57736467	G	A	0.166004	1006
3	rs10510450	C	T	0.166004	1006
3	rs12491861	C	T	0.300199	1006
3	rs6771025	T	C	0.171968	1006
3	rs11128794	T	C	0.537773	1006
3	rs73136617	C	T	0.05666	1006
3	rs77700802	G	A	0.176938	1006
3	rs77205982	C	T	0.0139165	1006
3	rs6771695	T	C	0.16998	1006
3	rs76539851	A	T	0.05666	1006
3	rs6442608	T	C	0.183897	1006
3	rs78660996	G	A	0.0874751	1006
3	rs114962241	T	C	0.0139165	1006
3	rs80000049	A	G	0.171968	1006
3	rs76836090	A	G	0.0119284	1006
3	rs10446440	G	A	0.05666	1006
3	rs76718558	C	T	0.0874751	1006
3	rs10446441	G	C	0.171968	1006
3	rs10446442	A	G	0.171968	1006
3	rs6793330	A	C	0.368787	1006
3	rs2099002	C	T	0.296223	1006
3	rs2099003	C	T	0.297217	1006
3	rs74642013	A	C	0.171968	1006
3	rs17042389	G	C	0.182903	1006
3	rs62234672	C	A	0.182903	1006
3	rs78703063	G	A	0.0347913	1006
3	rs17200369	T	G	0.284294	1006
3	rs2016225	A	C	0.753479	1006
3	rs12492582	C	A	0.298211	1006
3	rs61346198	A	G	0.182903	1006
3	rs111370686	G	A	0.0139165	1006
3	rs75443306	A	G	0.101392	1006
3	rs17042393	C	T	0.101392	1006
3	rs13069943	G	C	0.298211	1006
3	rs12636481	G	A	0.182903	1006
3	rs6763943	G	T	0.582505	1006
3	rs75000365	T	G	0.170974	1006
3	rs13081210	C	T	0.299205	1006
3	rs73030118	C	T	0.0437376	1006
3	rs61647190	C	T	0.101392	1006
3	rs11926328	G	C	0.672962	1006
3	rs74608231	G	C	0.055666	1006
3	rs56692373	C	G	0.101392	1006
3	rs111605320	G	T	0.0139165	1006
3	rs2347309	C	A	0.672962	1006
3	rs11927290	C	T	0.299205	1006
3	rs7629572	T	C	0.672962	1006
3	rs74282858	C	T	0.101392	1006
3	rs79506999	T	G	0.0168986	1006
3	rs76922882	A	G	0.0497018	1006
3	rs9822633	T	C	0.673956	1006
3	rs9822805	T	C	0.673956	1006
3	rs73140613	A	G	0.0467197	1006
3	rs11128795	T	C	0.0914513	1006
3	rs7624047	G	C	0.149105	1006
3	rs76103214	C	T	0.0218688	1006
3	rs75852520	T	C	0.0497018	1006
3	rs77744624	G	C	0.101392	1006
3	rs2099004	C	T	0.101392	1006
3	rs2114776	C	T	0.133201	1006
3	rs75697569	C	G	0.101392	1006
3	rs2162614	A	T	0.133201	1006
3	rs2162615	C	G	0.689861	1006
3	rs73140621	A	G	0.101392	1006
3	rs144845273	G	A	0.0874751	1006
3	rs11706069	T	A	0.299205	1006
3	rs4685344	C	T	0.101392	1006
3	rs13085364	C	A	0.298211	1006
3	rs2347310	C	T	0.89165	1006
3	rs74566422	A	G	0.106362	1006
3	rs11920355	A	C	0.690855	1006
3	rs11916740	T	C	0.755467	1006
3	rs78512741	A	G	0.101392	1006
3	rs79043923	A	G	0.101392	1006
3	rs112960603	C	G	0.0695825	1006
3	rs12497831	G	A	0.0646123	1006
3	rs58981508	G	A	0.101392	1006
3	rs60098611	T	C	0.101392	1006
3	rs78070582	T	C	0.101392	1006
3	rs6780876	C	T	0.690855	1006
3	rs6796496	T	A	0.101392	1006
3	rs62234691	G	A	0.0586481	1006
3	rs140448375	T	C	0.0129225	1006
3	rs73031594	T	A	0.133201	1006
3	rs6796680	T	C	0.690855	1006
3	rs77799411	C	T	0.105368	1006
3	rs13073074	A	T	0.300199	1006
3	rs11924698	A	G	0.589463	1006
3	rs12633622	T	C	0.101392	1006
3	rs17042414	A	C	0.101392	1006
3	rs10510451	A	G	0.0536779	1006
3	rs73031600	T	C	0.0765408	1006
3	rs528452148	T	A	0.0119284	1006
3	rs11128796	A	G	0.690855	1006
3	rs76533864	A	C	0.101392	1006
3	rs58449584	G	A	0.101392	1006
3	rs141592315	G	C	0.0497018	1006
3	rs11919303	G	C	0.300199	1006
3	rs140100512	C	T	0.0139165	1006
3	rs140659372	G	C	0.0119284	1006
3	rs140382505	A	C	0.0208748	1006
3	rs17042421	A	G	0.101392	1006
3	rs11711720	C	T	0.161034	1006
3	rs9858031	T	C	0.690855	1006
3	rs78683835	T	C	0.028827	1006
3	rs6800778	C	T	0.101392	1006
3	rs4685345	C	G	0.101392	1006
3	rs6801143	C	A	0.101392	1006
3	rs6801333	G	T	0.101392	1006
3	rs6801355	G	A	0.101392	1006
3	rs12630021	G	A	0.101392	1006
3	rs12635883	A	G	0.101392	1006
3	rs12635929	A	T	0.101392	1006
3	rs75464773	C	T	0.15507	1006
3	rs9862636	A	G	0.690855	1006
3	rs73033010	T	C	0.135189	1006
3	rs2195152	T	C	0.299205	1006
3	rs111268092	G	C	0.101392	1006
3	rs62234692	C	T	0.0646123	1006
3	rs78751170	A	C	0.101392	1006
3	rs6802880	T	C	0.299205	1006
3	rs75557371	C	T	0.101392	1006
3	rs76281010	T	C	0.15507	1006
3	rs4685347	G	A	0.101392	1006
3	rs4685348	C	T	0.101392	1006
3	rs4685349	A	T	0.691849	1006
3	rs4685350	A	G	0.101392	1006
3	rs4685351	T	C	0.101392	1006
3	rs74481167	T	C	0.15507	1006
3	rs17042436	T	C	0.135189	1006
3	rs141359870	A	T	0.0337972	1006
3	rs56120958	A	T	0.135189	1006
3	rs78312719	G	A	0.0357853	1006
3	rs17272579	A	G	0.0447316	1006
3	rs13091073	G	C	0.299205	1006
3	rs77640608	A	G	0.101392	1006
3	rs60574564	A	G	0.101392	1006
3	rs2217203	C	T	0.298211	1006
3	rs13059623	G	C	0.298211	1006
3	rs6767784	T	G	0.298211	1006
3	rs6779170	A	G	0.691849	1006
3	rs74282865	G	T	0.101392	1006
3	rs80117042	G	T	0.105368	1006
3	rs6803924	C	G	0.101392	1006
3	rs6803949	C	T	0.101392	1006
3	rs80213066	C	T	0.054672	1006
3	rs12635244	C	T	0.101392	1006
3	rs35399274	T	C	0.163022	1006
3	rs78431384	C	T	0.101392	1006
3	rs9882426	T	G	0.689861	1006
3	rs114128276	A	C	0.00795229	1006
3	rs139812820	C	T	0.0109344	1006
3	rs7624293	T	C	0.101392	1006
3	rs7612830	G	A	0.101392	1006
3	rs12636810	G	A	0.135189	1006
3	rs6442615	C	A	0.101392	1006
3	rs12638729	A	G	0.135189	1006
3	rs11716417	T	C	0.15507	1006
3	rs73140683	T	C	0.101392	1006
3	rs74713011	T	C	0.101392	1006
3	rs76445534	C	T	0.0497018	1006
3	rs78107877	C	A	0.101392	1006
3	rs73033029	T	C	0.0765408	1006
3	rs111271161	A	G	0.00894632	1006
3	rs11128797	A	G	0.299205	1006
3	rs78725470	T	C	0.0198807	1006
3	rs146431458	T	C	0.0337972	1006
3	rs73033034	T	C	0.135189	1006
3	rs2347311	G	A	0.101392	1006
3	rs77644409	G	T	0.15507	1006
3	rs9813783	A	C	0.755467	1006
3	rs115582509	G	A	0.0129225	1006
3	rs12638568	T	C	0.101392	1006
3	rs17029179	C	G	0.690855	1006
3	rs76809995	G	A	0.0139165	1006
3	rs113306242	C	A	0.0964215	1006
3	rs17081718	C	T	0.101392	1006
3	rs144567171	A	G	0.0337972	1006
3	rs4685355	C	T	0.690855	1006
3	rs73033042	A	G	0.136183	1006
3	rs4685356	A	C	0.690855	1006
3	rs17272586	A	G	0.299205	1006
3	rs10510452	A	G	0.299205	1006
3	rs73140698	C	T	0.101392	1006
3	rs9829012	A	G	0.755467	1006
3	rs73142503	T	A	0.101392	1006
3	rs11927155	C	T	0.135189	1006
3	rs17029188	G	A	0.101392	1006
3	rs17200390	G	A	0.15507	1006
3	rs890640	G	A	0.101392	1006
3	rs12233472	A	G	0.302187	1006
3	rs2011879	C	T	0.101392	1006
3	rs1808518	A	C	0.101392	1006
3	rs10510453	G	A	0.135189	1006
3	rs2347312	C	G	0.693837	1006
3	rs78972593	G	A	0.101392	1006
3	rs2059743	A	T	0.693837	1006
3	rs10510454	C	T	0.101392	1006
3	rs114431761	G	A	0.00795229	1006
3	rs148790587	T	C	0.0119284	1006
3	rs2195153	T	A	0.100398	1006
3	rs12374151	G	A	0.15507	1006
3	rs930039	A	T	0.693837	1006
3	rs77320748	A	C	0.101392	1006
3	rs76419414	C	T	0.101392	1006
3	rs78535035	G	A	0.0109344	1006
3	rs73142513	C	T	0.102386	1006
3	rs74282867	G	A	0.101392	1006
3	rs75201237	C	T	0.105368	1006
3	rs74949809	T	C	0.101392	1006
3	rs73035062	T	C	0.136183	1006
3	rs75019704	G	C	0.0497018	1006
3	rs57842038	C	T	0.101392	1006
3	rs60830150	G	A	0.101392	1006
3	rs112051848	C	T	0.101392	1006
3	rs71310353	C	A	0.0318091	1006
3	rs3773826	G	A	0.106362	1006
3	rs73035063	A	G	0.135189	1006
3	rs73035065	A	G	0.170974	1006
3	rs59167545	G	C	0.102386	1006
3	rs34795494	G	C	0.101392	1006
3	rs141152995	A	T	0.00994036	1006
3	rs41285045	C	T	0.0497018	1006
3	rs76204094	A	G	0.156064	1006
3	rs79924124	A	C	0.156064	1006
3	rs13067997	C	G	0.301193	1006
3	rs57752390	T	C	0.135189	1006
3	rs56740803	G	C	0.135189	1006
3	rs73035070	C	G	0.135189	1006
3	rs4685357	T	A	0.693837	1006
3	rs6787063	C	G	0.592445	1006
3	rs4234537	T	C	0.101392	1006
3	rs2303589	C	T	0.592445	1006
3	rs2254783	G	A	0.101392	1006
3	rs2303590	T	C	0.101392	1006
3	rs2195154	G	A	0.101392	1006
3	rs73035073	A	C	0.0795229	1006
3	rs35942239	C	A	0.0974155	1006
3	rs113247216	G	A	0.0139165	1006
3	rs2303591	A	G	0.101392	1006
3	rs2217204	T	C	0.693837	1006
3	rs2195155	T	C	0.299205	1006
3	rs74208885	T	G	0.101392	1006
3	rs74193997	T	C	0.101392	1006
3	rs3773827	G	T	0.592445	1006
3	rs11710967	T	C	0.15507	1006
3	rs6764867	T	C	0.102386	1006
3	rs6800888	C	T	0.101392	1006
3	rs73035077	A	C	0.0248509	1006
3	rs3773828	G	A	0.101392	1006
3	rs3773829	C	T	0.101392	1006
3	rs74525566	C	G	0.0526839	1006
3	rs116608545	T	C	0.0119284	1006
3	rs73142529	A	C	0.102386	1006
3	rs3821708	G	C	0.302187	1006
3	rs3773830	G	C	0.302187	1006
3	rs140002775	G	A	0.0178926	1006
3	rs3773831	A	G	0.0497018	1006
3	rs3773832	T	G	0.302187	1006
3	rs3773833	G	A	0.690855	1006
3	rs4685358	C	T	0.102386	1006
3	rs58869003	T	C	0.102386	1006
3	rs57014221	T	C	0.102386	1006
3	rs56841478	C	A	0.102386	1006
3	rs11128798	A	G	0.302187	1006
3	rs73035080	G	A	0.135189	1006
3	rs73035082	C	T	0.135189	1006
3	rs3773834	C	T	0.687873	1006
3	rs74616227	T	C	0.0487078	1006
3	rs77110037	G	C	0.0944334	1006
3	rs145828505	G	A	0.0218688	1006
3	rs188966680	C	T	0.0248509	1006
3	rs2162616	G	T	0.298211	1006
3	rs141123960	C	T	0.0119284	1006
3	rs9847342	C	G	0.892644	1006
3	rs116172431	G	A	0.0387674	1006
3	rs2241533	C	T	0.158052	1006
3	rs4234538	G	C	0.692843	1006
3	rs6773997	T	G	0.587475	1006
3	rs4685359	T	C	0.587475	1006
3	rs61423223	G	A	0.106362	1006
3	rs11925307	G	A	0.277336	1006
3	rs9862398	C	T	0.692843	1006
3	rs9862419	C	T	0.752485	1006
3	rs9862975	G	A	0.693837	1006
3	rs9863186	C	T	0.587475	1006
3	rs74353348	T	A	0.158052	1006
3	rs7615227	G	T	0.133201	1006
3	rs7615387	G	T	0.587475	1006
3	rs4685361	A	T	0.586481	1006
3	rs76657396	C	A	0.106362	1006
3	rs11921703	G	A	0.586481	1006
3	rs111291739	G	A	0.00994036	1006
3	rs1987830	A	G	0.587475	1006
3	rs1987831	T	C	0.587475	1006
3	rs9870157	T	C	0.722664	1006
3	rs9850543	G	A	0.587475	1006
3	rs4684285	C	T	0.106362	1006
3	rs79793644	T	G	0.0516899	1006
3	rs13064112	A	G	0.298211	1006
3	rs11916181	A	G	0.587475	1006
3	rs6809047	G	C	0.693837	1006
3	rs79076127	G	C	0.158052	1006
3	rs11928169	T	A	0.133201	1006
3	rs2347315	T	C	0.587475	1006
3	rs57300961	A	G	0.106362	1006
3	rs2217205	C	T	0.10835	1006
3	rs2195156	G	T	0.106362	1006
3	rs2195157	C	A	0.106362	1006
3	rs2217206	T	C	0.587475	1006
3	rs6767053	C	A	0.106362	1006
3	rs6442621	C	T	0.693837	1006
3	rs4685362	T	G	0.693837	1006
3	rs4685363	G	A	0.587475	1006
3	rs1529401	C	T	0.693837	1006
3	rs4685364	C	T	0.587475	1006
3	rs76081535	T	A	0.158052	1006
3	rs4685365	T	C	0.587475	1006
3	rs4685366	A	G	0.43837	1006
3	rs59875821	C	T	0.131213	1006
3	rs2217207	G	T	0.587475	1006
3	rs2195158	T	C	0.693837	1006
3	rs111233332	G	A	0.158052	1006
3	rs78355891	C	T	0.106362	1006
3	rs13093413	A	G	0.693837	1006
3	rs13093577	C	A	0.587475	1006
3	rs115554649	T	C	0.0208748	1006
3	rs4513439	A	G	0.587475	1006
3	rs34248201	A	G	0.587475	1006
3	rs56207034	G	A	0.0228628	1006
3	rs6801742	A	G	0.587475	1006
3	rs6790577	T	C	0.106362	1006
3	rs77279850	G	A	0.0576541	1006
3	rs6790696	T	G	0.587475	1006
3	rs113613483	C	T	0.106362	1006
3	rs4358285	T	C	0.693837	1006
3	rs6778201	G	C	0.587475	1006
3	rs12485773	C	G	0.587475	1006
3	rs12485920	G	A	0.398608	1006
3	rs77274660	C	G	0.158052	1006
3	rs890642	A	C	0.692843	1006
3	rs890643	G	A	0.586481	1006
3	rs4443161	T	G	0.689861	1006
3	rs4263272	T	C	0.756461	1006
3	rs58883852	G	T	0.105368	1006
3	rs2162617	G	A	0.688867	1006
3	rs2162618	C	A	0.104374	1006
3	rs6797529	A	G	0.689861	1006
3	rs890644	T	C	0.689861	1006
3	rs7623201	G	A	0.157058	1006
3	rs74476492	G	T	0.0506958	1006
3	rs6442623	A	G	0.0109344	1006
3	rs141684134	G	C	0.0178926	1006
3	rs7625875	C	A	0.687873	1006
3	rs1469372	A	G	0.420477	1006
3	rs2059742	G	T	0.303181	1006
3	rs55683442	G	A	0.0457256	1006
3	rs143163447	G	C	0.157058	1006
3	rs190341852	G	A	0.119284	1006
3	rs113962697	C	A	0.130219	1006
3	rs138358293	G	A	0.0387674	1006
3	rs2347320	C	A	0.131213	1006
3	rs2347321	G	C	0.131213	1006
3	rs113524703	G	A	0.157058	1006
3	rs74853590	C	T	0.150099	1006
3	rs55934162	G	C	0.130219	1006
3	rs6765784	A	G	0.375746	1006
3	rs6442624	C	T	0.814115	1006
3	rs7635873	C	A	0.664016	1006
3	rs7636154	G	C	0.158052	1006
3	rs7650228	T	G	0.664016	1006
3	rs12106701	C	G	0.129225	1006
3	rs11128799	A	G	0.664016	1006
3	rs17272607	G	T	0.198807	1006
3	rs35436616	C	T	0.198807	1006
3	rs77999889	G	A	0.0168986	1006
3	rs187997141	C	T	0.00695825	1006
3	rs17272614	C	T	0.198807	1006
3	rs17200411	C	T	0.158052	1006
3	rs12107037	A	T	0.306163	1006
3	rs75501919	G	A	0.158052	1006
3	rs1991418	G	C	0.182903	1006
3	rs1991419	T	C	0.130219	1006
3	rs2162611	T	A	0.129225	1006
3	rs9869622	C	T	0.175944	1006
3	rs115231355	A	G	0.0238569	1006
3	rs181983320	T	C	0.00994036	1006
3	rs7631231	T	C	0.176938	1006
3	rs12490936	A	G	0.158052	1006
3	rs9880520	G	A	0.663022	1006
3	rs9809465	G	A	0.175944	1006
3	rs9310500	G	A	0.663022	1006
3	rs12485458	G	A	0.158052	1006
3	rs7647846	A	C	0.374751	1006
3	rs150836266	C	A	0.0139165	1006
3	rs78001079	C	T	0.0467197	1006
3	rs66759805	C	G	0.198807	1006
3	rs56661103	G	C	0.0506958	1006
3	rs1011352	C	A	0.662028	1006
3	rs73039169	G	A	0.0238569	1006
3	rs17200418	C	T	0.12326	1006
3	rs7609903	A	G	0.127237	1006
3	rs79345760	C	T	0.122266	1006
3	rs7634664	G	A	0.649105	1006
3	rs7612566	A	C	0.318091	1006
3	rs73144495	G	A	0.171968	1006
3	rs79704163	C	A	0.0815109	1006
3	rs143401079	C	T	0.0188867	1006
3	rs76642209	A	G	0.126243	1006
3	rs78690674	G	C	0.0506958	1006
3	rs7637655	C	G	0.480119	1006
3	rs191687017	C	T	0.00298211	1006
3	rs11918970	C	G	0.832008	1006
3	rs17042507	G	T	0.209742	1006
3	rs17200439	C	A	0.126243	1006
3	rs12493295	T	G	0.0516899	1006
3	rs66929088	G	A	0.0228628	1006
3	rs73039173	C	A	0.0188867	1006
3	rs1025254	T	C	0.831014	1006
3	rs1035847	G	A	0.21173	1006
3	rs74913911	C	T	0.0516899	1006
3	rs7644099	C	G	0.831014	1006
3	rs11128801	A	G	0.240557	1006
3	rs7644378	G	A	0.831014	1006
3	rs34286121	T	C	0.0228628	1006
3	rs34134953	A	G	0.0228628	1006
3	rs73039177	A	C	0.193837	1006
3	rs12486937	G	C	0.0516899	1006
3	rs11715460	A	C	0.241551	1006
3	rs1465540	T	C	0.620278	1006
3	rs12487013	C	T	0.0516899	1006
3	rs34256157	G	A	0.0228628	1006
3	rs4685367	T	A	0.822068	1006
3	rs4685368	A	G	0.822068	1006
3	rs9823982	G	A	0.16998	1006
3	rs4685369	T	C	0.836978	1006
3	rs9824326	G	A	0.163022	1006
3	rs142833074	C	T	0.0208748	1006
3	rs6764291	A	G	0.976143	1006
3	rs73146320	G	A	0.15507	1006
3	rs9850242	T	C	0.870775	1006
3	rs9867803	A	G	0.0536779	1006
3	rs114033832	A	G	0.0188867	1006
3	rs56890961	G	A	0.0576541	1006
3	rs113354063	C	A	0.0387674	1006
3	rs7651597	T	C	0.832008	1006
3	rs10510457	T	C	0.296223	1006
3	rs145908286	C	A	0.00994036	1006
3	rs7652068	T	C	0.870775	1006
3	rs6798917	G	A	0.869781	1006
3	rs141356293	A	T	0.0188867	1006
3	rs6799703	G	C	0.208748	1006
3	rs113381812	C	T	0.0139165	1006
3	rs6802075	C	T	0.054672	1006
3	rs112975026	C	T	0.027833	1006
3	rs10510458	A	G	0.131213	1006
3	rs17042529	T	A	0.0387674	1006
3	rs2881604	A	G	0.0387674	1006
3	rs9850448	C	A	0.364811	1006
3	rs2347322	A	G	0.0924453	1006
3	rs6806077	G	T	0.868787	1006
3	rs17042532	A	G	0.0387674	1006
3	rs146637125	A	G	0.0188867	1006
3	rs151270353	T	C	0.0188867	1006
3	rs140483548	T	C	0.0188867	1006
3	rs6763851	G	C	0.364811	1006
3	rs76582101	A	G	0.0387674	1006
3	rs6788172	A	G	0.457256	1006
3	rs73041150	T	G	0.0616302	1006
3	rs6788858	A	G	0.457256	1006
3	rs75984264	T	G	0.0387674	1006
3	rs78617747	C	T	0.0387674	1006
3	rs6767531	G	A	0.0586481	1006
3	rs6767748	C	T	0.869781	1006
3	rs6780732	T	G	0.209742	1006
3	rs13319552	G	A	0.156064	1006
3	rs149292742	T	C	0.0188867	1006
3	rs61185767	A	G	0.404573	1006
3	rs73041155	A	G	0.209742	1006
3	rs10510459	C	T	0.345924	1006
3	rs74453648	C	T	0.127237	1006
3	rs73041157	T	C	0.214712	1006
3	rs9869735	T	C	0.38171	1006
3	rs1154631	T	C	0.869781	1006
3	rs9873973	T	C	0.869781	1006
3	rs60059651	G	A	0.204771	1006
3	rs12107998	T	C	0.0536779	1006
3	rs74196906	T	C	0.0238569	1006
3	rs12106804	A	T	0.0536779	1006
3	rs12486634	A	G	0.214712	1006
3	rs79130599	A	G	0.127237	1006
3	rs12496518	T	G	0.340954	1006
3	rs34618555	C	T	0.0596421	1006
3	rs146432579	G	A	0.0188867	1006
3	rs79914216	G	A	0.0596421	1006
3	rs2114773	C	T	0.578529	1006
3	rs1123951	C	A	0.0636183	1006
3	rs67594505	T	A	0.0785288	1006
3	rs76846648	A	G	0.0238569	1006
3	rs9809594	T	G	0.054672	1006
3	rs116763069	A	G	0.0188867	1006
3	rs17042554	C	T	0.0387674	1006
3	rs2195151	C	G	0.629225	1006
3	rs138622458	G	C	0.0188867	1006
3	rs116032398	T	G	0.0159046	1006
3	rs2881605	G	A	0.868787	1006
3	rs150905228	G	A	0.0109344	1006
3	rs6782488	T	C	0.102386	1006
3	rs73816874	C	T	0.417495	1006
3	rs7638931	A	C	0.868787	1006
3	rs7628691	T	C	0.054672	1006
3	rs67394831	G	C	0.0636183	1006
3	rs1123952	G	A	0.102386	1006
3	rs12233617	C	A	0.291252	1006
3	rs114648876	A	G	0.0387674	1006
3	rs68161665	A	G	0.0636183	1006
3	rs11713006	A	G	0.291252	1006
3	rs1465539	T	C	0.828032	1006
3	rs9811661	G	A	0.368787	1006
3	rs1155879	A	G	0.828032	1006
3	rs1155880	C	T	0.0636183	1006
3	rs977676	A	G	0.828032	1006
3	rs12494691	G	A	0.274354	1006
3	rs77927691	G	A	0.126243	1006
3	rs9868688	C	T	0.370775	1006
3	rs7615979	C	T	0.05666	1006
3	rs12714927	C	T	0.366799	1006
3	rs190653225	C	G	0.00596421	1006
3	rs767375	C	T	0.366799	1006
3	rs9819619	T	C	0.129225	1006
3	rs4685370	A	G	0.866799	1006
3	rs116927627	A	G	0.028827	1006
3	rs144474581	A	G	0.0129225	1006
3	rs114711982	A	G	0.0119284	1006
3	rs73023507	C	T	0.0437376	1006
3	rs111850521	A	G	0.10338	1006
3	rs13064825	C	T	0.388668	1006
3	rs73023510	A	G	0.0815109	1006
3	rs76239975	G	A	0.0854871	1006
3	rs28609266	A	T	0.10338	1006
3	rs115798138	T	A	0.0139165	1006
3	rs965175	C	T	0.374751	1006
3	rs28693959	A	C	0.105368	1006
3	rs28461201	T	C	0.10338	1006
3	rs9820172	C	T	0.714712	1006
3	rs12374141	A	G	0.821074	1006
3	rs113992559	C	A	0.0208748	1006
3	rs1544917	C	T	0.37674	1006
3	rs73023516	G	A	0.0805169	1006
3	rs11709325	G	A	0.37674	1006
3	rs73023518	G	A	0.0805169	1006
3	rs58796338	A	G	0.101392	1006
3	rs75914480	G	A	0.0367793	1006
3	rs11128805	C	T	0.715706	1006
3	rs78043722	C	T	0.0715706	1006
3	rs570844439	T	C	0.00397614	1006
3	rs733786	A	G	0.7167	1006
3	rs78671488	C	T	0.0437376	1006
3	rs12492500	A	G	0.612326	1006
3	rs9813959	G	A	0.205765	1006
3	rs73023521	C	T	0.0437376	1006
3	rs117132909	T	G	0.00795229	1006
3	rs9818882	G	A	0.818091	1006
3	rs35686653	A	G	0.612326	1006
3	rs115510097	C	A	0.028827	1006
3	rs75913453	T	A	0.10338	1006
3	rs2114774	C	T	0.818091	1006
3	rs6764289	A	C	0.238569	1006
3	rs9824394	C	T	0.10338	1006
3	rs114887321	G	A	0.028827	1006
3	rs56397206	A	G	0.21173	1006
3	rs2347323	C	T	0.819085	1006
3	rs73023527	G	C	0.0437376	1006
3	rs145699268	T	C	0.00894632	1006
3	rs7620575	A	G	0.82008	1006
3	rs115015246	A	G	0.0367793	1006
3	rs6802350	G	A	0.82008	1006
3	rs116206360	C	T	0.0646123	1006
3	rs67836953	A	C	0.183897	1006
3	rs73023533	G	A	0.0437376	1006
3	rs9883638	A	G	0.183897	1006
3	rs57619428	G	A	0.0208748	1006
3	rs4685372	G	C	0.191849	1006
3	rs4685373	A	G	0.431412	1006
3	rs4685374	T	C	0.615308	1006
3	rs11706704	A	G	0.182903	1006
3	rs11706706	A	G	0.183897	1006
3	rs9875162	T	C	0.10338	1006
3	rs9875184	T	C	0.10338	1006
3	rs182264391	C	T	0.00795229	1006
3	rs11715420	G	A	0.183897	1006
3	rs13069260	C	T	0.182903	1006
3	rs139618111	G	A	0.0149105	1006
3	rs10222552	C	T	0.10338	1006
3	rs9856806	C	T	0.10338	1006
3	rs145441259	G	C	0.0367793	1006
3	rs6442626	A	G	0.82008	1006
3	rs113888852	C	T	0.431412	1006
3	rs9861625	C	T	0.10338	1006
3	rs111826466	T	C	0.0208748	1006
3	rs7355792	C	T	0.82008	1006
3	rs114784680	T	C	0.00894632	1006
3	rs2162613	C	T	0.615308	1006
3	rs4684288	G	T	0.929423	1006
3	rs4684289	C	T	0.615308	1006
3	rs4684290	A	T	0.791252	1006
3	rs11705931	T	A	0.238569	1006
3	rs78376054	T	G	0.027833	1006
3	rs4627742	C	T	0.615308	1006
3	rs9866069	G	C	0.183897	1006
3	rs1559977	A	G	0.929423	1006
3	rs114374328	G	A	0.0188867	1006
3	rs138316034	C	T	0.00795229	1006
3	rs4684291	G	A	0.421471	1006
3	rs4684292	G	T	0.421471	1006
3	rs13086664	G	A	0.184891	1006
3	rs2347324	A	G	0.429423	1006
3	rs2347325	G	C	0.61332	1006
3	rs59550807	C	T	0.0208748	1006
3	rs2114775	A	C	0.614314	1006
3	rs61453939	A	C	0.0208748	1006
3	rs2881606	G	A	0.191849	1006
3	rs6773135	G	C	0.715706	1006
3	rs115089043	A	G	0.0188867	1006
3	rs62245531	G	A	0.237575	1006
3	rs9310502	G	A	0.340954	1006
3	rs116268187	C	G	0.028827	1006
3	rs7638096	T	C	0.591451	1006
3	rs12492209	A	G	0.0437376	1006
3	rs74622255	G	T	0.0437376	1006
3	rs6783882	C	G	0.303181	1006
3	rs9830325	A	G	0.104374	1006
3	rs74417272	T	C	0.0367793	1006
3	rs116095587	T	C	0.00695825	1006
3	rs36019749	C	T	0.183897	1006
3	rs77926081	A	T	0.0367793	1006
3	rs138051793	T	G	0.0218688	1006
3	rs78159704	C	T	0.0139165	1006
3	rs140092609	G	C	0.10338	1006
3	rs145397820	G	T	0.0437376	1006
3	rs17042606	C	T	0.183897	1006
3	rs73146382	A	G	0.0218688	1006
3	rs6442627	T	G	0.304175	1006
3	rs116454016	C	T	0.00695825	1006
3	rs2060599	C	T	0.190855	1006
3	rs2060598	G	A	0.190855	1006
3	rs10510460	G	A	0.183897	1006
3	rs28446676	G	T	0.183897	1006
3	rs117505612	T	C	0.0367793	1006
3	rs144673525	C	T	0.0149105	1006
3	rs13066132	A	G	0.183897	1006
3	rs7631464	C	T	0.819085	1006
3	rs7631485	C	T	0.191849	1006
3	rs9824982	C	T	0.10338	1006
3	rs4260417	T	C	0.104374	1006
3	rs7634863	G	A	0.183897	1006
3	rs7635017	C	A	0.0208748	1006
3	rs73818903	G	A	0.0168986	1006
3	rs895942	A	G	0.935388	1006
3	rs73025414	G	A	0.0437376	1006
3	rs148750825	G	A	0.00795229	1006
3	rs1449536	A	C	0.775348	1006
3	rs117786373	C	A	0.00795229	1006
3	rs17042613	A	G	0.10338	1006
3	rs6809551	T	C	0.258449	1006
3	rs9813822	G	A	0.00894632	1006
3	rs6800026	C	T	0.361829	1006
3	rs9851398	A	G	0.775348	1006
3	rs10510461	C	T	0.260437	1006
3	rs11707670	G	A	0.259443	1006
3	rs140748082	C	A	0.028827	1006
3	rs73025420	A	G	0.0437376	1006
3	rs9819032	G	T	0.775348	1006
3	rs12487048	C	G	0.184891	1006
3	rs12487076	C	G	0.183897	1006
3	rs1449535	A	G	0.191849	1006
3	rs1449534	T	C	0.191849	1006
3	rs7426680	A	G	0.775348	1006
3	rs114980255	G	T	0.028827	1006
3	rs116551072	G	T	0.028827	1006
3	rs4685375	A	C	0.775348	1006
3	rs13316744	C	G	0.545726	1006
3	rs13323816	A	G	0.10338	1006
3	rs4685376	A	G	0.220676	1006
3	rs7636863	G	A	0.545726	1006
3	rs7617386	A	G	0.361829	1006
3	rs11711008	G	A	0.183897	1006
3	rs78873059	A	G	0.10338	1006
3	rs116732789	C	T	0.0159046	1006
3	rs68175832	G	A	0.183897	1006
3	rs9859456	T	C	0.774354	1006
3	rs35851703	T	C	0.183897	1006
3	rs114372046	G	A	0.0298211	1006
3	rs112826415	C	T	0.190855	1006
3	rs13094422	C	T	0.183897	1006
3	rs76947418	T	C	0.0129225	1006
3	rs28670825	T	G	0.0377734	1006
3	rs12634883	G	T	0.204771	1006
3	rs9850607	C	A	0.104374	1006
3	rs76220514	C	T	0.0159046	1006
3	rs59302066	G	A	0.0208748	1006
3	rs17200460	T	A	0.232604	1006
3	rs4685377	A	G	0.923459	1006
3	rs17200467	T	G	0.232604	1006
3	rs17042619	G	C	0.170974	1006
3	rs56057131	T	C	0.171968	1006
3	rs9818121	A	C	0.0685885	1006
3	rs9876033	T	C	0.168986	1006
3	rs75313781	C	G	0.0675944	1006
3	rs9856652	C	T	0.66004	1006
3	rs77269597	C	T	0.0228628	1006
3	rs9860475	C	T	0.167992	1006
3	rs12487656	A	G	0.0675944	1006
3	rs55997404	A	G	0.299205	1006
3	rs56175076	G	C	0.298211	1006
3	rs34603946	C	G	0.0685885	1006
3	rs74931909	C	T	0.0218688	1006
3	rs9310503	G	T	0.571571	1006
3	rs11715934	T	A	0.333002	1006
3	rs4684293	A	G	0.82008	1006
3	rs115474132	T	C	0.0785288	1006
3	rs141435342	G	A	0.239563	1006
3	rs7623323	A	G	0.661034	1006
3	rs113666526	A	C	0.0218688	1006
3	rs9868302	T	G	0.100398	1006
3	rs62245558	A	G	0.333002	1006
3	rs28850580	A	T	0.100398	1006
3	rs62245559	C	T	0.232604	1006
3	rs1900939	C	T	0.238569	1006
3	rs2122257	G	A	0.843936	1006
3	rs142529915	G	A	0.0218688	1006
3	rs2197911	G	A	0.843936	1006
3	rs2197912	T	C	0.638171	1006
3	rs2197913	T	C	0.333002	1006
3	rs140590536	T	C	0.0367793	1006
3	rs9653976	G	A	0.0675944	1006
3	rs112111430	C	G	0.0218688	1006
3	rs7622339	T	A	0.638171	1006
3	rs7613661	G	A	0.232604	1006
3	rs60469267	C	T	0.0666004	1006
3	rs114923285	A	G	0.0675944	1006
3	rs11709663	A	G	0.638171	1006
3	rs79665717	T	C	0.0994036	1006
3	rs1375632	G	A	0.170974	1006
3	rs74316705	G	A	0.100398	1006
3	rs1375633	A	G	0.638171	1006
3	rs1375634	G	T	0.238569	1006
3	rs1375635	C	T	0.66004	1006
3	rs60471465	T	C	0.0666004	1006
3	rs2347644	C	T	0.638171	1006
3	rs75001256	G	A	0.00894632	1006
3	rs57070589	G	A	0.0666004	1006
3	rs1947224	T	C	0.638171	1006
3	rs60291092	T	C	0.0218688	1006
3	rs1597322	T	C	0.66004	1006
3	rs11928177	G	A	0.0666004	1006
3	rs115018840	C	T	0.0298211	1006
3	rs2347645	C	T	0.333002	1006
3	rs73135447	G	A	0.0666004	1006
3	rs2122258	G	A	0.571571	1006
3	rs34492706	G	A	0.571571	1006
3	rs35535855	A	G	0.638171	1006
3	rs77704929	T	A	0.0675944	1006
3	rs895944	A	G	0.0666004	1006
3	rs2347646	C	T	0.239563	1006
3	rs6779928	G	C	0.205765	1006
3	rs75985856	A	C	0.0695825	1006
3	rs895945	A	G	0.621272	1006
3	rs73027311	G	A	0.154076	1006
3	rs12635812	T	C	0.557654	1006
3	rs114791981	G	A	0.0666004	1006
3	rs34322188	C	T	0.0238569	1006
3	rs74316336	C	T	0.0666004	1006
3	rs1375636	G	A	0.624254	1006
3	rs1375637	G	T	0.336978	1006
3	rs114050084	C	T	0.028827	1006
3	rs4684295	G	A	0.421471	1006
3	rs74622649	T	G	0.0119284	1006
3	rs9842848	C	T	0.0218688	1006
3	rs78052952	C	T	0.026839	1006
3	rs79020385	T	C	0.0675944	1006
3	rs7618461	C	T	0.406561	1006
3	rs77657183	C	T	0.0119284	1006
3	rs1868548	A	G	0.0944334	1006
3	rs13322151	G	T	0.315109	1006
3	rs61182735	G	A	0.488072	1006
3	rs6789148	T	A	0.82505	1006
3	rs6778810	G	A	0.354871	1006
3	rs6778843	G	A	0.843936	1006
3	rs75716718	T	G	0.133201	1006
3	rs12494614	G	A	0.0666004	1006
3	rs12494620	C	T	0.133201	1006
3	rs7627903	C	T	0.82505	1006
3	rs74341935	C	T	0.0914513	1006
3	rs116677335	C	T	0.0367793	1006
3	rs7628639	G	A	0.503976	1006
3	rs6786557	G	A	0.0337972	1006
3	rs6786488	C	T	0.0337972	1006
3	rs10440095	A	G	0.570577	1006
3	rs66477917	G	T	0.186879	1006
3	rs921283	T	C	0.791252	1006
3	rs921285	C	A	0.936382	1006
3	rs12638264	C	T	0.154076	1006
3	rs114457480	T	C	0.0666004	1006
3	rs895946	C	T	0.792247	1006
3	rs895947	T	C	0.792247	1006
3	rs1449537	C	T	0.220676	1006
3	rs1823371	T	C	0.791252	1006
3	rs1375638	T	C	0.791252	1006
3	rs951491	C	T	0.791252	1006
3	rs4128498	C	T	0.188867	1006
3	rs55965639	T	C	0.153082	1006
3	rs62247663	G	T	0.316103	1006
3	rs73027341	A	C	0.153082	1006
3	rs114451895	A	G	0.0298211	1006
3	rs2044739	A	G	0.791252	1006
3	rs2044740	T	G	0.791252	1006
3	rs78994846	G	C	0.0666004	1006
3	rs12488778	A	G	0.0666004	1006
3	rs4685379	A	G	0.791252	1006
3	rs12485828	T	G	0.0666004	1006
3	rs9867714	C	G	0.791252	1006
3	rs9868094	G	A	0.50497	1006
3	rs73818543	T	C	0.0198807	1006
3	rs144831461	G	A	0.00397614	1006
3	rs148593185	G	A	0.0666004	1006
3	rs56345807	G	T	0.316103	1006
3	rs4685380	G	A	0.153082	1006
3	rs79704392	T	G	0.791252	1006
3	rs12107299	A	G	0.188867	1006
3	rs12108085	C	T	0.791252	1006
3	rs12107302	A	G	0.791252	1006
3	rs6777839	C	A	0.791252	1006
3	rs144393663	C	A	0.0666004	1006
3	rs143247061	C	A	0.153082	1006
3	rs147477293	T	C	0.0318091	1006
3	rs142878556	C	A	0.0198807	1006
3	rs62247665	C	A	0.316103	1006
3	rs115428027	A	G	0.133201	1006
3	rs139693460	T	C	0.0666004	1006
3	rs4260418	T	C	0.843936	1006
3	rs140333058	A	G	0.0328032	1006
3	rs75772859	A	G	0.153082	1006
3	rs80170468	T	C	0.792247	1006
3	rs148182044	G	A	0.0328032	1006
3	rs111648995	G	T	0.791252	1006
3	rs6785303	G	A	0.188867	1006
3	rs139382221	A	G	0.153082	1006
3	rs78762780	G	A	0.0666004	1006
3	rs9829793	C	T	0.188867	1006
3	rs9849824	T	C	0.498012	1006
3	rs1375631	A	G	0.498012	1006
3	rs17200488	C	T	0.152087	1006
3	rs73027355	C	A	0.152087	1006
3	rs1375630	G	A	0.498012	1006
3	rs12495993	A	T	0.0666004	1006
3	rs1449533	T	G	0.7833	1006
3	rs983986	A	T	0.152087	1006
3	rs73027356	G	A	0.187873	1006
3	rs190712758	C	T	0.0109344	1006
3	rs1868547	G	T	0.7833	1006
3	rs4481140	G	A	0.152087	1006
3	rs4296576	T	A	0.152087	1006
3	rs62247681	C	A	0.309145	1006
3	rs4684297	T	A	0.152087	1006
3	rs7610762	T	C	0.7833	1006
3	rs58940679	A	T	0.153082	1006
3	rs4685382	A	C	0.7833	1006
3	rs9817635	G	C	0.782306	1006
3	rs78737932	A	C	0.0666004	1006
3	rs9817554	C	T	0.7833	1006
3	rs9817879	C	T	0.7833	1006
3	rs13073517	C	T	0.188867	1006
3	rs62247682	C	A	0.0328032	1006
3	rs17042646	T	C	0.153082	1006
3	rs55835137	A	C	0.153082	1006
3	rs978664	A	G	0.564612	1006
3	rs9847592	T	C	0.843936	1006
3	rs17272677	A	C	0.309145	1006
3	rs9827713	C	T	0.7833	1006
3	rs78135659	C	A	0.0666004	1006
3	rs75540228	A	G	0.0666004	1006
3	rs9828399	C	G	0.563618	1006
3	rs2347652	G	A	0.153082	1006
3	rs188766004	C	A	0.00695825	1006
3	rs9833158	G	A	0.630219	1006
3	rs4685383	A	G	0.7833	1006
3	rs79214661	T	C	0.0407555	1006
3	rs2167063	G	A	0.153082	1006
3	rs2167062	C	A	0.824056	1006
3	rs142810174	T	G	0.0129225	1006
3	rs2122255	A	G	0.7833	1006
3	rs2122254	C	T	0.153082	1006
3	rs147599265	C	G	0.0685885	1006
3	rs111772354	G	A	0.153082	1006
3	rs111420182	T	G	0.0407555	1006
3	rs112541964	C	T	0.153082	1006
3	rs13078697	T	C	0.7833	1006
3	rs138823185	C	T	0.307157	1006
3	rs115128303	C	T	0.110338	1006
3	rs115759489	G	A	0.176938	1006
3	rs13099230	C	T	0.188867	1006
3	rs141296608	C	T	0.0188867	1006
3	rs61342490	C	T	0.0407555	1006
3	rs13090015	T	C	0.82505	1006
3	rs138718189	T	C	0.0646123	1006
3	rs148412666	C	T	0.104374	1006
3	rs140153440	T	C	0.0626243	1006
3	rs4374510	T	A	0.414513	1006
3	rs71310363	G	A	0.185885	1006
3	rs145925768	G	A	0.0626243	1006
3	rs142235467	T	C	0.186879	1006
3	rs9842776	G	A	0.32505	1006
3	rs114460858	A	G	0.0626243	1006
3	rs79350799	G	A	0.0397614	1006
3	rs11705832	A	T	0.450298	1006
3	rs76718064	G	A	0.142147	1006
3	rs4685384	G	A	0.450298	1006
3	rs79556490	T	G	0.142147	1006
3	rs6442631	T	C	0.512922	1006
3	rs55869202	T	C	0.32505	1006
3	rs6442632	C	T	0.450298	1006
3	rs6442633	T	C	0.841948	1006
3	rs1900940	G	T	0.842942	1006
3	rs4685385	C	T	0.450298	1006
3	rs9868377	C	T	0.450298	1006
3	rs1960401	G	T	0.450298	1006
3	rs9818076	T	A	0.450298	1006
3	rs9874190	G	A	0.450298	1006
3	rs113080155	T	A	0.0397614	1006
3	rs145446299	C	A	0.0626243	1006
3	rs73029346	T	C	0.0874751	1006
3	rs111273561	C	T	0.0666004	1006
3	rs144648527	C	T	0.0626243	1006
3	rs7619389	C	T	0.329026	1006
3	rs148894814	C	T	0.0149105	1006
3	rs11720462	G	A	0.0168986	1006
3	rs116309367	G	A	0.00994036	1006
3	rs4447742	T	A	0.841948	1006
3	rs4386483	T	G	0.841948	1006
3	rs4254640	A	T	0.841948	1006
3	rs77452230	C	G	0.0626243	1006
3	rs4632527	A	G	0.841948	1006
3	rs115151243	G	A	0.0626243	1006
3	rs114461645	T	C	0.0626243	1006
3	rs7624887	C	T	0.450298	1006
3	rs12485522	G	A	0.0666004	1006
3	rs116273528	T	C	0.0626243	1006
3	rs6442637	T	A	0.841948	1006
3	rs73029349	C	T	0.32505	1006
3	rs76440436	G	T	0.0427435	1006
3	rs77198901	G	A	0.0904573	1006
3	rs9862635	C	G	0.32505	1006
3	rs76230299	T	G	0.0626243	1006
3	rs9825004	A	G	0.329026	1006
3	rs116583336	G	A	0.0626243	1006
3	rs9829920	A	C	0.841948	1006
3	rs9310507	T	C	0.841948	1006
3	rs77023402	G	A	0.140159	1006
3	rs2013962	G	T	0.329026	1006
3	rs77856403	G	C	0.00994036	1006
3	rs895949	G	A	0.327038	1006
3	rs147980784	G	A	0.00695825	1006
3	rs2197914	C	T	0.450298	1006
3	rs7633264	T	C	0.329026	1006
3	rs1075216	T	C	0.841948	1006
3	rs1839328	G	C	0.841948	1006
3	rs1597323	A	T	0.841948	1006
3	rs9809097	G	A	0.329026	1006
3	rs75811930	C	T	0.0626243	1006
3	rs9832793	T	C	0.512922	1006
3	rs75251224	T	C	0.0139165	1006
3	rs111387539	T	C	0.0337972	1006
3	rs34287391	T	C	0.185885	1006
3	rs4685386	C	G	0.838966	1006
3	rs4685387	G	A	0.775348	1006
3	rs12487067	G	A	0.0616302	1006
3	rs7633187	C	G	0.185885	1006
3	rs1079108	T	C	0.0168986	1006
3	rs76435092	A	G	0.0616302	1006
3	rs182630041	C	T	0.00994036	1006
3	rs2005035	A	G	0.842942	1006
3	rs73137304	T	C	0.0596421	1006
3	rs73137306	A	G	0.0596421	1006
3	rs978302	G	C	0.842942	1006
3	rs73816214	G	T	0.0178926	1006
3	rs116550411	C	T	0.0228628	1006
3	rs13087303	C	G	0.186879	1006
3	rs114374573	G	A	0.0328032	1006
3	rs6808150	T	C	0.7833	1006
3	rs77178478	A	G	0.0506958	1006
3	rs4684299	C	T	0.454274	1006
3	rs13068469	G	A	0.0248509	1006
3	rs74451800	C	A	0.0596421	1006
3	rs2242003	C	T	0.335984	1006
3	rs71539629	T	G	0.0308151	1006
3	rs12491006	T	A	0.0616302	1006
3	rs1375629	T	C	0.842942	1006
3	rs2218736	T	C	0.840954	1006
3	rs67357105	A	G	0.0596421	1006
3	rs66532075	G	A	0.0208748	1006
3	rs71539631	G	A	0.0596421	1006
3	rs79099706	C	T	0.0159046	1006
3	rs78392433	T	C	0.0596421	1006
3	rs141982925	C	A	0.00795229	1006
3	rs7641599	C	T	0.779324	1006
3	rs7641839	G	A	0.779324	1006
3	rs7653882	T	C	0.841948	1006
3	rs4685388	G	A	0.779324	1006
3	rs7642149	G	A	0.0377734	1006
3	rs4685389	G	A	0.781312	1006
3	rs147568471	G	A	0.0347913	1006
3	rs138896549	G	T	0.028827	1006
3	rs2084532	C	T	0.780318	1006
3	rs115929194	G	T	0.026839	1006
3	rs114468079	C	T	0.026839	1006
3	rs17042733	G	A	0.0178926	1006
3	rs12634691	G	A	0.39165	1006
3	rs7616121	T	C	0.0646123	1006
3	rs12492955	C	G	0.0626243	1006
3	rs12486503	A	G	0.0626243	1006
3	rs6784278	A	G	0.0626243	1006
3	rs6442639	T	C	0.511928	1006
3	rs145184066	C	T	0.0248509	1006
3	rs4410430	C	T	0.186879	1006
3	rs138125180	G	T	0.0129225	1006
3	rs149253833	A	G	0.0596421	1006
3	rs59959289	A	G	0.0656064	1006
3	rs71310366	G	A	0.329026	1006
3	rs150186272	A	T	0.00497018	1006
3	rs145711891	T	C	0.142147	1006
3	rs56237838	G	A	0.116302	1006
3	rs143070811	A	G	0.0656064	1006
3	rs143087891	A	G	0.336978	1006
3	rs139102823	A	C	0.0596421	1006
3	rs144368976	G	A	0.0596421	1006
3	rs145365659	C	A	0.0596421	1006
3	rs78065838	C	G	0.0178926	1006
3	rs6806739	C	T	0.0656064	1006
3	rs115580151	C	T	0.0596421	1006
3	rs79153611	G	T	0.0596421	1006
3	rs190038061	T	A	0.0178926	1006
3	rs114039358	C	T	0.026839	1006
3	rs73137338	G	A	0.0656064	1006
3	rs73137341	A	G	0.0656064	1006
3	rs73137343	A	C	0.0656064	1006
3	rs79124923	G	A	0.0656064	1006
3	rs17042742	A	G	0.0656064	1006
3	rs6793152	A	G	0.0656064	1006
3	rs1449527	A	G	0.0656064	1006
3	rs1449528	T	G	0.0656064	1006
3	rs1449529	C	G	0.0656064	1006
3	rs1449530	T	C	0.0656064	1006
3	rs79098015	T	C	0.0656064	1006
3	rs77238161	A	G	0.0596421	1006
3	rs75915041	T	C	0.0656064	1006
3	rs73137354	A	G	0.0656064	1006
3	rs73137356	T	C	0.0656064	1006
3	rs17042743	G	T	0.0656064	1006
3	rs116051834	G	T	0.0596421	1006
3	rs6788628	T	C	0.417495	1006
3	rs76433310	T	C	0.0656064	1006
3	rs7647043	A	G	0.351889	1006
3	rs137919855	G	A	0.0168986	1006
3	rs76062350	C	T	0.0656064	1006
3	rs78263074	T	A	0.0357853	1006
3	rs114061458	C	T	0.00994036	1006
3	rs79268784	A	G	0.0884692	1006
3	rs112715118	A	G	0.0636183	1006
3	rs6442640	A	T	0.0656064	1006
3	rs6442641	C	T	0.0656064	1006
3	rs71310367	G	C	0.027833	1006
3	rs114735724	G	A	0.00695825	1006
3	rs7645840	A	C	0.0656064	1006
3	rs6442642	G	T	0.0656064	1006
3	rs7627384	G	A	0.0656064	1006
3	rs76653237	T	C	0.0626243	1006
3	rs59791726	A	G	0.0656064	1006
3	rs75442136	A	G	0.0596421	1006
3	rs138483263	G	A	0.00795229	1006
3	rs78550484	C	T	0.0626243	1006
3	rs9866541	A	C	0.534791	1006
3	rs59977751	A	G	0.142147	1006
3	rs17042747	A	G	0.0626243	1006
3	rs117298252	C	T	0.0596421	1006
3	rs74509714	C	A	0.0626243	1006
3	rs79720989	G	T	0.0656064	1006
3	rs117603060	A	G	0.0347913	1006
3	rs79129768	G	T	0.0884692	1006
3	rs116210598	G	A	0.0596421	1006
3	rs13317987	T	G	0.207753	1006
3	rs9849026	A	G	0.847913	1006
3	rs74926168	A	C	0.0626243	1006
3	rs1449532	G	T	0.0626243	1006
3	rs1449531	C	T	0.0626243	1006
3	rs1349228	T	C	0.0417495	1006
3	rs74727107	C	A	0.0656064	1006
3	rs79092177	C	G	0.0656064	1006
3	rs11920169	T	G	0.0656064	1006
3	rs11916127	G	A	0.0656064	1006
3	rs80301259	A	T	0.054672	1006
3	rs146507932	A	G	0.00795229	1006
3	rs6800488	T	C	0.0656064	1006
3	rs10510465	A	G	0.0656064	1006
3	rs4684303	C	T	0.269384	1006
3	rs76595911	C	T	0.0258449	1006
3	rs116524776	G	A	0.0139165	1006
3	rs9857592	T	A	0.286282	1006
3	rs9858071	T	C	0.287276	1006
3	rs78011814	C	T	0.0178926	1006
3	rs895941	A	C	0.289264	1006
3	rs73816227	T	C	0.0208748	1006
3	rs57998911	T	C	0.0208748	1006
3	rs74626709	T	C	0.0884692	1006
3	rs9881798	A	C	0.39165	1006
3	rs9868600	T	C	0.289264	1006
3	rs55824843	T	G	0.205765	1006
3	rs6442643	C	T	0.228628	1006
3	rs12493114	C	T	0.0656064	1006
3	rs7629352	A	G	0.295229	1006
3	rs78315189	G	T	0.0377734	1006
3	rs9854865	C	T	0.205765	1006
3	rs57892172	G	A	0.0198807	1006
3	rs7610118	C	T	0.294235	1006
3	rs4685393	G	A	0.210736	1006
3	rs116495988	C	T	0.0228628	1006
3	rs75827730	T	C	0.0656064	1006
3	rs55855024	C	A	0.294235	1006
3	rs7625399	T	C	0.083499	1006
3	rs17042757	G	A	0.210736	1006
3	rs748832	A	G	0.353877	1006
3	rs150810451	C	T	0.00596421	1006
3	rs80114663	T	G	0.0656064	1006
3	rs12107332	C	G	0.210736	1006
3	rs35992988	C	T	0.139165	1006
3	rs6800583	G	A	0.352883	1006
3	rs12491858	G	C	0.0656064	1006
3	rs7625233	A	G	0.352883	1006
3	rs6442644	T	G	0.293241	1006
3	rs2122256	T	G	0.207753	1006
3	rs60804314	G	T	0.0178926	1006
3	rs7650452	G	T	0.0178926	1006
3	rs75835552	T	A	0.0347913	1006
3	rs78316666	T	C	0.0596421	1006
3	rs1823369	C	T	0.232604	1006
3	rs1823368	T	C	0.232604	1006
3	rs2053453	G	A	0.0178926	1006
3	rs75960790	T	C	0.0347913	1006
3	rs2053452	A	T	0.232604	1006
3	rs80246140	T	G	0.0656064	1006
3	rs12494521	C	T	0.0656064	1006
3	rs6764961	C	T	0.921471	1006
3	rs73816228	T	C	0.0178926	1006
3	rs6765066	C	G	0.214712	1006
3	rs79721122	A	G	0.0656064	1006
3	rs55808540	T	C	0.208748	1006
3	rs6765532	C	T	0.0178926	1006
3	rs6778524	T	C	0.0178926	1006
3	rs6765673	C	T	0.232604	1006
3	rs77313272	A	G	0.0656064	1006
3	rs11918777	A	C	0.357853	1006
3	rs75389833	T	A	0.0178926	1006
3	rs79900632	A	C	0.0178926	1006
3	rs76190750	C	T	0.0884692	1006
3	rs73816229	A	C	0.0775348	1006
3	rs9813513	T	C	0.357853	1006
3	rs9813661	T	G	0.214712	1006
3	rs73816230	C	A	0.0178926	1006
3	rs74558031	A	G	0.0656064	1006
3	rs75633766	A	G	0.0596421	1006
3	rs77594818	A	G	0.0596421	1006
3	rs748439	A	T	0.359841	1006
3	rs748440	C	T	0.202783	1006
3	rs73031366	T	C	0.0188867	1006
3	rs75301430	T	C	0.0596421	1006
3	rs73139272	G	T	0.131213	1006
3	rs114668760	A	G	0.0407555	1006
3	rs73139274	C	G	0.132207	1006
3	rs79062043	A	G	0.0596421	1006
3	rs9842181	A	G	0.286282	1006
3	rs9883851	C	T	0.22664	1006
3	rs9884007	C	T	0.22664	1006
3	rs9884040	C	T	0.22664	1006
3	rs34902402	C	G	0.0705765	1006
3	rs146268226	T	C	0.0159046	1006
3	rs9310508	C	T	0.22664	1006
3	rs6779302	G	T	0.359841	1006
3	rs12489683	C	G	0.0705765	1006
3	rs6782026	C	T	0.210736	1006
3	rs150499082	A	G	0.0178926	1006
3	rs112451139	G	A	0.0894632	1006
3	rs9836131	G	A	0.22664	1006
3	rs9840099	C	T	0.210736	1006
3	rs115864771	A	G	0.0159046	1006
3	rs2347653	T	A	0.22664	1006
3	rs115030136	T	C	0.0109344	1006
3	rs73031373	A	G	0.0198807	1006
3	rs76401188	C	T	0.0596421	1006
3	rs6442645	A	G	0.225646	1006
3	rs7617959	G	C	0.362823	1006
3	rs9846711	C	T	0.361829	1006
3	rs9809105	A	G	0.209742	1006
3	rs9847099	G	C	0.225646	1006
3	rs116338533	A	T	0.0427435	1006
3	rs13063785	C	A	0.203777	1006
3	rs9870893	T	G	0.358847	1006
3	rs9871051	T	C	0.225646	1006
3	rs9851732	G	A	0.225646	1006
3	rs75616616	G	A	0.00994036	1006
3	rs59577711	G	A	0.0149105	1006
3	rs148187614	G	A	0.0178926	1006
3	rs12496932	T	C	0.0705765	1006
3	rs73816234	G	T	0.0159046	1006
3	rs9882532	T	C	0.350895	1006
3	rs11716860	C	G	0.223658	1006
3	rs9867227	G	A	0.27833	1006
3	rs9867422	C	T	0.0139165	1006
3	rs113272693	C	T	0.0129225	1006
3	rs115452195	T	C	0.0347913	1006
3	rs11712047	A	G	0.202783	1006
3	rs11720017	C	T	0.202783	1006
3	rs1866862	A	T	0.365805	1006
3	rs1866861	C	G	0.292247	1006
3	rs2053451	A	T	0.292247	1006
3	rs57274282	G	A	0.0159046	1006
3	rs6773869	A	G	0.351889	1006
3	rs6762623	T	C	0.0894632	1006
3	rs73816238	G	A	0.0159046	1006
3	rs141928745	T	C	0.0248509	1006
3	rs77507419	T	C	0.0695825	1006
3	rs11717396	G	A	0.202783	1006
3	rs76168134	A	G	0.0159046	1006
3	rs75195353	C	A	0.0695825	1006
3	rs56868502	A	G	0.0884692	1006
3	rs77693536	T	C	0.0159046	1006
3	rs59619528	A	T	0.0159046	1006
3	rs34793230	A	C	0.292247	1006
3	rs6442647	G	A	0.292247	1006
3	rs56274864	A	G	0.210736	1006
3	rs78155913	A	T	0.0596421	1006
3	rs6442648	T	C	0.0894632	1006
3	rs6442649	C	G	0.365805	1006
3	rs2084533	C	T	0.306163	1006
3	rs9820394	T	C	0.0139165	1006
3	rs6442650	A	T	0.0159046	1006
3	rs73139297	T	C	0.0596421	1006
3	rs9876888	G	A	0.303181	1006
3	rs11719922	G	C	0.303181	1006
3	rs77936981	G	C	0.0904573	1006
3	rs149951383	G	A	0.0178926	1006
3	rs34570849	A	T	0.303181	1006
3	rs13327361	G	A	0.301193	1006
3	rs77588747	A	G	0.027833	1006
3	rs12497840	G	C	0.0695825	1006
3	rs115372816	T	C	0.0596421	1006
3	rs34988338	G	T	0.200795	1006
3	rs6804663	A	G	0.364811	1006
3	rs12489270	T	C	0.364811	1006
3	rs12486599	C	T	0.300199	1006
3	rs12493035	A	G	0.364811	1006
3	rs1449538	T	C	0.364811	1006
3	rs74965611	C	T	0.0626243	1006
3	rs56058831	C	A	0.114314	1006
3	rs9310510	A	G	0.329026	1006
3	rs17042797	A	G	0.129225	1006
3	rs10446413	G	A	0.0626243	1006
3	rs9827669	G	A	0.027833	1006
3	rs1866860	A	G	0.0616302	1006
3	rs76916468	G	C	0.0596421	1006
3	rs1031300	A	G	0.4334	1006
3	rs80032322	T	G	0.0596421	1006
3	rs13314213	C	T	0.0159046	1006
3	rs55814030	C	T	0.150099	1006
3	rs2347654	T	C	0.163022	1006
3	rs6796746	G	A	0.084493	1006
3	rs6796955	C	T	0.0576541	1006
3	rs6797038	C	A	0.0576541	1006
3	rs115500941	G	A	0.0616302	1006
3	rs113487060	A	C	0.0616302	1006
3	rs114687718	C	T	0.0616302	1006
3	rs116497253	G	A	0.0347913	1006
3	rs73816243	C	T	0.084493	1006
3	rs2060597	T	C	0.026839	1006
3	rs75620538	A	G	0.0616302	1006
3	rs75643795	A	G	0.0616302	1006
3	rs74460047	G	A	0.0248509	1006
3	rs78620399	C	T	0.0168986	1006
3	rs116184520	A	G	0.026839	1006
3	rs17200502	A	G	0.0934394	1006
3	rs9877897	A	C	0.311133	1006
3	rs4392402	T	C	0.026839	1006
3	rs9878301	A	G	0.164016	1006
3	rs17042807	T	C	0.054672	1006
3	rs3933701	C	T	0.026839	1006
3	rs17042809	G	A	0.026839	1006
3	rs34059555	A	G	0.311133	1006
3	rs61497961	G	T	0.164016	1006
3	rs74594121	C	T	0.0168986	1006
3	rs79501899	G	A	0.0626243	1006
3	rs77959725	T	C	0.0626243	1006
3	rs77672661	T	G	0.0626243	1006
3	rs2347655	T	C	0.311133	1006
3	rs112849535	T	C	0.0347913	1006
3	rs3886560	A	G	0.164016	1006
3	rs3886559	A	G	0.311133	1006
3	rs116116465	G	A	0.0159046	1006
3	rs6780646	T	G	0.248509	1006
3	rs79391276	T	C	0.0626243	1006
3	rs573788671	T	G	0.00894632	1006
3	rs6442652	C	T	0.416501	1006
3	rs9877076	C	G	0.311133	1006
3	rs111865820	T	C	0.0248509	1006
3	rs58310839	T	C	0.084493	1006
3	rs11929434	G	T	0.147117	1006
3	rs115047591	C	T	0.0626243	1006
3	rs9827977	T	C	0.164016	1006
3	rs13081010	T	C	0.311133	1006
3	rs9879743	T	G	0.164016	1006
3	rs9859895	C	G	0.164016	1006
3	rs9822053	A	C	0.164016	1006
3	rs12497413	T	C	0.084493	1006
3	rs77037185	C	G	0.0626243	1006
3	rs9827401	A	G	0.147117	1006
3	rs12486393	T	C	0.0576541	1006
3	rs9815849	T	G	0.164016	1006
3	rs35732247	A	G	0.310139	1006
3	rs10510466	A	G	0.248509	1006
3	rs73816246	G	C	0.0576541	1006
3	rs10510467	A	G	0.0626243	1006
3	rs35862653	G	A	0.084493	1006
3	rs6797997	A	G	0.164016	1006
3	rs28669346	C	A	0.164016	1006
3	rs6777157	C	G	0.164016	1006
3	rs117542977	C	T	0.0626243	1006
3	rs6801793	A	T	0.164016	1006
3	rs995072	C	G	0.312127	1006
3	rs56160840	G	C	0.054672	1006
3	rs6787413	G	T	0.414513	1006
3	rs150716596	C	T	0.0636183	1006
3	rs116877771	A	C	0.026839	1006
3	rs6766037	A	G	0.227634	1006
3	rs116249776	T	G	0.0109344	1006
3	rs7613595	A	C	0.227634	1006
3	rs6791278	C	T	0.0606362	1006
3	rs139768296	T	C	0.00795229	1006
3	rs62247713	A	G	0.0357853	1006
3	rs116001459	A	G	0.027833	1006
3	rs6769504	A	G	0.164016	1006
3	rs7616882	A	G	0.315109	1006
3	rs73033192	G	A	0.0149105	1006
3	rs9833536	C	A	0.164016	1006
3	rs9833848	G	A	0.164016	1006
3	rs7641772	G	A	0.0616302	1006
3	rs79656296	C	G	0.0636183	1006
3	rs12485511	C	T	0.0874751	1006
3	rs9852648	A	G	0.227634	1006
3	rs6795956	T	C	0.164016	1006
3	rs116469424	A	C	0.0944334	1006
3	rs6783264	G	T	0.315109	1006
3	rs9840308	T	A	0.164016	1006
3	rs115508828	T	C	0.0636183	1006
3	rs13100166	T	A	0.147117	1006
3	rs11718003	A	C	0.0616302	1006
3	rs73139146	A	G	0.102386	1006
3	rs192678992	G	C	0.00894632	1006
3	rs12489179	G	A	0.0606362	1006
3	rs9852010	T	C	0.163022	1006
3	rs17200516	G	A	0.0228628	1006
3	rs78620449	G	T	0.0168986	1006
3	rs12491859	G	A	0.0874751	1006
3	rs12485389	A	G	0.0874751	1006
3	rs77666825	G	C	0.0357853	1006
3	rs12496141	T	C	0.0874751	1006
3	rs9872485	T	G	0.172962	1006
3	rs9815384	A	C	0.313121	1006
3	rs6810228	G	A	0.162028	1006
3	rs9878006	T	C	0.162028	1006
3	rs9858203	C	T	0.162028	1006
3	rs9820504	A	T	0.162028	1006
3	rs1036733	C	T	0.0874751	1006
3	rs55808221	A	G	0.0944334	1006
3	rs111436926	A	T	0.0347913	1006
3	rs9872060	A	G	0.313121	1006
3	rs77533969	C	T	0.026839	1006
3	rs9310511	A	C	0.162028	1006
3	rs9835857	G	A	0.188867	1006
3	rs9859803	T	C	0.162028	1006
3	rs13326662	A	G	0.162028	1006
3	rs114886334	A	C	0.0168986	1006
3	rs6766417	T	G	0.162028	1006
3	rs73139152	C	A	0.0636183	1006
3	rs17042821	T	C	0.026839	1006
3	rs17042826	T	C	0.0636183	1006
3	rs79325373	T	C	0.0636183	1006
3	rs9846524	C	G	0.314115	1006
3	rs79767451	A	C	0.0586481	1006
3	rs1992379	A	G	0.0357853	1006
3	rs1992380	G	T	0.16998	1006
3	rs2347939	G	A	0.0357853	1006
3	rs116529782	G	A	0.026839	1006
3	rs2278609	T	C	0.23161	1006
3	rs2252086	T	C	0.316103	1006
3	rs6442653	C	T	0.0526839	1006
3	rs894098	G	A	0.026839	1006
3	rs73035173	G	A	0.178926	1006
3	rs11720817	T	C	0.0526839	1006
3	rs188064614	G	A	0.026839	1006
3	rs138928772	G	C	0.026839	1006
3	rs113582944	C	T	0.0656064	1006
3	rs143759545	C	G	0.026839	1006
3	rs148153072	C	T	0.027833	1006
3	rs6795134	A	C	0.306163	1006
3	rs114766804	T	C	0.027833	1006
3	rs1992381	T	A	0.0626243	1006
3	rs1992382	G	A	0.0626243	1006
3	rs1992383	G	C	0.0715706	1006
3	rs116480867	C	T	0.027833	1006
3	rs115351859	C	T	0.0347913	1006
3	rs6788003	T	C	0.0437376	1006
3	rs6788010	T	C	0.0715706	1006
3	rs80288959	A	G	0.027833	1006
3	rs6778028	G	A	0.307157	1006
3	rs6777965	C	T	0.0715706	1006
3	rs1441037	A	G	0.402584	1006
3	rs79768293	C	T	0.05666	1006
3	rs79638618	C	T	0.027833	1006
3	rs79843017	A	G	0.027833	1006
3	rs114893614	C	T	0.028827	1006
3	rs73146904	G	A	0.0616302	1006
3	rs76878762	T	C	0.055666	1006
3	rs7626114	C	T	0.321074	1006
3	rs77835800	T	C	0.0337972	1006
3	rs150436256	C	A	0.0149105	1006
3	rs113997445	A	C	0.0337972	1006
3	rs112751691	A	G	0.0357853	1006
3	rs76106175	A	C	0.0337972	1006
3	rs10510468	G	T	0.0337972	1006
3	rs2119478	A	C	0.322068	1006
3	rs12714937	C	T	0.232604	1006
3	rs115792481	G	T	0.0427435	1006
3	rs116245468	G	A	0.0337972	1006
3	rs78184402	C	T	0.00994036	1006
3	rs13065811	C	G	0.233598	1006
3	rs9820209	C	T	0.23161	1006
3	rs62247715	A	G	0.232604	1006
3	rs75885714	A	C	0.0427435	1006
3	rs73146924	T	C	0.0337972	1006
3	rs34172161	C	G	0.321074	1006
3	rs79763738	A	G	0.0337972	1006
3	rs73146928	C	T	0.0994036	1006
3	rs115195465	T	C	0.0337972	1006
3	rs11917952	C	T	0.0337972	1006
3	rs140475104	G	A	0.0109344	1006
3	rs7638320	G	A	0.00994036	1006
3	rs7638341	G	A	0.00994036	1006
3	rs149266192	G	A	0.00695825	1006
3	rs77540432	C	A	0.00994036	1006
3	rs6800378	C	A	0.0337972	1006
3	rs4685400	G	A	0.39662	1006
3	rs2197017	C	G	0.358847	1006
3	rs114509760	C	A	0.00795229	1006
3	rs11715735	C	T	0.00994036	1006
3	rs1348109	A	G	0.461233	1006
3	rs115952894	A	G	0.0427435	1006
3	rs77171944	A	G	0.0139165	1006
3	rs2881771	A	T	0.352883	1006
3	rs6799397	C	T	0.319085	1006
3	rs139612630	A	G	0.00695825	1006
3	rs140956719	G	A	0.0337972	1006
3	rs576122901	G	A	0.0188867	1006
3	rs34149515	A	G	0.463221	1006
3	rs142060642	A	G	0.00994036	1006
3	rs115910097	C	A	0.0417495	1006
3	rs142289859	T	C	0.0367793	1006
3	rs114361450	A	G	0.00994036	1006
3	rs1372073	C	T	0.0337972	1006
3	rs1372072	G	A	0.366799	1006
3	rs115849700	G	T	0.0427435	1006
3	rs7614547	G	T	0.0994036	1006
3	rs12495284	C	A	0.0208748	1006
3	rs9872237	G	T	0.352883	1006
3	rs75698130	C	T	0.00994036	1006
3	rs4685403	C	T	0.352883	1006
3	rs114373192	A	G	0.00994036	1006
3	rs1441040	G	C	0.770378	1006
3	rs76472873	G	T	0.0367793	1006
3	rs11928330	C	T	0.352883	1006
3	rs11928414	G	A	0.351889	1006
3	rs1992384	A	G	0.0417495	1006
3	rs1837698	C	A	0.400596	1006
3	rs1441039	G	A	0.399602	1006
3	rs9882937	C	T	0.356859	1006
3	rs983545	G	A	0.356859	1006
3	rs74509702	G	A	0.0427435	1006
3	rs11128810	G	A	0.335984	1006
3	rs73035198	G	C	0.00497018	1006
3	rs9876137	A	G	0.370775	1006
3	rs116272954	G	A	0.0417495	1006
3	rs74282896	A	G	0.0208748	1006
3	rs116756085	T	A	0.0347913	1006
3	rs1025818	T	C	0.374751	1006
3	rs7637568	T	C	0.409543	1006
3	rs6783752	G	A	0.395626	1006
3	rs146418900	A	G	0.0337972	1006
3	rs144614991	C	T	0.0308151	1006
3	rs7629676	C	T	0.394632	1006
3	rs1156336	A	T	0.350895	1006
3	rs148362665	G	A	0.00596421	1006
3	rs139617453	G	A	0.0149105	1006
3	rs114463785	C	T	0.026839	1006
3	rs9879150	T	C	0.383698	1006
3	rs115904320	A	G	0.026839	1006
3	rs9821630	A	G	0.316103	1006
3	rs9883633	T	G	0.402584	1006
3	rs17042882	C	A	0.0168986	1006
3	rs78526438	G	A	0.026839	1006
3	rs2014490	G	A	0.356859	1006
3	rs114765352	T	C	0.026839	1006
3	rs79218622	C	T	0.0775348	1006
3	rs17200543	G	A	0.219682	1006
3	rs9824172	T	G	0.225646	1006
3	rs9880307	C	A	0.442346	1006
3	rs9825009	T	C	0.190855	1006
3	rs114472373	T	A	0.0149105	1006
3	rs9853476	A	G	0.149105	1006
3	rs62245974	A	G	0.139165	1006
3	rs17200557	G	T	0.0367793	1006
3	rs4685404	T	C	0.44334	1006
3	rs79112990	T	C	0.027833	1006
3	rs17042909	A	G	0.187873	1006
3	rs73037013	G	A	0.0188867	1006
3	rs77211835	A	T	0.027833	1006
3	rs76233581	C	T	0.026839	1006
3	rs1372071	C	A	0.170974	1006
3	rs17042920	G	A	0.16998	1006
3	rs73037014	G	A	0.0168986	1006
3	rs4685405	G	T	0.175944	1006
3	rs116614223	T	C	0.026839	1006
3	rs78222630	A	T	0.026839	1006
3	rs73816262	A	G	0.143141	1006
3	rs17042926	G	A	0.39165	1006
3	rs73037016	G	T	0.0129225	1006
3	rs17272740	A	G	0.220676	1006
3	rs9862613	A	T	0.539761	1006
3	rs17272754	T	A	0.227634	1006
3	rs9830460	G	A	0.538767	1006
3	rs7639882	C	T	0.28827	1006
3	rs115543373	T	C	0.026839	1006
3	rs6798989	C	T	0.0984095	1006
3	rs9841259	G	A	0.537773	1006
3	rs115731454	C	T	0.026839	1006
3	rs1550518	A	T	0.220676	1006
3	rs115665710	T	C	0.026839	1006
3	rs34126040	T	A	0.227634	1006
3	rs73037023	A	G	0.0328032	1006
3	rs116472909	A	T	0.026839	1006
3	rs58765457	T	A	0.217694	1006
3	rs73039041	A	G	0.0477137	1006
3	rs12492983	T	A	0.151093	1006
3	rs115347062	C	T	0.0258449	1006
3	rs77425173	G	A	0.0377734	1006
3	rs77145180	G	A	0.149105	1006
3	rs146115067	C	T	0.00795229	1006
3	rs142158783	T	C	0.0149105	1006
3	rs9854760	C	G	0.548708	1006
3	rs13073804	G	A	0.220676	1006
3	rs35941157	C	A	0.328032	1006
3	rs114353008	C	G	0.0168986	1006
3	rs149062091	G	C	0.0258449	1006
3	rs148206281	G	A	0.0258449	1006
3	rs13080782	G	A	0.540755	1006
3	rs144636523	T	G	0.140159	1006
3	rs7645335	A	T	0.544732	1006
3	rs6780191	G	A	0.548708	1006
3	rs4685409	G	C	0.549702	1006
3	rs4684305	T	G	0.192843	1006
3	rs1441035	T	C	0.545726	1006
3	rs1837697	T	C	0.544732	1006
3	rs59737477	C	T	0.139165	1006
3	rs964576	C	T	0.192843	1006
3	rs115085066	A	T	0.0377734	1006
3	rs6769249	G	A	0.392644	1006
3	rs115788742	C	A	0.0258449	1006
3	rs6796868	A	G	0.360835	1006
3	rs1550519	C	T	0.367793	1006
3	rs6775782	G	A	0.393638	1006
3	rs149286776	G	A	0.0258449	1006
3	rs12488103	G	A	0.190855	1006
3	rs12494582	A	G	0.192843	1006
3	rs116328726	A	G	0.0258449	1006
3	rs74920719	G	A	0.0188867	1006
3	rs116811217	A	T	0.0258449	1006
3	rs13317381	T	G	0.544732	1006
3	rs78689751	C	G	0.0258449	1006
3	rs4685410	T	C	0.139165	1006
3	rs6781611	G	A	0.548708	1006
3	rs3906814	C	G	0.54175	1006
3	rs11915356	C	T	0.2167	1006
3	rs138148560	A	T	0.0258449	1006
3	rs148218335	G	A	0.0258449	1006
3	rs141229961	C	G	0.0258449	1006
3	rs114357275	T	A	0.0188867	1006
3	rs73039055	A	G	0.0178926	1006
3	rs12495362	A	G	0.156064	1006
3	rs34437014	T	C	0.220676	1006
3	rs12489706	G	T	0.228628	1006
3	rs115780831	G	A	0.0149105	1006
3	rs34322012	T	C	0.196819	1006
3	rs4684306	T	C	0.192843	1006
3	rs1806556	C	T	0.545726	1006
3	rs1806555	A	C	0.538767	1006
3	rs80087828	C	T	0.0258449	1006
3	rs55942882	G	A	0.219682	1006
3	rs73145323	C	T	0.100398	1006
3	rs62246031	C	T	0.219682	1006
3	rs4685411	G	T	0.181909	1006
3	rs7653027	C	T	0.548708	1006
3	rs35307172	T	C	0.220676	1006
3	rs62246033	A	T	0.195825	1006
3	rs58750701	C	T	0.2167	1006
3	rs9870977	A	G	0.328032	1006
3	rs115082743	A	G	0.026839	1006
3	rs9881997	A	C	0.328032	1006
3	rs12054464	A	G	0.22167	1006
3	rs75380212	G	A	0.026839	1006
3	rs7629171	A	G	0.547714	1006
3	rs78657844	G	A	0.0467197	1006
3	rs58679681	A	G	0.193837	1006
3	rs59256854	T	C	0.227634	1006
3	rs4416363	A	G	0.32008	1006
3	rs11717329	G	A	0.548708	1006
3	rs11717433	G	T	0.193837	1006
3	rs34053933	T	A	0.228628	1006
3	rs13085309	A	G	0.184891	1006
3	rs13071645	T	C	0.547714	1006
3	rs77889456	T	C	0.0506958	1006
3	rs79714874	A	T	0.0377734	1006
3	rs9881521	G	A	0.548708	1006
3	rs6778233	T	C	0.327038	1006
3	rs6765761	G	A	0.100398	1006
3	rs115262455	C	A	0.026839	1006
3	rs116440969	T	C	0.026839	1006
3	rs4685418	T	A	0.547714	1006
3	rs9810017	G	C	0.548708	1006
3	rs17042974	G	A	0.028827	1006
3	rs17042972	G	A	0.0347913	1006
3	rs73039077	G	C	0.227634	1006
3	rs6806862	A	T	0.194831	1006
3	rs6807144	A	T	0.549702	1006
3	rs145096626	G	A	0.0129225	1006
3	rs148359754	C	A	0.0109344	1006
3	rs76538807	C	T	0.0586481	1006
3	rs6442658	C	T	0.796223	1006
3	rs191250697	T	C	0.0586481	1006
3	rs58855245	A	G	0.227634	1006
3	rs6805534	T	C	0.548708	1006
3	rs6805550	T	C	0.327038	1006
3	rs9845551	A	G	0.327038	1006
3	rs7652874	T	A	0.184891	1006
3	rs77798320	C	G	0.026839	1006
3	rs75704519	A	G	0.026839	1006
3	rs114757696	G	T	0.026839	1006
3	rs4685419	G	A	0.194831	1006
3	rs6442659	C	T	0.327038	1006
3	rs12233492	T	C	0.548708	1006
3	rs12233493	T	G	0.322068	1006
3	rs12233541	A	G	0.22167	1006
3	rs4130495	T	G	0.323062	1006
3	rs146492225	T	C	0.0159046	1006
3	rs4461404	T	C	0.548708	1006
3	rs7617779	A	G	0.296223	1006
3	rs9835432	G	A	0.227634	1006
3	rs6442660	G	A	0.550696	1006
3	rs12233538	T	C	0.222664	1006
3	rs4452313	A	T	0.308151	1006
3	rs4472039	T	C	0.520875	1006
3	rs9845137	C	A	0.206759	1006
3	rs7616589	T	C	0.206759	1006
3	rs3924971	G	A	0.533797	1006
3	rs4290789	G	A	0.206759	1006
3	rs9876768	T	C	0.212724	1006
3	rs7612044	G	C	0.534791	1006
3	rs28498854	T	A	0.212724	1006
3	rs7653834	T	C	0.321074	1006
3	rs28932173	C	A	0.0208748	1006
3	rs61751587	C	T	0.0258449	1006
3	rs4602367	A	G	0.533797	1006
3	rs61751588	C	T	0.0258449	1006
3	rs73153248	C	T	0.0984095	1006
3	rs114433593	T	C	0.0178926	1006
3	rs7611127	G	A	0.525845	1006
3	rs140452535	C	A	0.0258449	1006
3	rs114076711	G	A	0.0328032	1006
3	rs34824028	G	A	0.206759	1006
3	rs13083189	G	A	0.23161	1006
3	rs115104508	C	T	0.0258449	1006
3	rs79941504	G	T	0.0437376	1006
3	rs114556321	G	A	0.0258449	1006
3	rs76151848	T	C	0.0139165	1006
3	rs4684307	A	G	0.197813	1006
3	rs4234539	T	C	0.535785	1006
3	rs6776032	C	A	0.534791	1006
3	rs6789316	T	A	0.799205	1006
3	rs73153264	A	G	0.0994036	1006
3	rs6803135	A	G	0.196819	1006
3	rs9844888	T	A	0.403579	1006
3	rs6442662	T	C	0.124254	1006
3	rs3935970	T	C	0.206759	1006
3	rs7634374	G	A	0.196819	1006
3	rs4295151	T	G	0.534791	1006
3	rs4596131	G	A	0.534791	1006
3	rs6796352	C	G	0.197813	1006
3	rs62247182	G	A	0.206759	1006
3	rs6809087	T	C	0.536779	1006
3	rs61413357	A	G	0.10338	1006
3	rs6797029	G	A	0.535785	1006
3	rs11128813	A	G	0.197813	1006
3	rs11717649	A	G	0.197813	1006
3	rs4535211	A	G	0.535785	1006
3	rs4383507	T	C	0.197813	1006
3	rs75806708	A	G	0.0149105	1006
3	rs9834723	C	T	0.206759	1006
3	rs11128814	T	A	0.197813	1006
3	rs17272789	G	C	0.0964215	1006
3	rs114752817	G	A	0.00695825	1006
3	rs12108065	A	G	0.296223	1006
3	rs62247183	G	A	0.197813	1006
3	rs12491516	C	A	0.294235	1006
3	rs4402923	T	C	0.197813	1006
3	rs7648912	C	G	0.296223	1006
3	rs140746311	C	G	0.0129225	1006
3	rs7649318	C	A	0.0984095	1006
3	rs17272796	C	T	0.535785	1006
3	rs7652293	C	T	0.206759	1006
3	rs62247184	G	A	0.0387674	1006
3	rs56060350	G	A	0.206759	1006
3	rs4289331	C	T	0.195825	1006
3	rs4353792	A	G	0.534791	1006
3	rs17272810	T	A	0.206759	1006
3	rs4685420	A	T	0.532803	1006
3	rs4684308	G	C	0.195825	1006
3	rs4423750	T	G	0.532803	1006
3	rs12497667	A	G	0.533797	1006
3	rs7617672	C	T	0.532803	1006
3	rs10510469	T	C	0.243539	1006
3	rs79980806	T	C	0.195825	1006
3	rs118018913	G	A	0.0318091	1006
3	rs12487288	A	G	0.532803	1006
3	rs6762816	G	A	0.532803	1006
3	rs4577450	C	A	0.194831	1006
3	rs56386177	G	A	0.0984095	1006
3	rs13080108	G	A	0.532803	1006
3	rs17272817	C	T	0.206759	1006
3	rs11926952	G	A	0.532803	1006
3	rs35319117	T	C	0.533797	1006
3	rs6789069	T	C	0.207753	1006
3	rs4452307	C	T	0.0984095	1006
3	rs17272831	C	T	0.206759	1006
3	rs78403145	G	C	0.0526839	1006
3	rs77217210	G	A	0.0328032	1006
3	rs13066204	A	T	0.185885	1006
3	rs4685421	A	G	0.533797	1006
3	rs114331026	A	G	0.0208748	1006
3	rs62247186	A	G	0.194831	1006
3	rs112011238	C	A	0.0536779	1006
3	rs55748719	A	G	0.532803	1006
3	rs13096536	G	A	0.206759	1006
3	rs13058764	A	G	0.533797	1006
3	rs62247188	C	T	0.141153	1006
3	rs13059347	G	A	0.533797	1006
3	rs78539079	G	A	0.194831	1006
3	rs11128815	C	T	0.533797	1006
3	rs11128816	C	A	0.795229	1006
3	rs10865746	T	C	0.531809	1006
3	rs11128817	C	T	0.0328032	1006
3	rs12487053	G	A	0.240557	1006
3	rs9985404	A	G	0.533797	1006
3	rs4131153	G	A	0.194831	1006
3	rs79351714	A	T	0.0954274	1006
3	rs73151352	A	G	0.0984095	1006
3	rs76717897	A	G	0.0168986	1006
3	rs4561816	G	C	0.533797	1006
3	rs57955299	C	G	0.0984095	1006
3	rs7610811	T	C	0.533797	1006
3	rs73151357	C	T	0.0964215	1006
3	rs62247190	G	A	0.193837	1006
3	rs116751518	A	G	0.026839	1006
3	rs114439435	C	A	0.0328032	1006
3	rs35100600	G	A	0.207753	1006
3	rs151044895	C	A	0.0328032	1006
3	rs75339351	T	G	0.026839	1006
3	rs6777357	A	G	0.193837	1006
3	rs4334629	C	T	0.510934	1006
3	rs115058085	G	A	0.00894632	1006
3	rs116609425	G	A	0.0328032	1006
3	rs3796299	C	T	0.193837	1006
3	rs144847533	T	C	0.0139165	1006
3	rs114750980	C	T	0.026839	1006
3	rs76069262	G	T	0.0526839	1006
3	rs4685422	G	A	0.511928	1006
3	rs34704046	T	C	0.186879	1006
3	rs6775709	T	C	0.415507	1006
3	rs150469756	A	C	0.0328032	1006
3	rs11721224	T	A	0.194831	1006
3	rs4685423	C	A	0.194831	1006
3	rs36118680	C	G	0.187873	1006
3	rs62247256	T	C	0.194831	1006
3	rs73025690	G	A	0.0149105	1006
3	rs9637429	A	G	0.514911	1006
3	rs13097797	G	C	0.186879	1006
3	rs4685424	A	T	0.194831	1006
3	rs13059760	C	T	0.186879	1006
3	rs76916915	A	C	0.194831	1006
3	rs62247257	C	T	0.187873	1006
3	rs4685425	T	C	0.194831	1006
3	rs4685426	C	G	0.412525	1006
3	rs13062572	T	C	0.187873	1006
3	rs142167142	A	G	0.0328032	1006
3	rs115056110	G	A	0.0328032	1006
3	rs189535840	C	T	0.00994036	1006
3	rs6772001	G	A	0.0994036	1006
3	rs13089569	A	G	0.209742	1006
3	rs6772050	C	T	0.0984095	1006
3	rs6778725	C	A	0.756461	1006
3	rs80236304	C	T	0.0178926	1006
3	rs73029118	G	A	0.00596421	1006
3	rs139046275	T	C	0.00894632	1006
3	rs4618210	A	G	0.507952	1006
3	rs4685427	A	T	0.506958	1006
3	rs62247258	A	G	0.186879	1006
3	rs146876303	G	A	0.0168986	1006
3	rs79149889	A	C	0.0159046	1006
3	rs34937985	C	G	0.219682	1006
3	rs62248160	G	A	0.186879	1006
3	rs62248161	G	A	0.186879	1006
3	rs62248162	C	T	0.184891	1006
3	rs13077235	C	T	0.203777	1006
3	rs4685428	A	C	0.506958	1006
3	rs185246780	C	T	0.0159046	1006
3	rs6442667	A	T	0.507952	1006
3	rs4563393	C	A	0.507952	1006
3	rs74283406	C	T	0.0159046	1006
3	rs76403447	G	T	0.0159046	1006
3	rs17043079	T	G	0.0159046	1006
3	rs9841482	G	A	0.101392	1006
3	rs74345114	A	G	0.0328032	1006
3	rs13069447	G	A	0.0178926	1006
3	rs13073832	A	G	0.206759	1006
3	rs9822682	C	A	0.100398	1006
3	rs35185988	C	T	0.203777	1006
3	rs11549706	C	T	0.203777	1006
3	rs11549705	A	G	0.100398	1006
3	rs6791174	C	T	0.0994036	1006
3	rs145506736	G	A	0.0168986	1006
3	rs137926116	C	T	0.0168986	1006
3	rs11716021	T	C	0.506958	1006
3	rs17043092	A	G	0.0168986	1006
3	rs79483464	G	A	0.0168986	1006
3	rs9881375	A	G	0.324056	1006
3	rs35216408	C	T	0.22167	1006
3	rs79037197	C	A	0.102386	1006
3	rs35545382	C	T	0.204771	1006
3	rs6765957	T	G	0.512922	1006
3	rs6804793	G	T	0.747515	1006
3	rs115661747	C	T	0.027833	1006
3	rs58238441	T	C	0.186879	1006
3	rs55852242	T	G	0.237575	1006
3	rs185957994	T	C	0.0178926	1006
3	rs6808782	C	A	0.181909	1006
3	rs4685431	C	G	0.219682	1006
3	rs78392644	C	G	0.0675944	1006
3	rs148858948	C	T	0.00795229	1006
3	rs62248169	T	C	0.217694	1006
3	rs11128818	T	C	0.202783	1006
3	rs62248170	A	G	0.218688	1006
3	rs117376650	T	C	0.0168986	1006
3	rs75323244	G	A	0.0168986	1006
3	rs9869851	G	A	0.0675944	1006
3	rs114302444	A	G	0.0168986	1006
3	rs57138286	C	A	0.184891	1006
3	rs75651819	C	T	0.0675944	1006
3	rs78895781	T	C	0.0168986	1006
3	rs117236402	C	T	0.0168986	1006
3	rs4684309	A	G	0.22167	1006
3	rs34162361	G	C	0.200795	1006
3	rs28520022	G	T	0.171968	1006
3	rs4484178	G	A	0.183897	1006
3	rs60617852	C	T	0.184891	1006
3	rs55641789	A	G	0.187873	1006
3	rs9868443	G	A	0.101392	1006
3	rs74340087	G	T	0.100398	1006
3	rs60043409	T	C	0.101392	1006
3	rs116638220	A	G	0.0347913	1006
3	rs6796342	A	G	0.203777	1006
3	rs78991648	G	A	0.0516899	1006
3	rs77781071	C	T	0.0168986	1006
3	rs4685432	G	A	0.705765	1006
3	rs67163263	G	A	0.0377734	1006
3	rs116722347	C	T	0.0248509	1006
3	rs28427391	T	C	0.0178926	1006
3	rs73029130	G	C	0.0636183	1006
3	rs9844573	T	A	0.0178926	1006
3	rs9862301	A	G	0.0178926	1006
3	rs73153390	G	A	0.0457256	1006
3	rs115832099	C	A	0.0417495	1006
3	rs113723919	T	C	0.0765408	1006
3	rs115488029	C	A	0.0427435	1006
3	rs73029135	C	A	0.0447316	1006
3	rs6796115	G	C	0.141153	1006
3	rs13324570	G	A	0.222664	1006
3	rs111966121	C	T	0.0815109	1006
3	rs73029136	C	T	0.082505	1006
3	rs60494904	G	A	0.0884692	1006
3	rs6442668	A	G	0.0904573	1006
3	rs7633382	C	T	0.0884692	1006
3	rs73155321	C	T	0.0894632	1006
3	rs115243305	A	T	0.026839	1006
3	rs57549561	G	A	0.083499	1006
3	rs73155328	A	C	0.0964215	1006
3	rs59272997	A	T	0.0964215	1006
3	rs67006761	G	A	0.0944334	1006
3	rs73029141	C	T	0.0944334	1006
3	rs111754211	C	T	0.028827	1006
3	rs6442670	G	C	0.0994036	1006
3	rs7623647	A	T	0.196819	1006
3	rs76590249	T	A	0.083499	1006
3	rs17043111	G	A	0.0984095	1006
3	rs67728932	A	T	0.0984095	1006
3	rs67011618	A	T	0.0984095	1006
3	rs59863430	G	A	0.0894632	1006
3	rs61030910	G	A	0.0984095	1006
3	rs56836323	C	T	0.0984095	1006
3	rs11714055	T	C	0.0984095	1006
3	rs11710739	C	T	0.0984095	1006
3	rs11710851	C	T	0.0984095	1006
3	rs11718679	A	T	0.105368	1006
3	rs116663774	T	G	0.026839	1006
3	rs113340756	G	A	0.084493	1006
3	rs144162388	T	C	0.0884692	1006
3	rs112096400	G	A	0.083499	1006
3	rs115268470	G	A	0.083499	1006
3	rs116918940	G	A	0.0149105	1006
3	rs6782651	T	C	0.0994036	1006
3	rs6769755	C	G	0.0984095	1006
3	rs142366302	C	G	0.0178926	1006
3	rs111956599	G	A	0.0974155	1006
3	rs61123938	A	G	0.195825	1006
3	rs59185164	C	A	0.0984095	1006
3	rs11707414	G	T	0.0984095	1006
3	rs116354014	A	C	0.0188867	1006
3	rs11715102	A	G	0.0984095	1006
3	rs11708254	C	G	0.0984095	1006
3	rs11708262	C	T	0.0984095	1006
3	rs11716032	A	T	0.0984095	1006
3	rs11708326	C	A	0.0984095	1006
3	rs66792553	G	A	0.0984095	1006
3	rs115590552	A	C	0.0208748	1006
3	rs67190947	G	A	0.194831	1006
3	rs60449263	G	C	0.0974155	1006
3	rs80174620	G	A	0.083499	1006
3	rs4077616	A	G	0.0974155	1006
3	rs11712800	C	T	0.0954274	1006
3	rs11716921	T	G	0.0954274	1006
3	rs11716987	T	C	0.196819	1006
3	rs116751008	A	G	0.0367793	1006
3	rs75014467	G	A	0.0874751	1006
3	rs4072191	T	C	0.429423	1006
3	rs6790526	A	G	0.201789	1006
3	rs79222300	C	T	0.0775348	1006
3	rs73029158	A	G	0.181909	1006
3	rs4342095	A	G	0.0755467	1006
3	rs4629316	G	A	0.0675944	1006
3	rs4629317	G	A	0.161034	1006
3	rs4685433	A	G	0.639165	1006
3	rs12634367	C	T	0.856859	1006
3	rs74951266	G	T	0.0437376	1006
3	rs13064821	G	A	0.213718	1006
3	rs4234541	T	C	0.442346	1006
3	rs116295615	T	C	0.0457256	1006
3	rs77272631	G	C	0.0407555	1006
3	rs112632308	T	C	0.115308	1006
3	rs6793132	A	G	0.116302	1006
3	rs6784625	T	C	0.54672	1006
3	rs9823439	T	C	0.558648	1006
3	rs17043133	C	T	0.10338	1006
3	rs112194370	A	T	0.102386	1006
3	rs11928843	G	A	0.540755	1006
3	rs9841630	A	G	0.537773	1006
3	rs76924874	C	T	0.00695825	1006
3	rs6778609	G	A	0.530815	1006
3	rs6802979	A	C	0.430417	1006
3	rs6779168	G	A	0.101392	1006
3	rs6442672	T	C	0.55666	1006
3	rs6794720	T	C	0.540755	1006
3	rs7627810	C	G	0.573559	1006
3	rs4685435	A	T	0.353877	1006
3	rs4685436	C	T	0.864811	1006
3	rs17043135	G	A	0.117296	1006
3	rs4685437	G	C	0.139165	1006
3	rs17272852	T	C	0.0467197	1006
3	rs4536809	C	A	0.17495	1006
3	rs62248245	T	A	0.0337972	1006
3	rs12632495	A	G	0.223658	1006
3	rs12632526	A	G	0.17495	1006
3	rs11927361	C	T	0.0337972	1006
3	rs112175518	T	G	0.0387674	1006
3	rs115716544	T	C	0.0337972	1006
3	rs11720982	C	A	0.510934	1006
3	rs62248246	T	G	0.0387674	1006
3	rs11721079	C	G	0.651093	1006
3	rs13062346	G	A	0.67992	1006
3	rs6784467	C	T	0.67992	1006
3	rs4267629	C	T	0.67992	1006
3	rs73819641	C	T	0.0248509	1006
3	rs4367042	A	G	0.684891	1006
3	rs73819643	C	G	0.0248509	1006
3	rs17043152	C	T	0.142147	1006
3	rs73819645	G	A	0.0248509	1006
3	rs34247712	T	C	0.170974	1006
3	rs61255999	C	T	0.0228628	1006
3	rs56279437	C	A	0.0228628	1006
3	rs4685439	A	C	0.67992	1006
3	rs73819648	G	A	0.0238569	1006
3	rs7610560	T	C	0.691849	1006
3	rs73031251	G	A	0.109344	1006
3	rs13078644	A	C	0.686879	1006
3	rs73819650	G	A	0.0238569	1006
3	rs151228879	A	G	0.0666004	1006
3	rs74796791	A	G	0.0139165	1006
3	rs17043157	G	C	0.0894632	1006
3	rs73819651	A	C	0.0894632	1006
3	rs4684310	A	G	0.685885	1006
3	rs4684311	A	G	0.592445	1006
3	rs115997803	G	A	0.0208748	1006
3	rs73819652	G	A	0.0248509	1006
3	rs6775993	A	G	0.238569	1006
3	rs73819653	C	A	0.0238569	1006
3	rs6765154	T	C	0.239563	1006
3	rs4337625	C	T	0.395626	1006
3	rs6801070	C	G	0.213718	1006
3	rs57736694	G	T	0.0248509	1006
3	rs12491878	C	T	0.0258449	1006
3	rs2596654	T	C	0.656064	1006
3	rs150313854	C	T	0.00894632	1006
3	rs4685441	A	G	0.154076	1006
3	rs2733484	C	T	0.677932	1006
3	rs2733483	G	C	0.590457	1006
3	rs1138454	T	C	0.393638	1006
3	rs41285047	A	G	0.100398	1006
3	rs1463220	G	A	0.40159	1006
3	rs41285049	T	G	0.0944334	1006
3	rs56166267	G	C	0.161034	1006
3	rs2305291	G	A	0.146123	1006
3	rs74463989	T	G	0.028827	1006
3	rs62248247	C	G	0.0347913	1006
3	rs12636508	T	C	0.15507	1006
3	rs143453726	T	C	0.00795229	1006
3	rs2470346	C	T	0.398608	1006
3	rs79113921	A	G	0.0506958	1006
3	rs55954744	G	C	0.0914513	1006
3	rs4685442	A	G	0.195825	1006
3	rs62248248	G	A	0.0357853	1006
3	rs2470584	A	G	0.32008	1006
3	rs57200512	A	G	0.111332	1006
3	rs2733482	T	C	0.340954	1006
3	rs77423884	A	C	0.0377734	1006
3	rs148088286	T	C	0.00795229	1006
3	rs2247855	A	G	0.676938	1006
3	rs73817203	C	T	0.0675944	1006
3	rs2596668	C	G	0.508946	1006
3	rs9833666	T	C	0.695825	1006
3	rs2733480	C	T	0.432406	1006
3	rs2596676	G	A	0.461233	1006
3	rs1463221	T	C	0.440358	1006
3	rs1463222	C	A	0.462227	1006
3	rs2596682	C	A	0.461233	1006
3	rs13067876	T	C	0.026839	1006
3	rs182489784	C	T	0.00596421	1006
3	rs114451156	C	T	0.0218688	1006
3	rs111250846	C	T	0.0119284	1006
3	rs35185755	C	T	0.027833	1006
3	rs113187582	G	A	0.0675944	1006
3	rs80134103	T	A	0.0218688	1006
3	rs4685443	T	C	0.166998	1006
3	rs114362220	T	C	0.0536779	1006
3	rs2596655	G	A	0.434394	1006
3	rs2733530	A	G	0.441352	1006
3	rs2596656	G	A	0.432406	1006
3	rs2733529	C	T	0.440358	1006
3	rs2733528	A	G	0.439364	1006
3	rs73031275	T	C	0.111332	1006
3	rs114154307	A	C	0.0218688	1006
3	rs2733527	A	T	0.439364	1006
3	rs2596657	G	A	0.440358	1006
3	rs2733526	T	C	0.440358	1006
3	rs2733525	C	T	0.461233	1006
3	rs143200243	A	G	0.0218688	1006
3	rs723813	C	G	0.439364	1006
3	rs140085135	G	A	0.0238569	1006
3	rs75592492	T	A	0.0636183	1006
3	rs77071111	A	T	0.0119284	1006
3	rs144655666	A	G	0.00497018	1006
3	rs2733522	T	C	0.460239	1006
3	rs2733521	G	A	0.439364	1006
3	rs117761730	A	C	0.0198807	1006
3	rs139819976	A	G	0.0178926	1006
3	rs2470581	C	G	0.441352	1006
3	rs144654860	T	A	0.0298211	1006
3	rs112890064	G	C	0.0119284	1006
3	rs2596658	C	T	0.440358	1006
3	rs2733520	G	A	0.439364	1006
3	rs62248253	C	G	0.0218688	1006
3	rs11709781	T	C	0.026839	1006
3	rs76915544	G	A	0.0198807	1006
3	rs2733519	A	G	0.44831	1006
3	rs78266758	A	C	0.0596421	1006
3	rs2733518	T	C	0.449304	1006
3	rs76697713	A	C	0.107356	1006
3	rs116466550	C	T	0.026839	1006
3	rs2348001	T	G	0.44831	1006
3	rs7617933	G	T	0.447316	1006
3	rs2733516	T	G	0.44831	1006
3	rs74692093	C	T	0.0198807	1006
3	rs1449883	T	A	0.44831	1006
3	rs2596662	A	T	0.469185	1006
3	rs2596663	A	T	0.447316	1006
3	rs2596664	T	G	0.44831	1006
3	rs116059277	C	T	0.00795229	1006
3	rs116772060	T	C	0.0397614	1006
3	rs1449884	G	C	0.44831	1006
3	rs2596665	A	G	0.44831	1006
3	rs9858820	T	C	0.0198807	1006
3	rs1597393	T	C	0.44831	1006
3	rs1597394	C	T	0.447316	1006
3	rs141357592	T	C	0.00795229	1006
3	rs2122368	G	A	0.447316	1006
3	rs74822831	A	C	0.0248509	1006
3	rs9631485	T	A	0.0198807	1006
3	rs1449885	A	G	0.468191	1006
3	rs1449886	G	A	0.447316	1006
3	rs2167119	A	G	0.44831	1006
3	rs2167120	C	T	0.219682	1006
3	rs62249395	T	C	0.0318091	1006
3	rs2596666	G	A	0.447316	1006
3	rs2596667	C	T	0.447316	1006
3	rs2252237	C	T	0.447316	1006
3	rs2733510	C	T	0.44831	1006
3	rs2733509	A	G	0.447316	1006
3	rs11914903	G	A	0.167992	1006
3	rs2596669	C	T	0.447316	1006
3	rs2596670	G	A	0.447316	1006
3	rs76660204	T	C	0.0149105	1006
3	rs1545424	T	A	0.447316	1006
3	rs1375817	T	C	0.445328	1006
3	rs2596671	T	C	0.447316	1006
3	rs113730151	C	T	0.026839	1006
3	rs2596672	G	A	0.447316	1006
3	rs73032761	G	A	0.0168986	1006
3	rs149476052	T	C	0.00596421	1006
3	rs2733508	T	C	0.446322	1006
3	rs2733507	T	C	0.447316	1006
3	rs2596673	A	G	0.446322	1006
3	rs1375818	T	C	0.447316	1006
3	rs62249396	G	A	0.0397614	1006
3	rs2733505	C	T	0.446322	1006
3	rs2733504	A	G	0.44831	1006
3	rs1449887	A	T	0.467197	1006
3	rs1449888	T	C	0.467197	1006
3	rs77274338	G	C	0.0198807	1006
3	rs2733502	C	T	0.446322	1006
3	rs2733501	T	C	0.446322	1006
3	rs2060628	G	C	0.447316	1006
3	rs2733500	G	A	0.446322	1006
3	rs2733499	C	T	0.446322	1006
3	rs2733498	T	C	0.446322	1006
3	rs1449879	A	G	0.446322	1006
3	rs56110448	A	G	0.137177	1006
3	rs112689784	C	A	0.0437376	1006
3	rs74644557	G	A	0.0198807	1006
3	rs76645458	T	C	0.0198807	1006
3	rs62249397	G	T	0.0397614	1006
3	rs2060629	T	C	0.446322	1006
3	rs2733497	C	T	0.447316	1006
3	rs2470583	G	A	0.446322	1006
3	rs2733496	C	T	0.467197	1006
3	rs1449880	T	C	0.0258449	1006
3	rs75366789	A	C	0.0248509	1006
3	rs76876789	T	G	0.0198807	1006
3	rs17043253	T	G	0.0208748	1006
3	rs2167118	G	A	0.447316	1006
3	rs149591024	A	T	0.00795229	1006
3	rs2596636	T	A	0.447316	1006
3	rs2596637	T	G	0.447316	1006
3	rs1449881	T	G	0.447316	1006
3	rs2596638	C	T	0.447316	1006
3	rs2596639	G	A	0.447316	1006
3	rs2596640	A	G	0.447316	1006
3	rs74387662	T	A	0.0208748	1006
3	rs2470585	C	T	0.675944	1006
3	rs2596641	A	G	0.468191	1006
3	rs2348003	T	C	0.447316	1006
3	rs79659255	T	C	0.0208748	1006
3	rs182637565	C	T	0.00795229	1006
3	rs2596643	A	G	0.468191	1006
3	rs2348004	G	A	0.468191	1006
3	rs2348005	T	C	0.532803	1006
3	rs2733495	A	T	0.468191	1006
3	rs75154913	A	C	0.0208748	1006
3	rs2596645	T	C	0.447316	1006
3	rs2596646	T	C	0.447316	1006
3	rs6802891	T	C	0.553678	1006
3	rs6790367	C	T	0.0208748	1006
3	rs2733494	C	T	0.447316	1006
3	rs2470586	C	T	0.552684	1006
3	rs78238424	G	T	0.0208748	1006
3	rs2596647	A	C	0.447316	1006
3	rs1463218	G	C	0.447316	1006
3	rs1463219	T	C	0.026839	1006
3	rs2733493	T	C	0.447316	1006
3	rs2596648	A	G	0.468191	1006
3	rs187067895	T	C	0.0119284	1006
3	rs2470349	G	A	0.335984	1006
3	rs728022	G	C	0.447316	1006
3	rs2596649	G	A	0.468191	1006
3	rs2596650	C	T	0.466203	1006
3	rs2733492	C	A	0.468191	1006
3	rs2247106	A	G	0.447316	1006
3	rs2733491	G	A	0.446322	1006
3	rs1470667	C	A	0.466203	1006
3	rs60471933	C	A	0.0168986	1006
3	rs61173556	C	T	0.0168986	1006
3	rs1449882	T	C	0.466203	1006
3	rs2733489	A	G	0.466203	1006
3	rs2470577	A	G	0.444334	1006
3	rs2470347	T	A	0.444334	1006
3	rs62245883	G	T	0.0208748	1006
3	rs17043267	C	T	0.158052	1006
3	rs2084572	A	G	0.444334	1006
3	rs78584180	A	G	0.0258449	1006
3	rs2733487	A	C	0.444334	1006
3	rs2596674	C	T	0.444334	1006
3	rs2596675	C	G	0.444334	1006
3	rs144567430	G	A	0.00596421	1006
3	rs2733486	A	G	0.499006	1006
3	rs2733485	A	C	0.44334	1006
3	rs2596677	T	C	0.44334	1006
3	rs2733481	G	A	0.440358	1006
3	rs74923056	A	T	0.0298211	1006
3	rs2596678	T	C	0.44334	1006
3	rs2596679	T	C	0.44334	1006
3	rs2596680	C	G	0.442346	1006
3	rs2596681	T	A	0.44334	1006
3	rs2733479	G	T	0.44334	1006
3	rs2733478	A	G	0.44334	1006
3	rs143904683	G	A	0.0198807	1006
3	rs2733524	G	T	0.44334	1006
3	rs2733523	G	A	0.44334	1006
3	rs17043279	G	A	0.0198807	1006
3	rs2733517	G	A	0.442346	1006
3	rs2733515	T	C	0.465209	1006
3	rs2733514	T	C	0.44334	1006
3	rs767685	A	G	0.44334	1006
3	rs17200767	T	C	0.0914513	1006
3	rs283925	C	G	0.44334	1006
3	rs283923	A	G	0.44334	1006
3	rs283922	T	C	0.44334	1006
3	rs283921	G	A	0.44334	1006
3	rs117077700	C	T	0.0198807	1006
3	rs283919	G	C	0.44334	1006
3	rs283918	C	G	0.44334	1006
3	rs283917	A	G	0.45328	1006
3	rs6794164	G	A	0.0238569	1006
3	rs17043301	C	T	0.0129225	1006
3	rs283916	A	G	0.442346	1006
3	rs283915	T	C	0.44334	1006
3	rs2470578	G	A	0.480119	1006
3	rs283914	T	C	0.468191	1006
3	rs11128821	C	T	0.0228628	1006
3	rs11128822	C	T	0.0208748	1006
3	rs283913	A	C	0.442346	1006
3	rs283912	A	T	0.442346	1006
3	rs283911	C	T	0.442346	1006
3	rs283909	A	G	0.442346	1006
3	rs76331518	A	T	0.0308151	1006
3	rs283908	T	C	0.442346	1006
3	rs62245885	G	T	0.0387674	1006
3	rs17029242	A	G	0.0228628	1006
3	rs143708273	C	T	0.00795229	1006
3	rs283907	T	C	0.442346	1006
3	rs1375819	T	C	0.10835	1006
3	rs6803351	C	G	0.0208748	1006
3	rs283906	C	A	0.442346	1006
3	rs75814116	G	T	0.0228628	1006
3	rs2060623	T	C	0.534791	1006
3	rs2060624	C	T	0.442346	1006
3	rs2060625	G	T	0.442346	1006
3	rs2060627	C	G	0.442346	1006
3	rs75484124	G	A	0.0208748	1006
3	rs190937170	C	T	0.00795229	1006
3	rs112242438	T	G	0.0228628	1006
3	rs283938	T	C	0.442346	1006
3	rs113770606	C	T	0.0129225	1006
3	rs283939	T	C	0.66501	1006
3	rs283940	A	T	0.465209	1006
3	rs141058591	T	A	0.00795229	1006
3	rs283941	C	A	0.442346	1006
3	rs76644154	A	G	0.028827	1006
3	rs283942	A	G	0.465209	1006
3	rs283943	C	T	0.557654	1006
3	rs283944	C	A	0.557654	1006
3	rs283945	C	T	0.465209	1006
3	rs283946	T	C	0.442346	1006
3	rs189650387	T	A	0.00596421	1006
3	rs73143799	G	C	0.0228628	1006
3	rs79960281	T	C	0.0149105	1006
3	rs17043356	T	C	0.0149105	1006
3	rs283947	G	A	0.442346	1006
3	rs283948	C	G	0.442346	1006
3	rs283949	G	C	0.442346	1006
3	rs187303	G	A	0.442346	1006
3	rs17200781	T	C	0.0208748	1006
3	rs283926	G	A	0.33499	1006
3	rs17043383	C	A	0.0228628	1006
3	rs61186520	G	A	0.0228628	1006
3	rs283927	G	A	0.442346	1006
3	rs283928	C	T	0.442346	1006
3	rs283929	C	T	0.465209	1006
3	rs111492194	C	T	0.0695825	1006
3	rs283930	A	T	0.534791	1006
3	rs111784573	T	C	0.0228628	1006
3	rs75466963	G	A	0.0228628	1006
3	rs283931	T	C	0.442346	1006
3	rs17043392	A	G	0.0228628	1006
3	rs283932	T	C	0.657058	1006
3	rs73145808	C	T	0.0228628	1006
3	rs283933	C	T	0.11332	1006
3	rs73145809	T	C	0.0228628	1006
3	rs146020325	C	T	0.0228628	1006
3	rs283934	T	C	0.465209	1006
3	rs57213690	G	A	0.0228628	1006
3	rs283935	A	T	0.442346	1006
3	rs283936	A	T	0.465209	1006
3	rs2470580	T	C	0.442346	1006
3	rs2596652	C	A	0.442346	1006
3	rs73145814	C	A	0.0228628	1006
3	rs191813763	T	C	0.00795229	1006
3	rs2592099	G	T	0.442346	1006
3	rs56660137	A	C	0.0228628	1006
3	rs7630286	C	T	0.444334	1006
3	rs7630433	G	C	0.444334	1006
3	rs73145818	A	G	0.0228628	1006
3	rs73145819	G	A	0.0228628	1006
3	rs895429	C	G	0.962227	1006
3	rs6762516	T	A	0.465209	1006
3	rs73145823	G	C	0.0228628	1006
3	rs73145825	A	G	0.0228628	1006
3	rs73145827	A	G	0.0228628	1006
3	rs34502358	T	C	0.442346	1006
3	rs73145829	A	C	0.0228628	1006
3	rs13322641	G	A	0.442346	1006
3	rs6784697	A	G	0.0228628	1006
3	rs6773326	T	C	0.0228628	1006
3	rs6808999	C	G	0.0228628	1006
3	rs6773442	T	G	0.0228628	1006
3	rs10446443	G	T	0.0228628	1006
3	rs10446444	G	A	0.0228628	1006
3	rs6763593	G	A	0.466203	1006
3	rs7622831	T	G	0.0228628	1006
3	rs959774	C	T	0.0228628	1006
3	rs56981635	C	T	0.106362	1006
3	rs10446414	G	C	0.0228628	1006
3	rs10446445	T	C	0.0228628	1006
3	rs11921357	C	A	0.0228628	1006
3	rs11713917	G	A	0.442346	1006
3	rs6768716	T	C	0.0228628	1006
3	rs6804787	G	C	0.0228628	1006
3	rs17043422	C	T	0.442346	1006
3	rs73145846	C	T	0.0228628	1006
3	rs28454413	C	T	0.442346	1006
3	rs28408438	T	C	0.442346	1006
3	rs115908789	A	C	0.0228628	1006
3	rs17043425	T	C	0.0228628	1006
3	rs17043427	A	C	0.0228628	1006
3	rs12488093	T	C	0.442346	1006
3	rs17043439	A	G	0.0228628	1006
3	rs73145856	A	G	0.0228628	1006
3	rs17043444	C	G	0.0228628	1006
3	rs17043453	T	C	0.0228628	1006
3	rs73145860	C	T	0.0228628	1006
3	rs17043460	C	T	0.0238569	1006
3	rs73145862	A	C	0.0228628	1006
3	rs17043463	T	G	0.0228628	1006
3	rs62245916	T	C	0.0417495	1006
3	rs73145864	T	C	0.0228628	1006
3	rs73145867	C	T	0.0228628	1006
3	rs1867772	T	A	0.465209	1006
3	rs114540553	A	G	0.0318091	1006
3	rs11916205	T	C	0.0228628	1006
3	rs17043467	C	T	0.0228628	1006
3	rs148032794	A	G	0.0318091	1006
3	rs1374197	A	G	0.472167	1006
3	rs76784056	C	T	0.0417495	1006
3	rs13318609	T	C	0.442346	1006
3	rs17272978	T	C	0.0208748	1006
3	rs17272985	T	G	0.0407555	1006
3	rs7645756	T	C	0.442346	1006
3	rs73145877	G	T	0.0228628	1006
3	rs6442679	C	T	0.442346	1006
3	rs9830240	G	T	0.466203	1006
3	rs9850127	T	C	0.466203	1006
3	rs2348363	G	C	0.329026	1006
3	rs13318886	G	T	0.465209	1006
3	rs112169580	G	A	0.0228628	1006
3	rs115872965	A	C	0.0646123	1006
3	rs11924920	A	G	0.0228628	1006
3	rs17043492	T	C	0.441352	1006
3	rs17043493	T	C	0.0228628	1006
3	rs17200795	A	G	0.110338	1006
3	rs73145883	T	C	0.0228628	1006
3	rs17043494	T	C	0.441352	1006
3	rs114725945	G	A	0.0228628	1006
3	rs75330476	C	A	0.104374	1006
3	rs77634327	A	G	0.0228628	1006
3	rs113238232	T	C	0.0228628	1006
3	rs74788306	C	T	0.0198807	1006
3	rs10510473	A	G	0.0228628	1006
3	rs73145887	C	T	0.0228628	1006
3	rs17043499	A	G	0.0228628	1006
3	rs6801690	C	T	0.457256	1006
3	rs73145894	G	A	0.0228628	1006
3	rs7623979	A	G	0.436382	1006
3	rs73145896	C	T	0.0228628	1006
3	rs7648883	C	T	0.435388	1006
3	rs9870741	T	G	0.293241	1006
3	rs114521505	A	G	0.0506958	1006
3	rs73145900	A	C	0.0228628	1006
3	rs9817290	A	C	0.464215	1006
3	rs80185953	T	A	0.0228628	1006
3	rs117107708	T	C	0.0208748	1006
3	rs17043506	A	G	0.0228628	1006
3	rs6763681	G	A	0.441352	1006
3	rs189977138	T	A	0.0258449	1006
3	rs9861749	G	A	0.434394	1006
3	rs62245917	T	C	0.0347913	1006
3	rs9874826	A	T	0.464215	1006
3	rs73147810	T	C	0.0228628	1006
3	rs17200818	T	A	0.457256	1006
3	rs17043514	C	A	0.0228628	1006
3	rs73154801	A	C	0.0228628	1006
3	rs9848766	G	C	0.464215	1006
3	rs9868647	T	C	0.682903	1006
3	rs73156310	G	C	0.0238569	1006
3	rs73156313	T	C	0.0228628	1006
3	rs77688720	A	C	0.0228628	1006
3	rs79519650	A	G	0.0228628	1006
3	rs73156314	G	A	0.0228628	1006
3	rs9820703	A	G	0.464215	1006
3	rs144768790	A	G	0.0308151	1006
3	rs73156319	T	C	0.0228628	1006
3	rs11708391	A	C	0.464215	1006
3	rs77177327	A	G	0.0258449	1006
3	rs17273013	A	T	0.0218688	1006
3	rs17043518	T	A	0.0228628	1006
3	rs17273020	C	T	0.332008	1006
3	rs55649567	A	T	0.0318091	1006
3	rs17029249	G	C	0.0228628	1006
3	rs112886116	G	A	0.0228628	1006
3	rs78575078	A	C	0.0228628	1006
3	rs73156329	G	C	0.0228628	1006
3	rs10510474	T	G	0.0228628	1006
3	rs59714365	A	T	0.0228628	1006
3	rs6442680	T	C	0.434394	1006
3	rs73156333	C	T	0.0238569	1006
3	rs9848610	A	G	0.434394	1006
3	rs138272198	T	C	0.0188867	1006
3	rs114845881	T	C	0.0636183	1006
3	rs79512177	A	G	0.0208748	1006
3	rs117631229	T	C	0.0208748	1006
3	rs4582042	C	T	0.434394	1006
3	rs1992736	G	A	0.654076	1006
3	rs1992737	A	G	0.457256	1006
3	rs62245918	G	A	0.0904573	1006
3	rs118137812	T	C	0.0208748	1006
3	rs10510475	A	T	0.456262	1006
3	rs80260898	G	A	0.0208748	1006
3	rs80143366	T	C	0.0198807	1006
3	rs2028873	T	C	0.0228628	1006
3	rs73156342	T	G	0.0228628	1006
3	rs73156346	C	T	0.0218688	1006
3	rs921052	A	G	0.664016	1006
3	rs11915588	G	T	0.0218688	1006
3	rs17200839	C	T	0.456262	1006
3	rs12493567	A	G	0.434394	1006
3	rs2028874	C	G	0.456262	1006
3	rs17043539	C	G	0.434394	1006
3	rs17043541	T	C	0.434394	1006
3	rs143083787	G	C	0.00795229	1006
3	rs73156350	C	T	0.0218688	1006
3	rs6799259	T	C	0.434394	1006
3	rs12494513	A	G	0.434394	1006
3	rs73156352	C	T	0.0218688	1006
3	rs74400248	A	C	0.0198807	1006
3	rs73156353	T	G	0.0218688	1006
3	rs11922699	T	C	0.0218688	1006
3	rs11922701	T	C	0.0218688	1006
3	rs73156355	A	G	0.0218688	1006
3	rs78163749	C	A	0.0685885	1006
3	rs73156356	T	C	0.0218688	1006
3	rs2044448	A	C	0.692843	1006
3	rs60303234	T	C	0.0218688	1006
3	rs11915044	C	G	0.0218688	1006
3	rs114476880	C	T	0.0427435	1006
3	rs13353435	T	C	0.435388	1006
3	rs73156363	C	T	0.0218688	1006
3	rs62245936	G	A	0.0337972	1006
3	rs35234876	G	C	0.434394	1006
3	rs73156367	G	C	0.0218688	1006
3	rs7647905	T	C	0.457256	1006
3	rs73156369	T	G	0.0218688	1006
3	rs7636787	G	C	0.435388	1006
3	rs4312642	A	G	0.457256	1006
3	rs2348364	G	A	0.0218688	1006
3	rs58286882	G	A	0.0218688	1006
3	rs4615062	C	A	0.435388	1006
3	rs141829172	T	C	0.0318091	1006
3	rs7640003	G	C	0.685885	1006
3	rs111565211	G	A	0.0218688	1006
3	rs7642719	G	A	0.435388	1006
3	rs13093375	A	G	0.435388	1006
3	rs73040823	T	C	0.110338	1006
3	rs73156372	G	A	0.0228628	1006
3	rs73156373	C	T	0.0228628	1006
3	rs114483162	A	G	0.0238569	1006
3	rs73156374	A	G	0.0228628	1006
3	rs7652792	G	A	0.456262	1006
3	rs11720653	T	C	0.294235	1006
3	rs62245938	G	A	0.0337972	1006
3	rs78221136	T	C	0.027833	1006
3	rs7614318	C	G	0.457256	1006
3	rs150553798	C	T	0.0129225	1006
3	rs73156378	C	T	0.0228628	1006
3	rs9843640	C	G	0.457256	1006
3	rs112159013	T	C	0.0228628	1006
3	rs112266051	C	A	0.0228628	1006
3	rs17043556	G	C	0.0228628	1006
3	rs73156383	C	T	0.0228628	1006
3	rs17043558	T	C	0.0228628	1006
3	rs7651278	C	T	0.4334	1006
3	rs73156385	T	C	0.0228628	1006
3	rs78908732	T	A	0.0228628	1006
3	rs17043565	A	G	0.0228628	1006
3	rs116602969	T	C	0.0208748	1006
3	rs73156387	A	G	0.0228628	1006
3	rs73156390	G	A	0.0228628	1006
3	rs73156391	G	T	0.0228628	1006
3	rs17043568	C	T	0.0228628	1006
3	rs73156395	G	T	0.0228628	1006
3	rs73156397	A	G	0.0228628	1006
3	rs58066441	G	A	0.0228628	1006
3	rs17043571	T	G	0.0228628	1006
3	rs17043574	T	C	0.0228628	1006
3	rs41285053	A	G	0.0318091	1006
3	rs9824952	T	A	0.456262	1006
3	rs34892692	G	A	0.4334	1006
3	rs17043578	G	A	0.0228628	1006
3	rs73040829	C	T	0.00994036	1006
3	rs17043579	T	C	0.0228628	1006
3	rs9810675	C	T	0.4334	1006
3	rs11917482	A	C	0.0228628	1006
3	rs10865749	A	T	0.456262	1006
3	rs11929394	T	C	0.0228628	1006
3	rs11925427	C	T	0.0228628	1006
3	rs73158011	A	T	0.0228628	1006
3	rs1596863	T	C	0.0228628	1006
3	rs10212255	A	G	0.4334	1006
3	rs62245941	G	A	0.027833	1006
3	rs61626295	T	C	0.0228628	1006
3	rs1120412	G	A	0.456262	1006
3	rs1446300	C	A	0.654076	1006
3	rs1446301	A	C	0.0228628	1006
3	rs112092662	T	C	0.0328032	1006
3	rs6787756	T	C	0.4334	1006
3	rs9824191	T	C	0.224652	1006
3	rs17043585	C	A	0.0228628	1006
3	rs11918387	T	C	0.0228628	1006
3	rs34073532	T	C	0.0228628	1006
3	rs6442681	A	T	0.4334	1006
3	rs7625175	C	T	0.456262	1006
3	rs17043589	A	G	0.0228628	1006
3	rs9851518	A	G	0.45825	1006
3	rs80292262	T	C	0.0149105	1006
3	rs112524083	A	G	0.0228628	1006
3	rs58856794	C	A	0.0228628	1006
3	rs6792443	G	T	0.45825	1006
3	rs6767839	A	G	0.0228628	1006
3	rs6792747	G	C	0.0228628	1006
3	rs6792589	C	T	0.0228628	1006
3	rs4035124	T	A	0.105368	1006
3	rs1446302	C	T	0.0228628	1006
3	rs73161403	G	A	0.0228628	1006
3	rs59217371	A	G	0.027833	1006
3	rs80128216	T	C	0.0228628	1006
3	rs11717644	C	T	0.4334	1006
3	rs12488687	A	T	0.451292	1006
3	rs6442682	T	C	0.456262	1006
3	rs6809000	A	T	0.0218688	1006
3	rs73161408	G	C	0.0228628	1006
3	rs73040844	G	C	0.0447316	1006
3	rs7632989	G	T	0.4334	1006
3	rs138461776	G	T	0.0129225	1006
3	rs73161409	C	T	0.0228628	1006
3	rs114084005	A	C	0.0516899	1006
3	rs6442683	G	A	0.4334	1006
3	rs118108518	C	T	0.0208748	1006
3	rs6803999	T	C	0.0228628	1006
3	rs191537148	T	C	0.00596421	1006
3	rs73161412	C	T	0.0228628	1006
3	rs73161414	A	G	0.0228628	1006
3	rs9882273	C	T	0.456262	1006
3	rs76166206	T	A	0.0228628	1006
3	rs73161417	T	C	0.0228628	1006
3	rs13320693	A	T	0.434394	1006
3	rs13317478	T	C	0.328032	1006
3	rs13327810	C	A	0.4334	1006
3	rs9813532	G	A	0.456262	1006
3	rs56824662	G	C	0.0228628	1006
3	rs75614576	G	T	0.0159046	1006
3	rs17273048	C	A	0.0208748	1006
3	rs186995215	G	A	0.00894632	1006
3	rs4627740	C	T	0.0228628	1006
3	rs73161422	A	T	0.0228628	1006
3	rs148468556	A	G	0.00596421	1006
3	rs17043618	T	C	0.0238569	1006
3	rs75066783	A	G	0.171968	1006
3	rs73161425	A	G	0.0228628	1006
3	rs2121262	C	T	0.456262	1006
3	rs56757867	C	T	0.0228628	1006
3	rs115605326	A	C	0.0208748	1006
3	rs73040848	A	T	0.028827	1006
3	rs7625855	T	A	0.457256	1006
3	rs9310516	T	A	0.457256	1006
3	rs9854201	A	G	0.4334	1006
3	rs79201646	T	C	0.0208748	1006
3	rs149393182	C	G	0.0188867	1006
3	rs9864494	A	G	0.457256	1006
3	rs116170679	T	C	0.0208748	1006
3	rs61057228	G	C	0.0228628	1006
3	rs60019424	T	C	0.0228628	1006
3	rs60964146	C	T	0.0228628	1006
3	rs59394144	A	G	0.0228628	1006
3	rs113904762	C	T	0.0228628	1006
3	rs111630438	T	C	0.0228628	1006
3	rs1823099	T	C	0.0228628	1006
3	rs1374199	C	T	0.0228628	1006
3	rs111574067	T	C	0.0228628	1006
3	rs74703603	C	T	0.0149105	1006
3	rs73161441	T	A	0.0228628	1006
3	rs58653570	C	G	0.0228628	1006
3	rs17043623	G	T	0.0228628	1006
3	rs59460836	G	A	0.0228628	1006
3	rs60580179	C	T	0.0228628	1006
3	rs73161446	A	G	0.0228628	1006
3	rs79963120	A	G	0.0228628	1006
3	rs6766514	C	T	0.0228628	1006
3	rs7644020	C	T	0.432406	1006
3	rs11128829	C	T	0.0228628	1006
3	rs11128830	A	T	0.0228628	1006
3	rs11128831	A	G	0.0228628	1006
3	rs111505253	T	C	0.0695825	1006
3	rs17043631	G	T	0.0228628	1006
3	rs1446303	T	C	0.455268	1006
3	rs12106762	A	G	0.0228628	1006
3	rs12106770	A	G	0.0228628	1006
3	rs78162091	G	A	0.0178926	1006
3	rs73161453	G	C	0.0228628	1006
3	rs6788957	A	C	0.0228628	1006
3	rs6778109	T	A	0.0228628	1006
3	rs9883518	T	C	0.434394	1006
3	rs17043638	C	T	0.218688	1006
3	rs17043643	T	G	0.0238569	1006
3	rs73161465	A	C	0.0228628	1006
3	rs6772394	C	T	0.434394	1006
3	rs111867317	A	G	0.0228628	1006
3	rs73161470	A	G	0.0228628	1006
3	rs73161472	T	C	0.0228628	1006
3	rs17043652	C	T	0.0228628	1006
3	rs139488500	C	T	0.00695825	1006
3	rs11922177	A	C	0.0228628	1006
3	rs6795454	T	C	0.0228628	1006
3	rs6782575	C	T	0.0228628	1006
3	rs111999980	C	T	0.0228628	1006
3	rs116186944	A	G	0.0228628	1006
3	rs148641189	T	C	0.0228628	1006
3	rs112080844	C	T	0.0228628	1006
3	rs11920557	A	C	0.0228628	1006
3	rs115019871	T	C	0.0576541	1006
3	rs73161481	A	C	0.0228628	1006
3	rs74775833	C	T	0.0208748	1006
3	rs35521582	T	C	0.457256	1006
3	rs60909298	T	C	0.0228628	1006
3	rs60066286	A	C	0.0228628	1006
3	rs62245947	T	G	0.457256	1006
3	rs73161483	A	G	0.0228628	1006
3	rs2881803	A	T	0.0228628	1006
3	rs76974856	T	C	0.028827	1006
3	rs73161486	C	T	0.0228628	1006
3	rs78577741	T	C	0.0228628	1006
3	rs76926212	G	A	0.0228628	1006
3	rs73161488	G	A	0.0228628	1006
3	rs11922534	A	G	0.0228628	1006
3	rs11922536	A	G	0.0228628	1006
3	rs6783550	G	A	0.962227	1006
3	rs78051614	C	T	0.0228628	1006
3	rs73161491	A	T	0.0228628	1006
3	rs73161492	A	C	0.0228628	1006
3	rs73161493	A	G	0.0228628	1006
3	rs149649576	C	T	0.00695825	1006
3	rs11128833	T	G	0.0228628	1006
3	rs7644389	T	C	0.434394	1006
3	rs57153645	T	C	0.0228628	1006
3	rs56950773	T	C	0.0228628	1006
3	rs187723397	G	A	0.00695825	1006
3	rs58473554	G	A	0.0238569	1006
3	rs73161500	C	G	0.0228628	1006
3	rs7432241	G	A	0.0228628	1006
3	rs73161502	T	C	0.0228628	1006
3	rs7612938	T	C	0.0228628	1006
3	rs73153017	A	T	0.0228628	1006
3	rs6804323	G	A	0.0228628	1006
3	rs73153018	A	G	0.0228628	1006
3	rs73042824	A	G	0.109344	1006
3	rs73153020	T	C	0.0228628	1006
3	rs77408619	C	T	0.0228628	1006
3	rs56249239	T	C	0.107356	1006
3	rs9878954	T	A	0.456262	1006
3	rs73153024	C	T	0.0228628	1006
3	rs11924970	T	G	0.0228628	1006
3	rs13058774	C	T	0.189861	1006
3	rs73153026	C	T	0.0228628	1006
3	rs9852861	C	T	0.432406	1006
3	rs62248266	G	A	0.0198807	1006
3	rs73153027	A	C	0.0228628	1006
3	rs114849030	C	T	0.0168986	1006
3	rs9877883	T	A	0.962227	1006
3	rs117172415	T	C	0.0208748	1006
3	rs78108845	A	G	0.0318091	1006
3	rs7634642	A	C	0.0228628	1006
3	rs73153028	G	C	0.0228628	1006
3	rs112045938	G	A	0.0258449	1006
3	rs73042828	G	A	0.0447316	1006
3	rs7615612	G	C	0.447316	1006
3	rs76803019	C	T	0.0228628	1006
3	rs73042831	T	C	0.16004	1006
3	rs9835988	A	G	0.455268	1006
3	rs73153029	A	G	0.0228628	1006
3	rs73153034	G	A	0.0228628	1006
3	rs57161733	T	C	0.0228628	1006
3	rs58617436	T	C	0.0228628	1006
3	rs57201363	A	G	0.0228628	1006
3	rs6788763	T	C	0.432406	1006
3	rs75222012	T	C	0.0228628	1006
3	rs188137042	G	C	0.0119284	1006
3	rs9823064	A	G	0.456262	1006
3	rs115252408	C	T	0.0149105	1006
3	rs7650295	A	G	0.0228628	1006
3	rs115447659	G	A	0.0208748	1006
3	rs57825001	C	T	0.0228628	1006
3	rs57904270	C	T	0.0228628	1006
3	rs60993983	C	T	0.0228628	1006
3	rs7427885	G	T	0.0228628	1006
3	rs7427937	G	A	0.0208748	1006
3	rs7427909	C	A	0.0208748	1006
3	rs143179245	C	T	0.0208748	1006
3	rs3935701	A	G	0.0238569	1006
3	rs73153038	A	C	0.0228628	1006
3	rs114497218	G	C	0.0228628	1006
3	rs115973107	G	T	0.0228628	1006
3	rs62248267	C	A	0.0159046	1006
3	rs73153039	A	C	0.0228628	1006
3	rs80174604	G	A	0.0208748	1006
3	rs9812906	G	A	0.4334	1006
3	rs57427954	G	C	0.0228628	1006
3	rs73153042	T	C	0.0228628	1006
3	rs114576119	T	G	0.0228628	1006
3	rs11921244	T	G	0.0228628	1006
3	rs11918295	G	A	0.0228628	1006
3	rs7427235	A	C	0.0228628	1006
3	rs13321297	T	A	0.293241	1006
3	rs73153047	A	G	0.0228628	1006
3	rs78470539	T	C	0.0228628	1006
3	rs111848873	C	A	0.026839	1006
3	rs115931986	T	C	0.0258449	1006
3	rs73153048	A	T	0.0228628	1006
3	rs77874994	G	A	0.0347913	1006
3	rs34043199	T	C	0.0646123	1006
3	rs73153050	C	T	0.0228628	1006
3	rs116572026	G	A	0.0208748	1006
3	rs74999637	T	C	0.0228628	1006
3	rs78369091	T	A	0.0228628	1006
3	rs73153051	C	T	0.0228628	1006
3	rs73153052	G	T	0.0238569	1006
3	rs112731490	T	C	0.0228628	1006
3	rs73153055	C	T	0.0228628	1006
3	rs13095571	T	C	0.440358	1006
3	rs114927939	G	A	0.0437376	1006
3	rs11924717	A	G	0.0228628	1006
3	rs35302807	T	C	0.0228628	1006
3	rs73153057	A	C	0.0228628	1006
3	rs111615434	C	T	0.0228628	1006
3	rs73153058	T	A	0.0228628	1006
3	rs73153059	A	G	0.0228628	1006
3	rs115410162	C	T	0.0228628	1006
3	rs114251619	A	G	0.0228628	1006
3	rs73153061	C	T	0.0228628	1006
3	rs60158152	T	C	0.0228628	1006
3	rs147716258	T	C	0.00795229	1006
3	rs6780076	A	C	0.0228628	1006
3	rs58233162	G	A	0.0228628	1006
3	rs7618836	T	C	0.0228628	1006
3	rs117347138	C	T	0.0208748	1006
3	rs73153063	G	T	0.0228628	1006
3	rs73153064	T	C	0.0228628	1006
3	rs137967159	C	G	0.0208748	1006
3	rs111919250	C	T	0.0258449	1006
3	rs150886068	C	T	0.0119284	1006
3	rs73153068	C	T	0.0228628	1006
3	rs73153069	C	T	0.0228628	1006
3	rs73153070	C	T	0.0228628	1006
3	rs112910260	A	C	0.0228628	1006
3	rs73153071	A	C	0.0228628	1006
3	rs73153072	C	T	0.0228628	1006
3	rs73153073	T	C	0.0228628	1006
3	rs73153074	G	C	0.0218688	1006
3	rs9310517	G	A	0.456262	1006
3	rs73153075	C	T	0.0228628	1006
3	rs9876715	G	A	0.0228628	1006
3	rs11928397	C	A	0.0228628	1006
3	rs9881850	C	T	0.43837	1006
3	rs77846871	G	A	0.0208748	1006
3	rs73153079	C	T	0.0228628	1006
3	rs112560931	T	C	0.0228628	1006
3	rs67851870	A	G	0.299205	1006
3	rs9713431	T	C	0.0228628	1006
3	rs9812199	C	T	0.43837	1006
3	rs11915019	C	G	0.0228628	1006
3	rs115515680	A	G	0.0656064	1006
3	rs73153086	T	G	0.0228628	1006
3	rs73153089	A	T	0.0228628	1006
3	rs73153090	A	C	0.028827	1006
3	rs78235338	A	T	0.0228628	1006
3	rs112745918	T	C	0.05666	1006
3	rs73153093	T	C	0.0228628	1006
3	rs78633307	C	A	0.0228628	1006
3	rs117571854	G	T	0.0208748	1006
3	rs9681747	G	A	0.0228628	1006
3	rs73153096	G	T	0.0228628	1006
3	rs78444569	G	A	0.0149105	1006
3	rs12108135	T	A	0.0228628	1006
3	rs58790051	C	G	0.0228628	1006
3	rs60140283	G	C	0.0228628	1006
3	rs73153102	C	T	0.0228628	1006
3	rs73155203	T	A	0.0228628	1006
3	rs73155205	A	G	0.0228628	1006
3	rs73155206	A	C	0.0228628	1006
3	rs113219782	A	C	0.0228628	1006
3	rs73155208	C	T	0.0228628	1006
3	rs9821318	C	T	0.461233	1006
3	rs73155209	T	C	0.0228628	1006
3	rs73155211	C	T	0.0228628	1006
3	rs73155212	G	A	0.0228628	1006
3	rs73155213	A	T	0.0228628	1006
3	rs73155214	G	A	0.0228628	1006
3	rs9757339	T	C	0.460239	1006
3	rs111773804	T	C	0.0109344	1006
3	rs73155215	T	C	0.0228628	1006
3	rs182588909	C	A	0.00894632	1006
3	rs73155225	C	T	0.0228628	1006
3	rs73155226	T	C	0.0228628	1006
3	rs111411051	A	G	0.0228628	1006
3	rs114784870	G	C	0.0228628	1006
3	rs139592795	C	T	0.0228628	1006
3	rs139213030	G	T	0.0228628	1006
3	rs151117566	C	T	0.0228628	1006
3	rs146799605	T	C	0.027833	1006
3	rs9681628	G	A	0.0228628	1006
3	rs138336425	C	T	0.0198807	1006
3	rs76060279	C	T	0.0228628	1006
3	rs73160923	G	A	0.0228628	1006
3	rs74555047	A	T	0.0218688	1006
3	rs112045856	G	C	0.0685885	1006
3	rs9310519	G	A	0.498012	1006
3	rs9310520	A	G	0.498012	1006
3	rs58003185	A	G	0.0228628	1006
3	rs58595628	G	A	0.0228628	1006
3	rs56746012	A	C	0.0228628	1006
3	rs116494155	A	G	0.0208748	1006
3	rs61284353	G	A	0.0228628	1006
3	rs57344515	A	T	0.0228628	1006
3	rs57087795	A	G	0.0228628	1006
3	rs113362669	C	T	0.0228628	1006
3	rs73160929	A	C	0.0228628	1006
3	rs11920751	C	T	0.0228628	1006
3	rs57487616	G	A	0.0228628	1006
3	rs59582994	C	A	0.0228628	1006
3	rs112303378	T	G	0.0228628	1006
3	rs11922854	G	A	0.0228628	1006
3	rs9758476	T	C	0.685885	1006
3	rs114717504	T	A	0.0228628	1006
3	rs73160937	T	C	0.0228628	1006
3	rs9875973	T	C	0.465209	1006
3	rs144436765	C	T	0.00795229	1006
3	rs112069060	A	G	0.0228628	1006
3	rs111651075	G	T	0.0228628	1006
3	rs73160940	T	C	0.0228628	1006
3	rs79107609	T	C	0.0328032	1006
3	rs73160942	A	C	0.0228628	1006
3	rs145764731	C	T	0.00596421	1006
3	rs9756494	A	G	0.468191	1006
3	rs117446454	T	C	0.0208748	1006
3	rs13320647	A	C	0.468191	1006
3	rs117113616	G	T	0.0208748	1006
3	rs73160943	C	T	0.0228628	1006
3	rs117876378	A	G	0.0208748	1006
3	rs147145280	A	G	0.0228628	1006
3	rs62248272	A	G	0.0308151	1006
3	rs74626500	A	C	0.0258449	1006
3	rs73160950	A	C	0.0228628	1006
3	rs73160951	G	C	0.0228628	1006
3	rs62248273	T	C	0.0377734	1006
3	rs113498052	A	G	0.0208748	1006
3	rs117700980	T	C	0.0208748	1006
3	rs11914797	C	G	0.0228628	1006
3	rs118001271	C	T	0.0208748	1006
3	rs112436581	C	G	0.0208748	1006
3	rs73160957	A	T	0.0228628	1006
3	rs12185952	G	T	0.0228628	1006
3	rs117412096	T	C	0.0208748	1006
3	rs140224494	C	T	0.0109344	1006
3	rs78172794	T	C	0.0208748	1006
3	rs191369067	T	C	0.0357853	1006
3	rs113834739	A	G	0.0149105	1006
3	rs537522318	G	A	0.00795229	1006
3	rs114824717	T	C	0.00994036	1006
3	rs185221596	T	G	0.00994036	1006
3	rs74450778	T	C	0.0218688	1006
3	rs116043448	A	G	0.0308151	1006
3	rs138177689	G	A	0.0139165	1006
3	rs77160913	A	T	0.0308151	1006
3	rs9847461	C	G	0.442346	1006
3	rs9847477	C	G	0.462227	1006
3	rs116198321	A	G	0.0328032	1006
3	rs79513975	G	A	0.0139165	1006
3	rs78606789	T	C	0.028827	1006
3	rs62248275	G	A	0.0357853	1006
3	rs73160967	C	A	0.0228628	1006
3	rs148117988	A	G	0.0208748	1006
3	rs187651831	T	C	0.00795229	1006
3	rs13080367	T	C	0.0119284	1006
3	rs73165725	C	T	0.0228628	1006
3	rs9851302	G	T	0.0228628	1006
3	rs73165729	C	T	0.0228628	1006
3	rs78047358	T	A	0.0328032	1006
3	rs116956590	T	C	0.0208748	1006
3	rs117187080	G	A	0.0208748	1006
3	rs116770430	C	T	0.0238569	1006
3	rs139875796	C	T	0.00795229	1006
3	rs116932183	C	T	0.0208748	1006
3	rs114503795	T	C	0.0208748	1006
3	rs9823767	A	G	0.468191	1006
3	rs140176242	G	A	0.0228628	1006
3	rs77762232	A	C	0.0139165	1006
3	rs111582657	A	T	0.00894632	1006
3	rs75073700	A	T	0.0646123	1006
3	rs118020549	A	T	0.0208748	1006
3	rs117574802	C	A	0.0208748	1006
3	rs116031773	T	A	0.0208748	1006
3	rs73165734	G	A	0.0228628	1006
3	rs116207575	G	A	0.0168986	1006
3	rs73165735	T	G	0.0228628	1006
3	rs117923952	G	C	0.0208748	1006
3	rs73028303	T	C	0.0208748	1006
3	rs9880971	C	A	0.444334	1006
3	rs9881089	C	A	0.444334	1006
3	rs138074221	T	C	0.0208748	1006
3	rs149544724	G	C	0.0208748	1006
3	rs80314744	T	C	0.0208748	1006
3	rs118183823	C	T	0.0208748	1006
3	rs137948604	G	C	0.0208748	1006
3	rs9310523	C	T	0.33499	1006
3	rs74398122	C	T	0.0328032	1006
3	rs9681332	G	A	0.10835	1006
3	rs117138682	T	C	0.0208748	1006
3	rs76089785	A	G	0.0666004	1006
3	rs9815204	C	T	0.466203	1006
3	rs116223019	G	A	0.0208748	1006
3	rs117797023	T	C	0.0208748	1006
3	rs117970196	C	T	0.0208748	1006
3	rs117568285	G	A	0.0208748	1006
3	rs114842964	T	C	0.0208748	1006
3	rs111494648	C	T	0.0258449	1006
3	rs112343013	T	C	0.00994036	1006
3	rs112842382	G	A	0.0258449	1006
3	rs140442444	T	C	0.00795229	1006
3	rs73028308	C	T	0.0208748	1006
3	rs12152509	A	G	0.0228628	1006
3	rs76190492	A	T	0.0208748	1006
3	rs78965046	C	A	0.0208748	1006
3	rs75114096	A	G	0.028827	1006
3	rs9853571	T	C	0.444334	1006
3	rs78514070	A	G	0.0228628	1006
3	rs9310524	C	T	0.467197	1006
3	rs9310525	A	C	0.685885	1006
3	rs73165764	T	C	0.0228628	1006
3	rs142089294	A	G	0.0208748	1006
3	rs11921699	G	A	0.0228628	1006
3	rs181096916	A	G	0.0208748	1006
3	rs117408000	C	T	0.0208748	1006
3	rs118190515	T	G	0.0208748	1006
3	rs117163706	C	T	0.0208748	1006
3	rs115763416	C	T	0.0208748	1006
3	rs151003103	G	A	0.0308151	1006
3	rs9310526	T	G	0.468191	1006
3	rs117091685	A	G	0.0208748	1006
3	rs147591010	T	G	0.0208748	1006
3	rs115112282	C	T	0.0208748	1006
3	rs12496758	T	C	0.0337972	1006
3	rs9860854	G	C	0.468191	1006
3	rs74429934	A	G	0.109344	1006
3	rs112087742	G	T	0.0228628	1006
3	rs117572665	G	C	0.0208748	1006
3	rs117893100	G	A	0.0208748	1006
3	rs182213940	T	C	0.00795229	1006
3	rs77168928	T	C	0.0208748	1006
3	rs116544552	A	G	0.0328032	1006
3	rs115920333	C	T	0.0208748	1006
3	rs74330449	C	G	0.0208748	1006
3	rs138304930	C	A	0.054672	1006
3	rs115381827	C	T	0.0129225	1006
3	rs78674922	A	G	0.0337972	1006
3	rs9821955	A	G	0.444334	1006
3	rs9284837	A	G	0.684891	1006
3	rs145784626	G	A	0.0208748	1006
3	rs117816677	G	A	0.0208748	1006
3	rs75295664	G	C	0.0646123	1006
3	rs78779922	T	C	0.0208748	1006
3	rs56057697	G	T	0.10835	1006
3	rs148437375	T	C	0.0208748	1006
3	rs143981635	C	T	0.0228628	1006
3	rs9681617	T	C	0.44334	1006
3	rs114500003	T	C	0.10835	1006
3	rs12632826	T	C	0.154076	1006
3	rs139089476	T	A	0.0208748	1006
3	rs139790777	T	G	0.0208748	1006
3	rs9681644	C	T	0.423459	1006
3	rs79273976	G	C	0.0139165	1006
3	rs9310527	A	G	0.494036	1006
3	rs9310528	C	T	0.461233	1006
3	rs142472609	T	C	0.0208748	1006
3	rs117117986	T	G	0.0208748	1006
3	rs114625643	T	C	0.0208748	1006
3	rs77758216	C	T	0.0208748	1006
3	rs13095510	A	C	0.192843	1006
3	rs117613133	A	G	0.0208748	1006
3	rs78085276	G	A	0.00596421	1006
3	rs62248278	C	T	0.0367793	1006
3	rs12374023	C	T	0.0208748	1006
3	rs9839588	T	C	0.465209	1006
3	rs12106899	G	A	0.0228628	1006
3	rs12106900	C	T	0.0228628	1006
3	rs73028330	T	C	0.028827	1006
3	rs6779834	G	A	0.44334	1006
3	rs73165792	A	T	0.0228628	1006
3	rs114622619	A	C	0.0208748	1006
3	rs60940413	A	G	0.0228628	1006
3	rs4470554	T	C	0.55666	1006
3	rs13064378	A	G	0.102386	1006
3	rs112485808	G	A	0.0258449	1006
3	rs73028338	A	G	0.109344	1006
3	rs74697238	A	G	0.0238569	1006
3	rs62248279	A	C	0.0367793	1006
3	rs114457472	C	T	0.0367793	1006
3	rs117756860	T	C	0.0208748	1006
3	rs115121260	C	T	0.0218688	1006
3	rs117692078	C	G	0.0248509	1006
3	rs117086754	T	C	0.0208748	1006
3	rs117476640	G	C	0.0208748	1006
3	rs7619879	C	G	0.0228628	1006
3	rs9855515	G	A	0.66501	1006
3	rs75863123	T	G	0.0208748	1006
3	rs115189110	C	T	0.0576541	1006
3	rs117526747	G	A	0.0208748	1006
3	rs9985472	A	G	0.666004	1006
3	rs117867265	C	T	0.0208748	1006
3	rs150592098	C	G	0.0149105	1006
3	rs117356138	C	T	0.0208748	1006
3	rs11128836	T	C	0.533797	1006
3	rs11923589	C	T	0.0228628	1006
3	rs11923635	C	T	0.0228628	1006
3	rs17200881	G	A	0.0208748	1006
3	rs4377510	G	A	0.533797	1006
3	rs4637311	C	T	0.533797	1006
3	rs79246795	T	C	0.0159046	1006
3	rs11914537	T	C	0.0228628	1006
3	rs11915560	T	C	0.0228628	1006
3	rs4908987	T	C	0.55666	1006
3	rs7648159	T	A	0.0516899	1006
3	rs55701200	C	T	0.554672	1006
3	rs13071728	A	C	0.55666	1006
3	rs149673987	A	G	0.0208748	1006
3	rs61236237	T	C	0.533797	1006
3	rs6807020	C	G	0.533797	1006
3	rs6768637	T	C	0.55666	1006
3	rs6768666	T	C	0.554672	1006
3	rs6782889	G	T	0.532803	1006
3	rs148120151	G	A	0.0208748	1006
3	rs78836201	T	C	0.0208748	1006
3	rs4908992	A	G	0.554672	1006
3	rs34485427	C	A	0.554672	1006
3	rs73028353	A	T	0.027833	1006
3	rs13096559	G	T	0.554672	1006
3	rs5014632	A	G	0.55666	1006
3	rs142056295	A	G	0.0208748	1006
3	rs146679988	G	A	0.0208748	1006
3	rs11128837	T	C	0.55666	1006
3	rs11128838	G	A	0.533797	1006
3	rs12487248	C	T	0.554672	1006
3	rs9857910	A	T	0.55666	1006
3	rs143235325	G	A	0.00795229	1006
3	rs78398054	G	C	0.0675944	1006
3	rs6789697	G	A	0.554672	1006
3	rs73030322	T	C	0.0427435	1006
3	rs6792422	G	T	0.55666	1006
3	rs73030324	A	C	0.00994036	1006
3	rs6784025	A	T	0.533797	1006
3	rs116982999	C	A	0.0208748	1006
3	rs147043661	A	G	0.0208748	1006
3	rs118050065	T	C	0.0208748	1006
3	rs4484221	C	G	0.55666	1006
3	rs57905414	A	T	0.106362	1006
3	rs115248221	C	T	0.0149105	1006
3	rs11708672	C	T	0.533797	1006
3	rs11128839	C	T	0.55666	1006
3	rs13081082	G	A	0.0934394	1006
3	rs141688338	G	C	0.00795229	1006
3	rs77922631	A	T	0.10338	1006
3	rs116045343	C	G	0.0228628	1006
3	rs12634674	T	G	0.554672	1006
3	rs11128840	C	G	0.533797	1006
3	rs6806610	G	A	0.533797	1006
3	rs4243835	A	G	0.55666	1006
3	rs4243836	C	T	0.55666	1006
3	rs73030339	C	G	0.0417495	1006
3	rs4513482	C	T	0.55666	1006
3	rs61081795	T	C	0.55666	1006
3	rs114009332	C	G	0.0109344	1006
3	rs6780587	C	T	0.533797	1006
3	rs4589965	C	T	0.55666	1006
3	rs116287152	A	G	0.00795229	1006
3	rs13065637	T	C	0.55666	1006
3	rs116676289	G	C	0.0139165	1006
3	rs114409354	G	A	0.0238569	1006
3	rs7651998	G	A	0.533797	1006
3	rs7632240	C	A	0.55666	1006
3	rs55974984	G	A	0.0258449	1006
3	rs6795189	T	A	0.55666	1006
3	rs6809062	G	A	0.555666	1006
3	rs117035053	T	C	0.0218688	1006
3	rs140046978	G	C	0.0228628	1006
3	rs13083917	T	A	0.553678	1006
3	rs77443246	G	T	0.0357853	1006
3	rs6577616	C	T	0.55666	1006
3	rs6577617	G	T	0.55666	1006
3	rs6577618	A	T	0.533797	1006
3	rs6577619	C	T	0.555666	1006
3	rs17273069	T	C	0.0516899	1006
3	rs146521975	G	A	0.0208748	1006
3	rs9869999	G	T	0.663022	1006
3	rs151165488	T	C	0.0208748	1006
3	rs13085167	C	T	0.55666	1006
3	rs36172181	G	A	0.533797	1006
3	rs13097908	A	G	0.55666	1006
3	rs117354245	A	T	0.0208748	1006
3	rs4909009	C	A	0.55666	1006
3	rs10510477	T	C	0.55666	1006
3	rs11128841	C	T	0.55666	1006
3	rs4602424	A	T	0.55666	1006
3	rs11927654	G	A	0.533797	1006
3	rs6577622	T	C	0.55666	1006
3	rs7630695	A	G	0.55666	1006
3	rs115052992	T	C	0.0208748	1006
3	rs8179891	T	G	0.533797	1006
3	rs4908958	G	A	0.55666	1006
3	rs34297417	T	C	0.55666	1006
3	rs7617683	T	C	0.554672	1006
3	rs56221450	C	A	0.33002	1006
3	rs12634893	T	C	0.533797	1006
3	rs10510478	A	G	0.533797	1006
3	rs4408889	T	C	0.533797	1006
3	rs118146108	G	A	0.0208748	1006
3	rs4128509	T	C	0.55666	1006
3	rs56059241	C	A	0.533797	1006
3	rs115511861	C	G	0.0377734	1006
3	rs17273076	T	C	0.0208748	1006
3	rs4243837	G	A	0.533797	1006
3	rs12487916	G	C	0.55666	1006
3	rs115440219	T	C	0.0208748	1006
3	rs7633601	T	C	0.55666	1006
3	rs190647334	C	T	0.0178926	1006
3	rs6797952	A	G	0.55666	1006
3	rs11128842	G	C	0.533797	1006
3	rs4909010	G	A	0.55666	1006
3	rs4908959	G	A	0.55666	1006
3	rs146642105	G	C	0.0208748	1006
3	rs11128844	C	T	0.55666	1006
3	rs148075446	T	A	0.0208748	1006
3	rs142351623	G	A	0.0208748	1006
3	rs35460334	C	T	0.533797	1006
3	rs117523878	T	C	0.0208748	1006
3	rs7627064	T	C	0.533797	1006
3	rs7622878	C	T	0.55666	1006
3	rs13085441	T	C	0.66501	1006
3	rs62245768	G	A	0.0208748	1006
3	rs9816920	A	C	0.55666	1006
3	rs143605470	A	G	0.0208748	1006
3	rs35642812	C	G	0.55666	1006
3	rs34002492	C	G	0.533797	1006
3	rs4444738	A	G	0.55666	1006
3	rs7647914	A	G	0.55666	1006
3	rs7647928	A	G	0.55666	1006
3	rs7613953	G	T	0.534791	1006
3	rs7650617	A	G	0.534791	1006
3	rs13061771	C	T	0.557654	1006
3	rs11128848	A	G	0.55666	1006
3	rs199916602	G	A	0.0208748	1006
3	rs117262128	A	G	0.0208748	1006
3	rs4435673	A	G	0.533797	1006
3	rs4566567	C	T	0.55666	1006
3	rs4568172	A	G	0.55666	1006
3	rs4431138	G	C	0.554672	1006
3	rs80141337	G	A	0.0159046	1006
3	rs117034289	T	A	0.0208748	1006
3	rs55936740	T	C	0.107356	1006
3	rs75490574	C	A	0.0208748	1006
3	rs117129488	G	A	0.0208748	1006
3	rs144678625	A	G	0.0208748	1006
3	rs117608338	A	G	0.0208748	1006
3	rs6810235	C	A	0.555666	1006
3	rs12497320	G	A	0.555666	1006
3	rs111406711	C	T	0.0437376	1006
3	rs12490933	A	G	0.532803	1006
3	rs115638551	T	G	0.0208748	1006
3	rs117321181	A	G	0.0208748	1006
3	rs118071774	A	G	0.0208748	1006
3	rs4909012	C	A	0.555666	1006
3	rs9681893	T	A	0.553678	1006
3	rs13071934	G	C	0.555666	1006
3	rs114017996	A	G	0.0149105	1006
3	rs4908963	T	C	0.553678	1006
3	rs12631291	G	A	0.549702	1006
3	rs13076724	A	G	0.533797	1006
3	rs4908964	C	T	0.555666	1006
3	rs4243838	T	C	0.555666	1006
3	rs144116481	G	A	0.0208748	1006
3	rs79964206	A	G	0.0646123	1006
3	rs9681232	A	G	0.555666	1006
3	rs117826382	C	A	0.0208748	1006
3	rs79044211	C	T	0.0636183	1006
3	rs7431897	G	T	0.553678	1006
3	rs12632570	A	C	0.557654	1006
3	rs34487714	T	C	0.555666	1006
3	rs35697509	G	T	0.555666	1006
3	rs8179983	C	T	0.555666	1006
3	rs115643831	C	T	0.00397614	1006
3	rs116163769	T	C	0.0178926	1006
3	rs11128849	T	C	0.532803	1006
3	rs11128850	A	G	0.532803	1006
3	rs62245776	C	T	0.0298211	1006
3	rs10433559	T	C	0.153082	1006
3	rs6577643	C	G	0.555666	1006
3	rs6577644	A	G	0.555666	1006
3	rs56358031	G	C	0.00994036	1006
3	rs4482690	T	A	0.555666	1006
3	rs13069155	A	G	0.532803	1006
3	rs4908965	T	C	0.532803	1006
3	rs141949991	G	C	0.00695825	1006
3	rs80022771	A	T	0.027833	1006
3	rs78770028	C	T	0.0328032	1006
3	rs6803312	T	C	0.555666	1006
3	rs151123491	T	C	0.0119284	1006
3	rs4488868	T	C	0.532803	1006
3	rs114402588	G	A	0.0636183	1006
3	rs114517731	A	C	0.0238569	1006
3	rs77018879	C	T	0.0377734	1006
3	rs4908966	A	G	0.555666	1006
3	rs4908967	C	A	0.532803	1006
3	rs74886368	C	T	0.027833	1006
3	rs77534638	G	A	0.102386	1006
3	rs11128852	T	C	0.532803	1006
3	rs9880456	A	G	0.555666	1006
3	rs11929111	A	G	0.555666	1006
3	rs139046015	T	A	0.00497018	1006
3	rs190838344	T	A	0.00497018	1006
3	rs4908968	T	C	0.534791	1006
3	rs11714069	G	A	0.027833	1006
3	rs4908969	T	C	0.555666	1006
3	rs11915971	A	T	0.533797	1006
3	rs201731775	T	A	0.0407555	1006
3	rs117125756	C	G	0.0208748	1006
3	rs7652156	C	G	0.555666	1006
3	rs62238360	C	T	0.314115	1006
3	rs11927637	A	G	0.555666	1006
3	rs11719266	A	G	0.555666	1006
3	rs117945992	G	A	0.0208748	1006
3	rs11719326	A	C	0.533797	1006
3	rs116398779	G	A	0.0208748	1006
3	rs7627732	T	C	0.531809	1006
3	rs116192810	G	T	0.0208748	1006
3	rs116856738	G	A	0.0208748	1006
3	rs117329592	C	T	0.0208748	1006
3	rs11715952	C	T	0.0377734	1006
3	rs62238361	G	A	0.100398	1006
3	rs6804837	G	A	0.552684	1006
3	rs4908938	G	A	0.532803	1006
3	rs5023579	A	T	0.650099	1006
3	rs4312680	G	A	0.532803	1006
3	rs4908970	A	G	0.532803	1006
3	rs4908971	T	C	0.532803	1006
3	rs147657424	C	G	0.0208748	1006
3	rs146104319	G	A	0.0208748	1006
3	rs11708664	A	G	0.305169	1006
3	rs4349529	A	G	0.526839	1006
3	rs4643736	G	T	0.526839	1006
3	rs9867064	C	T	0.548708	1006
3	rs35811992	G	A	0.526839	1006
3	rs75754569	G	C	0.110338	1006
3	rs147278520	A	C	0.00795229	1006
3	rs4908939	G	A	0.548708	1006
3	rs4435674	C	T	0.547714	1006
3	rs77202360	G	A	0.0159046	1006
3	rs13079096	T	A	0.525845	1006
3	rs12488591	T	C	0.54672	1006
3	rs4908972	T	C	0.54672	1006
3	rs4908940	A	C	0.547714	1006
3	rs114153456	C	A	0.0139165	1006
3	rs4611850	T	G	0.525845	1006
3	rs4566568	A	G	0.547714	1006
3	rs181812165	T	G	0.00795229	1006
3	rs4908973	T	C	0.547714	1006
3	rs6796448	C	T	0.547714	1006
3	rs6789467	G	C	0.525845	1006
3	rs6809775	T	C	0.547714	1006
3	rs10433561	T	G	0.527833	1006
3	rs7609916	A	G	0.547714	1006
3	rs7427588	A	G	0.547714	1006
3	rs373817814	G	A	0.00596421	1006
3	rs115102682	T	C	0.0308151	1006
3	rs7645459	C	G	0.522863	1006
3	rs56001926	C	G	0.0367793	1006
3	rs11128855	T	G	0.483101	1006
3	rs34782919	C	G	0.0894632	1006
3	rs34146452	T	C	0.476143	1006
3	rs7642860	G	A	0.482107	1006
3	rs4260468	C	T	0.461233	1006
3	rs115917870	A	C	0.0198807	1006
3	rs116226194	T	C	0.00795229	1006
3	rs11921152	C	A	0.484095	1006
3	rs10428260	A	G	0.462227	1006
3	rs10428172	C	T	0.482107	1006
3	rs115541339	C	T	0.026839	1006
3	rs62238365	A	G	0.026839	1006
3	rs114473257	G	A	0.0159046	1006
3	rs11128857	C	T	0.461233	1006
3	rs139136610	C	T	0.110338	1006
3	rs148994232	A	G	0.0198807	1006
3	rs13076950	G	A	0.461233	1006
3	rs141360575	C	T	0.0198807	1006
3	rs142823250	G	A	0.0705765	1006
3	rs7651708	G	A	0.11332	1006
3	rs138122729	G	A	0.0198807	1006
3	rs150002735	A	C	0.0198807	1006
3	rs114400226	T	C	0.0308151	1006
3	rs4908941	G	A	0.482107	1006
3	rs11709790	A	C	0.461233	1006
3	rs11709941	A	G	0.482107	1006
3	rs139104917	A	G	0.0198807	1006
3	rs142214988	T	G	0.0198807	1006
3	rs4616675	A	G	0.482107	1006
3	rs4243833	C	T	0.462227	1006
3	rs4487265	G	A	0.482107	1006
3	rs4404476	T	C	0.482107	1006
3	rs75615523	G	A	0.0248509	1006
3	rs57816103	G	A	0.0208748	1006
3	rs4908976	G	A	0.461233	1006
3	rs113238090	A	G	0.0238569	1006
3	rs9849948	A	G	0.0198807	1006
3	rs74367394	A	T	0.026839	1006
3	rs4632574	A	G	0.461233	1006
3	rs4422341	G	C	0.462227	1006
3	rs73036068	T	C	0.0248509	1006
3	rs12492504	A	T	0.461233	1006
3	rs6786472	A	T	0.0208748	1006
3	rs151009524	C	T	0.00795229	1006
3	rs115923175	C	G	0.0198807	1006
3	rs140858869	A	T	0.0198807	1006
3	rs149747938	C	A	0.0198807	1006
3	rs11128858	A	G	0.481113	1006
3	rs7428585	G	A	0.461233	1006
3	rs12152443	A	G	0.0198807	1006
3	rs12152369	T	C	0.0198807	1006
3	rs114335585	T	G	0.0198807	1006
3	rs144561666	A	G	0.0198807	1006
3	rs148195341	T	C	0.0198807	1006
3	rs12152386	T	G	0.0198807	1006
3	rs7625105	G	A	0.461233	1006
3	rs6577593	G	A	0.482107	1006
3	rs150697973	G	A	0.0198807	1006
3	rs138879508	T	C	0.0198807	1006
3	rs117887651	T	C	0.0198807	1006
3	rs117287162	C	T	0.0198807	1006
3	rs147480925	G	A	0.0198807	1006
3	rs35071233	T	G	0.028827	1006
3	rs4438689	A	G	0.482107	1006
3	rs140334825	C	T	0.0198807	1006
3	rs144119741	A	G	0.0198807	1006
3	rs146486065	C	G	0.0198807	1006
3	rs140858517	G	A	0.0198807	1006
3	rs117760094	A	C	0.0198807	1006
3	rs115105481	G	T	0.0198807	1006
3	rs116622802	T	C	0.0198807	1006
3	rs114106129	A	G	0.0198807	1006
3	rs28456004	C	T	0.0208748	1006
3	rs144688611	T	C	0.0198807	1006
3	rs114980764	C	T	0.0198807	1006
3	rs145444641	C	T	0.0198807	1006
3	rs6577596	C	T	0.624254	1006
3	rs115743068	A	G	0.0198807	1006
3	rs143206509	T	G	0.0198807	1006
3	rs117972287	C	A	0.0198807	1006
3	rs6764934	T	G	0.0208748	1006
3	rs143896592	T	C	0.0198807	1006
3	rs150647035	A	C	0.0198807	1006
3	rs139682330	A	G	0.0198807	1006
3	rs1121175	G	A	0.0198807	1006
3	rs1121174	C	G	0.0198807	1006
3	rs117420384	A	G	0.0198807	1006
3	rs117744841	A	T	0.0198807	1006
3	rs114272651	A	C	0.0198807	1006
3	rs117125536	G	A	0.0198807	1006
3	rs115489441	T	C	0.0198807	1006
3	rs142101926	T	C	0.0198807	1006
3	rs115797191	T	C	0.0198807	1006
3	rs151178167	T	C	0.0198807	1006
3	rs140082146	T	C	0.0198807	1006
3	rs17273083	T	C	0.0198807	1006
3	rs192643425	G	A	0.0198807	1006
3	rs184623867	C	A	0.0198807	1006
3	rs12107652	T	G	0.0208748	1006
3	rs147118242	C	A	0.0198807	1006
3	rs138455687	A	G	0.0198807	1006
3	rs116937481	G	A	0.0198807	1006
3	rs144023131	G	T	0.0198807	1006
3	rs143282601	T	C	0.0198807	1006
3	rs17273090	G	A	0.0198807	1006
3	rs141414407	A	G	0.0198807	1006
3	rs115689463	G	T	0.0198807	1006
3	rs116190932	A	G	0.0198807	1006
3	rs116892138	A	C	0.0198807	1006
3	rs150813139	T	C	0.0198807	1006
3	rs118021263	T	C	0.0198807	1006
3	rs17273097	G	A	0.0198807	1006
3	rs992522	T	G	0.0198807	1006
3	rs992521	A	G	0.0198807	1006
3	rs1469558	T	G	0.461233	1006
3	rs146038346	C	T	0.0208748	1006
3	rs149729450	T	C	0.0198807	1006
3	rs145510656	T	C	0.0198807	1006
3	rs148416653	G	A	0.0198807	1006
3	rs115853645	A	G	0.0198807	1006
3	rs114320802	A	T	0.0198807	1006
3	rs115573790	C	T	0.0198807	1006
3	rs115386475	T	C	0.0198807	1006
3	rs116795149	T	C	0.00795229	1006
3	rs114890682	C	T	0.0178926	1006
3	rs147754788	C	T	0.0218688	1006
3	rs115383402	G	A	0.0198807	1006
3	rs73036074	G	A	0.114314	1006
3	rs73168749	C	T	0.0208748	1006
3	rs73168750	C	T	0.0208748	1006
3	rs79591188	G	A	0.0208748	1006
3	rs75373290	T	C	0.0208748	1006
3	rs114711504	A	C	0.0149105	1006
3	rs76419585	C	A	0.0218688	1006
3	rs11128860	A	G	0.0208748	1006
3	rs11128861	T	C	0.0208748	1006
3	rs11128862	A	G	0.0208748	1006
3	rs11128863	G	A	0.0208748	1006
3	rs17044038	G	C	0.0208748	1006
3	rs17200916	C	T	0.462227	1006
3	rs73168756	A	G	0.0208748	1006
3	rs17044041	A	G	0.0208748	1006
3	rs56726310	T	C	0.0208748	1006
3	rs11128864	A	G	0.0208748	1006
3	rs11128865	T	C	0.0228628	1006
3	rs11128866	C	T	0.0208748	1006
3	rs11128867	A	G	0.0208748	1006
3	rs11128868	T	C	0.0208748	1006
3	rs11128869	A	G	0.0198807	1006
3	rs11128870	T	C	0.0208748	1006
3	rs61601581	C	T	0.0208748	1006
3	rs58280814	C	T	0.0208748	1006
3	rs56777792	G	A	0.0208748	1006
3	rs60744506	G	A	0.0208748	1006
3	rs112798970	C	T	0.0208748	1006
3	rs141214246	A	G	0.0337972	1006
3	rs17044050	G	T	0.0208748	1006
3	rs73168763	A	G	0.0208748	1006
3	rs17200923	T	C	0.0198807	1006
3	rs111389064	C	T	0.0208748	1006
3	rs9813309	T	C	0.976143	1006
3	rs115291830	G	T	0.0198807	1006
3	rs17044053	G	A	0.0208748	1006
3	rs17044054	T	C	0.0208748	1006
3	rs111910352	A	T	0.0208748	1006
3	rs11927436	C	T	0.0208748	1006
3	rs11916141	T	C	0.0208748	1006
3	rs76163281	C	G	0.0218688	1006
3	rs11927611	G	A	0.0208748	1006
3	rs148028622	G	A	0.00795229	1006
3	rs7620425	A	G	0.87674	1006
3	rs112311536	C	T	0.0705765	1006
3	rs17200930	T	C	0.0198807	1006
3	rs17200937	C	T	0.0198807	1006
3	rs6772619	C	A	0.0208748	1006
3	rs919562	G	A	0.483101	1006
3	rs6780341	A	G	0.0208748	1006
3	rs79923071	G	C	0.0208748	1006
3	rs114290949	T	A	0.0198807	1006
3	rs2033379	A	G	0.483101	1006
3	rs2033378	G	A	0.462227	1006
3	rs11925066	C	T	0.0208748	1006
3	rs11925145	G	A	0.0198807	1006
3	rs17200944	C	T	0.0198807	1006
3	rs11128871	G	T	0.462227	1006
3	rs56105508	G	C	0.111332	1006
3	rs12495352	G	A	0.464215	1006
3	rs6785982	C	G	0.0208748	1006
3	rs6793958	T	C	0.0208748	1006
3	rs6794148	T	C	0.0208748	1006
3	rs58494604	G	A	0.131213	1006
3	rs58042633	A	C	0.0208748	1006
3	rs112019387	G	A	0.0208748	1006
3	rs73168777	G	A	0.0208748	1006
3	rs17044072	T	C	0.0218688	1006
3	rs114147886	A	G	0.0238569	1006
3	rs17273111	G	A	0.481113	1006
3	rs4908942	T	C	0.482107	1006
3	rs4908978	G	C	0.482107	1006
3	rs80188462	C	A	0.0258449	1006
3	rs13062642	G	A	0.481113	1006
3	rs12485989	G	A	0.275348	1006
3	rs12492361	A	G	0.276342	1006
3	rs6804677	T	C	0.476143	1006
3	rs6787380	G	A	0.481113	1006
3	rs6771673	G	A	0.459245	1006
3	rs4908979	T	A	0.481113	1006
3	rs4908980	G	A	0.878728	1006
3	rs4908981	C	T	0.460239	1006
3	rs2033377	T	C	0.481113	1006
3	rs2033374	A	G	0.481113	1006
3	rs146161644	G	A	0.0208748	1006
3	rs2033373	T	C	0.481113	1006
3	rs28796017	C	T	0.481113	1006
3	rs4450852	T	C	0.481113	1006
3	rs4330281	T	C	0.481113	1006
3	rs7633898	C	T	0.481113	1006
3	rs4908982	T	C	0.481113	1006
3	rs4908984	T	C	0.481113	1006
3	rs4908985	T	C	0.481113	1006
3	rs147860486	A	G	0.0198807	1006
3	rs1430898	C	T	0.0208748	1006
3	rs1430897	C	T	0.0208748	1006
3	rs1430896	G	A	0.482107	1006
3	rs4908986	C	G	0.481113	1006
3	rs34740778	G	T	0.0964215	1006
3	rs17273139	T	G	0.0208748	1006
3	rs114463826	G	T	0.0149105	1006
3	rs7611590	C	G	0.460239	1006
3	rs12486574	C	T	0.0318091	1006
3	rs6780932	C	T	0.460239	1006
3	rs10510480	T	C	0.0894632	1006
3	rs1430895	C	T	0.481113	1006
3	rs1430894	C	T	0.481113	1006
3	rs56272717	C	G	0.105368	1006
3	rs6794859	C	T	0.459245	1006
3	rs6577597	A	G	0.481113	1006
3	rs6802932	T	A	0.459245	1006
3	rs114918401	G	T	0.0228628	1006
3	rs115354040	T	C	0.00894632	1006
3	rs2337387	G	A	0.480119	1006
3	rs1004307	G	C	0.459245	1006
3	rs77186826	C	T	0.0139165	1006
3	rs139267848	C	T	0.0208748	1006
3	rs111593175	G	A	0.0308151	1006
3	rs17200979	G	T	0.479125	1006
3	rs144074312	T	C	0.0208748	1006
3	rs111622596	G	A	0.0109344	1006
3	rs113316208	G	T	0.0109344	1006
3	rs930147	G	A	0.0208748	1006
3	rs4243834	G	T	0.459245	1006
3	rs73038214	C	A	0.147117	1006
3	rs114338792	C	T	0.0188867	1006
3	rs17200993	C	G	0.0139165	1006
3	rs184728274	A	G	0.00298211	1006
3	rs7632834	T	C	0.484095	1006
3	rs9862290	C	T	0.463221	1006
3	rs114911412	G	A	0.0208748	1006
3	rs186906089	G	C	0.00695825	1006
3	rs116363181	G	A	0.0208748	1006
3	rs4908988	A	G	0.463221	1006
3	rs1430904	C	G	0.463221	1006
3	rs76095814	A	G	0.00695825	1006
3	rs17044097	C	T	0.0208748	1006
3	rs17044102	G	A	0.0208748	1006
3	rs75187222	G	A	0.0208748	1006
3	rs10510481	A	T	0.0208748	1006
3	rs78996412	A	G	0.0208748	1006
3	rs113110385	T	C	0.0208748	1006
3	rs76157256	C	G	0.0208748	1006
3	rs62238421	G	C	0.0298211	1006
3	rs148251009	G	A	0.0298211	1006
3	rs9859223	C	T	0.26839	1006
3	rs114077145	T	C	0.0168986	1006
3	rs62238423	C	T	0.0646123	1006
3	rs62238424	C	A	0.0666004	1006
3	rs34580836	G	T	0.0775348	1006
3	rs6577599	A	G	0.677932	1006
3	rs115849189	C	T	0.0168986	1006
3	rs62238425	A	C	0.0685885	1006
3	rs62238426	G	C	0.0685885	1006
3	rs114484199	G	A	0.054672	1006
3	rs13061984	A	T	0.0914513	1006
3	rs147003987	G	A	0.0178926	1006
3	rs6577600	A	G	0.569583	1006
3	rs35703783	G	A	0.0914513	1006
3	rs115486733	A	G	0.0149105	1006
3	rs1594432	T	C	0.529821	1006
3	rs62238430	A	G	0.0795229	1006
3	rs56326543	T	C	0.312127	1006
3	rs2217481	T	C	0.311133	1006
3	rs13089217	G	A	0.0765408	1006
3	rs13089390	G	C	0.0775348	1006
3	rs9310534	A	G	0.312127	1006
3	rs1019848	A	G	0.350895	1006
3	rs4908989	T	C	0.427435	1006
3	rs4908990	A	G	0.310139	1006
3	rs13087154	T	A	0.05666	1006
3	rs12489702	C	T	0.0755467	1006
3	rs117886126	G	A	0.0159046	1006
3	rs12489764	G	C	0.0755467	1006
3	rs1864591	C	G	0.424453	1006
3	rs2116097	A	G	0.424453	1006
3	rs67712814	T	G	0.0755467	1006
3	rs12493277	G	A	0.0755467	1006
3	rs6784611	A	G	0.425447	1006
3	rs2337386	C	G	0.425447	1006
3	rs35513271	A	G	0.0755467	1006
3	rs80151580	G	C	0.0467197	1006
3	rs12638630	C	T	0.309145	1006
3	rs35995641	C	T	0.0477137	1006
3	rs75170411	A	C	0.027833	1006
3	rs9880185	T	G	0.425447	1006
3	rs17201014	T	G	0.0417495	1006
3	rs6793262	T	G	0.427435	1006
3	rs114575417	A	G	0.0168986	1006
3	rs62238431	G	A	0.0656064	1006
3	rs56190017	G	C	0.0298211	1006
3	rs35366194	G	A	0.0437376	1006
3	rs17044114	A	G	0.0656064	1006
3	rs1346885	A	G	0.377734	1006
3	rs115630522	T	C	0.0427435	1006
3	rs7648933	T	G	0.0666004	1006
3	rs9819634	G	A	0.311133	1006
3	rs1430884	C	A	0.424453	1006
3	rs4908991	A	G	0.312127	1006
3	rs12492404	T	A	0.0656064	1006
3	rs56809691	T	C	0.0656064	1006
3	rs6577601	T	C	0.423459	1006
3	rs4908944	G	C	0.422465	1006
3	rs919560	A	C	0.0666004	1006
3	rs919561	G	A	0.0656064	1006
3	rs151086687	G	A	0.0149105	1006
3	rs73160161	A	C	0.0656064	1006
3	rs10510482	A	C	0.0656064	1006
3	rs13059889	G	A	0.0487078	1006
3	rs137915682	A	G	0.0666004	1006
3	rs6804191	C	T	0.423459	1006
3	rs12053996	C	T	0.308151	1006
3	rs62238439	T	A	0.0666004	1006
3	rs7616329	T	C	0.424453	1006
3	rs11128872	T	C	0.0666004	1006
3	rs73040214	A	C	0.0477137	1006
3	rs1430885	C	A	0.308151	1006
3	rs78677607	G	A	0.00795229	1006
3	rs1430886	A	C	0.309145	1006
3	rs1430887	C	T	0.423459	1006
3	rs17273209	C	T	0.309145	1006
3	rs1430888	G	A	0.0656064	1006
3	rs7648659	G	A	0.0656064	1006
3	rs7648673	G	A	0.0656064	1006
3	rs6807591	G	A	0.0656064	1006
3	rs6807682	G	C	0.0656064	1006
3	rs76789761	A	T	0.0656064	1006
3	rs2337385	T	A	0.423459	1006
3	rs59512949	C	T	0.0656064	1006
3	rs60127976	A	G	0.0656064	1006
3	rs73040220	A	G	0.0347913	1006
3	rs34841152	T	C	0.0487078	1006
3	rs61347883	T	A	0.0656064	1006
3	rs116330254	A	G	0.027833	1006
3	rs79815710	C	T	0.00795229	1006
3	rs1025392	T	C	0.424453	1006
3	rs1025393	T	C	0.309145	1006
3	rs66910329	A	G	0.0487078	1006
3	rs7626959	A	G	0.0666004	1006
3	rs7631890	T	C	0.0666004	1006
3	rs7629195	A	C	0.0666004	1006
3	rs4908993	G	C	0.309145	1006
3	rs7632154	T	C	0.0666004	1006
3	rs7629458	A	G	0.0666004	1006
3	rs74413011	C	T	0.0666004	1006
3	rs62238453	A	G	0.0666004	1006
3	rs736262	G	A	0.424453	1006
3	rs62238454	C	T	0.0666004	1006
3	rs1430889	C	T	0.0666004	1006
3	rs12496025	C	T	0.0666004	1006
3	rs12486591	T	C	0.0666004	1006
3	rs62238455	T	A	0.0666004	1006
3	rs28404619	G	C	0.309145	1006
3	rs36078449	C	T	0.0487078	1006
3	rs9821325	T	C	0.799205	1006
3	rs62238456	C	T	0.0666004	1006
3	rs12497091	G	T	0.0666004	1006
3	rs12497051	C	G	0.0666004	1006
3	rs12492931	C	T	0.0666004	1006
3	rs12496339	T	C	0.0666004	1006
3	rs12493003	G	A	0.0666004	1006
3	rs62238457	C	T	0.0666004	1006
3	rs76317536	C	T	0.026839	1006
3	rs62238459	T	A	0.0666004	1006
3	rs62240160	C	T	0.0666004	1006
3	rs74695601	T	A	0.0666004	1006
3	rs56225566	T	A	0.309145	1006
3	rs62240161	C	T	0.0666004	1006
3	rs62240162	C	T	0.0666004	1006
3	rs62240163	T	C	0.0666004	1006
3	rs9814726	T	A	0.424453	1006
3	rs62240164	A	T	0.0666004	1006
3	rs62240165	C	T	0.0666004	1006
3	rs62240166	T	A	0.0666004	1006
3	rs78435155	A	G	0.027833	1006
3	rs1346886	A	G	0.37674	1006
3	rs62240167	A	G	0.0666004	1006
3	rs62240168	G	T	0.0666004	1006
3	rs1430890	C	T	0.310139	1006
3	rs13320315	A	G	0.310139	1006
3	rs1430891	T	C	0.426441	1006
3	rs62240169	C	A	0.0666004	1006
3	rs62240170	G	A	0.0666004	1006
3	rs139837536	A	G	0.0159046	1006
3	rs75074131	A	G	0.0656064	1006
3	rs34620069	T	A	0.0487078	1006
3	rs35596310	T	G	0.0487078	1006
3	rs62240171	A	G	0.0656064	1006
3	rs62240172	A	T	0.0666004	1006
3	rs1430892	C	T	0.0666004	1006
3	rs144028713	A	G	0.00894632	1006
3	rs13067311	C	T	0.0487078	1006
3	rs1430893	C	T	0.0656064	1006
3	rs76971285	C	G	0.0457256	1006
3	rs114056205	A	C	0.00894632	1006
3	rs1529599	G	A	0.423459	1006
3	rs74848493	C	T	0.026839	1006
3	rs12488388	C	T	0.0695825	1006
3	rs1430903	G	A	0.0656064	1006
3	rs115783094	C	T	0.0159046	1006
3	rs62240173	A	G	0.0715706	1006
3	rs62240174	A	T	0.0715706	1006
3	rs79849835	G	C	0.0487078	1006
3	rs34094171	A	G	0.0914513	1006
3	rs2116099	G	A	0.294235	1006
3	rs79722519	C	T	0.0685885	1006
3	rs4465971	T	C	0.429423	1006
3	rs1346888	G	C	0.365805	1006
3	rs1346887	A	G	0.0715706	1006
3	rs5011839	T	C	0.0715706	1006
3	rs1430902	G	A	0.0705765	1006
3	rs13059003	C	T	0.0487078	1006
3	rs1430901	A	G	0.430417	1006
3	rs138693957	C	T	0.00695825	1006
3	rs1430900	C	T	0.429423	1006
3	rs9814647	C	A	0.380716	1006
3	rs13088161	T	G	0.0487078	1006
3	rs1367522	C	T	0.0715706	1006
3	rs62240176	T	C	0.0695825	1006
3	rs150402527	T	C	0.00894632	1006
3	rs66483628	C	T	0.308151	1006
3	rs34980200	A	C	0.309145	1006
3	rs62240177	T	G	0.0715706	1006
3	rs1367521	G	A	0.428429	1006
3	rs114995322	C	T	0.0477137	1006
3	rs62240179	T	G	0.0725646	1006
3	rs145787231	A	G	0.0119284	1006
3	rs4908995	A	C	0.308151	1006
3	rs74828851	C	G	0.0626243	1006
3	rs11928474	A	G	0.308151	1006
3	rs7648261	A	G	0.308151	1006
3	rs17273229	C	A	0.306163	1006
3	rs4908945	C	G	0.0497018	1006
3	rs62240180	A	G	0.0387674	1006
3	rs9847926	T	G	0.0467197	1006
3	rs1159226	A	T	0.308151	1006
3	rs13092745	G	A	0.0497018	1006
3	rs116078625	C	T	0.0129225	1006
3	rs11925467	T	A	0.309145	1006
3	rs4908996	A	T	0.0725646	1006
3	rs4908946	T	A	0.0725646	1006
3	rs4908947	C	A	0.0725646	1006
3	rs73042009	G	A	0.0159046	1006
3	rs62240181	G	A	0.0695825	1006
3	rs17044152	A	G	0.119284	1006
3	rs34432738	T	G	0.0487078	1006
3	rs35071338	T	A	0.0487078	1006
3	rs1991652	T	C	0.310139	1006
3	rs6577604	T	G	0.380716	1006
3	rs62240182	C	T	0.0695825	1006
3	rs34990473	A	G	0.0487078	1006
3	rs141583030	T	A	0.0139165	1006
3	rs7427760	C	G	0.358847	1006
3	rs4128378	T	C	0.429423	1006
3	rs34763677	G	T	0.0497018	1006
3	rs62240193	T	A	0.0695825	1006
3	rs62240194	G	A	0.0695825	1006
3	rs6777707	C	T	0.308151	1006
3	rs9859229	G	A	0.308151	1006
3	rs62240195	C	G	0.0695825	1006
3	rs7428375	G	A	0.308151	1006
3	rs6788911	A	G	0.0695825	1006
3	rs62240196	A	G	0.0695825	1006
3	rs35458273	T	C	0.0487078	1006
3	rs12487844	T	G	0.0695825	1006
3	rs34891393	G	A	0.0497018	1006
3	rs13316768	T	G	0.311133	1006
3	rs4908948	G	T	0.0695825	1006
3	rs116497662	C	A	0.0168986	1006
3	rs62240197	A	G	0.0695825	1006
3	rs62240198	G	A	0.0695825	1006
3	rs7428814	G	A	0.309145	1006
3	rs7374020	T	C	0.429423	1006
3	rs149941141	C	T	0.0119284	1006
3	rs79470125	A	G	0.0159046	1006
3	rs62240199	G	A	0.249503	1006
3	rs115268738	C	T	0.0377734	1006
3	rs6577605	T	C	0.823062	1006
3	rs4909008	C	T	0.0526839	1006
3	rs10049091	G	A	0.297217	1006
3	rs6807199	C	T	0.430417	1006
3	rs116417067	A	G	0.0208748	1006
3	rs148490646	G	A	0.0377734	1006
3	rs139550699	G	A	0.0149105	1006
3	rs7640342	C	T	0.439364	1006
3	rs62240202	C	G	0.0735586	1006
3	rs146417304	C	A	0.00795229	1006
3	rs68000706	C	T	0.0526839	1006
3	rs7433027	C	T	0.322068	1006
3	rs6577606	G	A	0.323062	1006
3	rs181084962	G	A	0.00198807	1006
3	rs77657629	T	G	0.0516899	1006
3	rs73042045	C	T	0.0526839	1006
3	rs62240203	A	G	0.0725646	1006
3	rs9810586	A	G	0.324056	1006
3	rs13061596	G	A	0.0437376	1006
3	rs62240204	C	A	0.0725646	1006
3	rs9873565	T	C	0.326044	1006
3	rs115674917	G	A	0.0168986	1006
3	rs76532377	C	T	0.0139165	1006
3	rs56340351	A	C	0.0705765	1006
3	rs7610587	C	A	0.0705765	1006
3	rs4908957	C	T	0.328032	1006
3	rs6577608	T	A	0.471173	1006
3	rs4909006	A	C	0.0884692	1006
3	rs4909005	G	A	0.452286	1006
3	rs35048968	T	C	0.0884692	1006
3	rs62240205	C	T	0.0149105	1006
3	rs7428285	C	G	0.329026	1006
3	rs62240206	A	G	0.0675944	1006
3	rs11128873	C	T	0.0109344	1006
3	rs7430739	A	G	0.489066	1006
3	rs79887258	A	G	0.027833	1006
3	rs79198470	C	T	0.0705765	1006
3	rs9841532	A	G	0.331014	1006
3	rs76711423	A	G	0.0178926	1006
3	rs74764541	C	G	0.0705765	1006
3	rs113717160	G	C	0.0198807	1006
3	rs6577609	A	T	0.33499	1006
3	rs7431124	T	C	0.49503	1006
3	rs73817415	C	T	0.0705765	1006
3	rs115898171	A	G	0.0308151	1006
3	rs113505585	T	C	0.0119284	1006
3	rs9878816	G	C	0.489066	1006
3	rs7432256	A	G	0.488072	1006
3	rs7429951	G	A	0.364811	1006
3	rs13100478	G	A	0.0506958	1006
3	rs115522135	A	G	0.0168986	1006
3	rs145792071	C	G	0.0139165	1006
3	rs66837099	G	A	0.0506958	1006
3	rs4909004	A	T	0.0715706	1006
3	rs112977551	C	T	0.0149105	1006
3	rs35047986	C	T	0.0506958	1006
3	rs13082583	G	A	0.0506958	1006
3	rs7644630	G	A	0.456262	1006
3	rs12631902	G	A	0.33499	1006
3	rs7645014	G	A	0.0705765	1006
3	rs4908956	T	G	0.335984	1006
3	rs57300813	T	A	0.0705765	1006
3	rs4909003	C	T	0.33499	1006
3	rs76904273	C	G	0.0705765	1006
3	rs57961786	G	C	0.336978	1006
3	rs189629366	G	C	0.00497018	1006
3	rs147617817	G	A	0.0149105	1006
3	rs9757046	T	C	0.496024	1006
3	rs113425921	A	G	0.336978	1006
3	rs7426391	G	C	0.0884692	1006
3	rs13062364	G	T	0.0506958	1006
3	rs150933304	T	G	0.336978	1006
3	rs7429331	A	C	0.336978	1006
3	rs6768423	G	C	0.0705765	1006
3	rs144708256	G	A	0.0705765	1006
3	rs143879908	A	C	0.0337972	1006
3	rs74960179	A	G	0.0139165	1006
3	rs34879943	T	C	0.0884692	1006
3	rs4129513	T	A	0.336978	1006
3	rs74880457	A	T	0.0705765	1006
3	rs7611417	G	C	0.478131	1006
3	rs7627212	T	C	0.49503	1006
3	rs34253553	A	G	0.0884692	1006
3	rs7428364	C	G	0.5	1006
3	rs73043943	A	G	0.0884692	1006
3	rs75376680	C	T	0.0357853	1006
3	rs4909002	G	T	0.0506958	1006
3	rs61978649	A	C	0.336978	1006
3	rs4909001	T	C	0.500994	1006
3	rs67279963	A	G	0.0884692	1006
3	rs6784436	A	C	0.496024	1006
3	rs34683501	T	G	0.0884692	1006
3	rs9310538	A	G	0.336978	1006
3	rs62240226	C	G	0.27336	1006
3	rs182502491	C	G	0.00397614	1006
3	rs113297233	C	T	0.0208748	1006
3	rs73817418	G	A	0.0705765	1006
3	rs58191131	G	C	0.0705765	1006
3	rs4908954	C	T	0.456262	1006
3	rs4908953	C	T	0.0506958	1006
3	rs73817420	C	T	0.0705765	1006
3	rs4130529	G	A	0.337972	1006
3	rs114301170	C	T	0.0377734	1006
3	rs143879209	A	G	0.0129225	1006
3	rs62240227	G	A	0.301193	1006
3	rs76767606	G	A	0.0705765	1006
3	rs9833830	G	C	0.459245	1006
3	rs73043953	C	T	0.0328032	1006
3	rs115618843	A	G	0.0407555	1006
3	rs114088323	G	A	0.0188867	1006
3	rs9854625	G	A	0.0616302	1006
3	rs34805505	T	C	0.0884692	1006
3	rs13073245	A	T	0.0884692	1006
3	rs34100396	A	G	0.0884692	1006
3	rs145474110	G	A	0.00795229	1006
3	rs9857811	T	C	0.16004	1006
3	rs76644126	T	G	0.0705765	1006
3	rs34467492	C	T	0.0516899	1006
3	rs9847980	G	A	0.122266	1006
3	rs4909000	C	A	0.276342	1006
3	rs7645289	A	G	0.16004	1006
3	rs34593250	A	T	0.0805169	1006
3	rs113388937	G	A	0.0139165	1006
3	rs58614718	C	T	0.0626243	1006
3	rs35525126	T	C	0.0884692	1006
3	rs7616199	T	A	0.0705765	1006
3	rs7639295	C	T	0.0705765	1006
3	rs79531054	A	G	0.0218688	1006
3	rs62240228	C	A	0.0129225	1006
3	rs7649870	A	G	0.50497	1006
3	rs57708845	C	A	0.0705765	1006
3	rs35965516	T	C	0.0884692	1006
3	rs7433704	A	G	0.0884692	1006
3	rs4132218	G	C	0.159046	1006
3	rs55889070	C	T	0.0318091	1006
3	rs4908951	C	G	0.0874751	1006
3	rs111838413	A	C	0.0298211	1006
3	rs35119242	A	C	0.0874751	1006
3	rs13088044	A	G	0.0874751	1006
3	rs7646613	G	T	0.465209	1006
3	rs73817436	A	T	0.0705765	1006
3	rs4130063	G	A	0.106362	1006
3	rs4130062	A	G	0.0705765	1006
3	rs60854259	T	C	0.0705765	1006
3	rs9846000	A	G	0.121272	1006
3	rs9809015	C	T	0.121272	1006
3	rs7627583	A	G	0.158052	1006
3	rs73817437	A	G	0.0705765	1006
3	rs13087679	C	G	0.17992	1006
3	rs7620376	A	G	0.0646123	1006
3	rs67130673	C	A	0.0874751	1006
3	rs73817438	A	T	0.0705765	1006
3	rs7429971	T	A	0.0874751	1006
3	rs34590963	T	G	0.158052	1006
3	rs13079656	A	G	0.0874751	1006
3	rs13080006	A	G	0.0874751	1006
3	rs66943997	T	G	0.0874751	1006
3	rs12495895	A	G	0.277336	1006
3	rs78861386	G	A	0.0139165	1006
3	rs67552090	G	T	0.0506958	1006
3	rs7432188	T	C	0.277336	1006
3	rs9838434	G	A	0.0506958	1006
3	rs9875977	A	G	0.0506958	1006
3	rs9838477	C	T	0.0506958	1006
3	rs77875292	T	A	0.161034	1006
3	rs9859212	T	C	0.158052	1006
3	rs9876738	A	G	0.0506958	1006
3	rs80031862	G	A	0.161034	1006
3	rs6790525	T	C	0.158052	1006
3	rs9310540	A	C	0.0874751	1006
3	rs62240229	A	G	0.0149105	1006
3	rs138834598	T	A	0.0347913	1006
3	rs9310541	C	A	0.0874751	1006
3	rs75128317	T	A	0.0129225	1006
3	rs78939753	C	T	0.0695825	1006
3	rs73817442	A	T	0.0705765	1006
3	rs35413369	C	T	0.0725646	1006
3	rs7375132	T	A	0.0715706	1006
3	rs67051048	A	G	0.0874751	1006
3	rs34500886	T	C	0.0924453	1006
3	rs73817444	A	G	0.0705765	1006
3	rs13095954	C	G	0.0894632	1006
3	rs13096272	G	A	0.0894632	1006
3	rs77272092	A	G	0.00894632	1006
3	rs115900373	G	A	0.0337972	1006
3	rs11922099	A	G	0.0924453	1006
3	rs35380191	T	A	0.0874751	1006
3	rs13076043	G	A	0.0924453	1006
3	rs13075905	A	G	0.0924453	1006
3	rs80225931	A	C	0.0705765	1006
3	rs12488761	A	G	0.0646123	1006
3	rs1355724	C	T	0.116302	1006
3	rs4688899	T	C	0.15507	1006
3	rs4688914	C	T	0.538767	1006
3	rs113535413	T	C	0.0715706	1006
3	rs4688913	C	G	0.163022	1006
3	rs4688898	C	G	0.163022	1006
3	rs9861146	A	G	0.163022	1006
3	rs9824023	G	A	0.0715706	1006
3	rs73817453	G	A	0.0715706	1006
3	rs17201070	A	G	0.172962	1006
3	rs2203242	T	C	0.163022	1006
3	rs6808268	G	A	0.0506958	1006
3	rs79580395	C	G	0.164016	1006
3	rs144834770	C	T	0.0228628	1006
3	rs148014610	C	T	0.00795229	1006
3	rs141666342	T	C	0.0616302	1006
3	rs145786063	G	A	0.0616302	1006
3	rs138614353	T	C	0.0616302	1006
3	rs189675075	A	G	0.0129225	1006
3	rs9849870	A	C	0.0765408	1006
3	rs13063188	C	A	0.0616302	1006
3	rs116642724	C	G	0.0636183	1006
3	rs17044259	A	G	0.0815109	1006
3	rs77832101	A	G	0.0785288	1006
3	rs77647539	C	G	0.0685885	1006
3	rs78219784	T	G	0.0188867	1006
3	rs34582652	A	T	0.0129225	1006
3	rs78164143	T	C	0.0715706	1006
3	rs6794553	A	G	0.0695825	1006
3	rs13092967	G	A	0.0884692	1006
3	rs34706490	C	T	0.0884692	1006
3	rs13083819	T	C	0.141153	1006
3	rs12637607	T	A	0.484095	1006
3	rs35761890	T	C	0.141153	1006
3	rs4688911	T	C	0.33996	1006
3	rs115551171	C	G	0.0149105	1006
3	rs114566078	G	T	0.0149105	1006
3	rs79574092	C	T	0.0964215	1006
3	rs35891824	A	G	0.141153	1006
3	rs35600741	C	A	0.0964215	1006
3	rs150956334	A	G	0.00894632	1006
3	rs62240234	A	G	0.0646123	1006
3	rs183904781	T	C	0.0159046	1006
3	rs938180	A	C	0.33996	1006
3	rs938179	C	A	0.340954	1006
3	rs9854107	G	A	0.34493	1006
3	rs1355725	A	C	0.342942	1006
3	rs68075942	C	T	0.140159	1006
3	rs6796644	G	A	0.821074	1006
3	rs35703302	C	T	0.117296	1006
3	rs74559324	A	G	0.0367793	1006
3	rs115285291	G	A	0.0248509	1006
3	rs955673	A	G	0.107356	1006
3	rs115446750	A	G	0.0139165	1006
3	rs7637234	G	A	0.0526839	1006
3	rs4688910	G	A	0.819085	1006
3	rs12494443	C	A	0.0129225	1006
3	rs73028692	T	C	0.0377734	1006
3	rs17044269	T	C	0.0258449	1006
3	rs79332534	T	A	0.0487078	1006
3	rs150554106	C	T	0.0248509	1006
3	rs1962544	G	A	0.335984	1006
3	rs35183899	G	A	0.0994036	1006
3	rs7624278	A	G	0.0705765	1006
3	rs2137561	C	G	0.460239	1006
3	rs73028693	G	C	0.0119284	1006
3	rs6781501	A	G	0.82008	1006
3	rs9823781	C	T	0.338966	1006
3	rs10510483	T	C	0.144135	1006
3	rs6577615	A	G	0.82008	1006
3	rs6773622	T	A	0.137177	1006
3	rs1113786	G	T	0.545726	1006
3	rs34476717	A	G	0.0994036	1006
3	rs1355726	C	G	0.33996	1006
3	rs10212125	G	A	0.101392	1006
3	rs145431244	C	A	0.0248509	1006
3	rs11924785	A	C	0.342942	1006
3	rs7625597	C	T	0.511928	1006
3	rs34890275	C	G	0.340954	1006
3	rs4688908	C	T	0.511928	1006
3	rs4688907	C	G	0.82008	1006
3	rs78819132	A	G	0.028827	1006
3	rs78593477	C	T	0.0636183	1006
3	rs149252100	C	G	0.0258449	1006
3	rs9853258	T	C	0.538767	1006
3	rs141036892	T	C	0.00894632	1006
3	rs34202043	G	A	0.0914513	1006
3	rs4688906	A	G	0.0894632	1006
3	rs181631547	T	G	0.0129225	1006
3	rs2337705	T	C	0.372763	1006
3	rs4688905	G	A	0.464215	1006
3	rs7632318	A	G	0.464215	1006
3	rs4688904	G	A	0.0914513	1006
3	rs4688903	G	A	0.0904573	1006
3	rs62238463	A	G	0.0656064	1006
3	rs35396065	A	G	0.0914513	1006
3	rs184865857	A	T	0.00497018	1006
3	rs62238464	G	A	0.0497018	1006
3	rs79848617	C	G	0.0337972	1006
3	rs79568031	T	A	0.055666	1006
3	rs56175923	A	T	0.136183	1006
3	rs78831308	T	A	0.0914513	1006
3	rs66843148	G	C	0.126243	1006
3	rs1398651	T	A	0.557654	1006
3	rs112044241	C	T	0.0129225	1006
3	rs12492864	G	A	0.364811	1006
3	rs73030618	G	A	0.0984095	1006
3	rs7627406	C	A	0.0526839	1006
3	rs34598243	T	C	0.0984095	1006
3	rs36093138	C	T	0.100398	1006
3	rs73173513	T	C	0.0208748	1006
3	rs73030625	T	G	0.105368	1006
3	rs34826560	T	C	0.131213	1006
3	rs1513210	A	G	0.377734	1006
3	rs13075031	T	C	0.131213	1006
3	rs188320630	A	G	0.00795229	1006
3	rs142823837	C	T	0.00795229	1006
3	rs4688917	A	G	0.529821	1006
3	rs13071249	G	A	0.0994036	1006
3	rs147606161	G	A	0.00795229	1006
3	rs78673878	G	C	0.0228628	1006
3	rs34495945	C	T	0.0904573	1006
3	rs13087654	A	G	0.0994036	1006
3	rs6577620	C	T	0.419483	1006
3	rs67195754	C	T	0.0984095	1006
3	rs67118788	G	A	0.0984095	1006
3	rs66622491	A	G	0.0994036	1006
3	rs9828987	T	C	0.369781	1006
3	rs75108018	A	G	0.0387674	1006
3	rs115735661	T	G	0.0119284	1006
3	rs73030641	A	G	0.0109344	1006
3	rs74865469	C	G	0.0516899	1006
3	rs79749658	A	G	0.054672	1006
3	rs75570957	C	A	0.0357853	1006
3	rs138915134	G	A	0.0119284	1006
3	rs17201097	T	C	0.0328032	1006
3	rs188012257	C	T	0.00795229	1006
3	rs76412624	A	G	0.05666	1006
3	rs9310544	G	A	0.528827	1006
3	rs13075055	C	T	0.107356	1006
3	rs1464044	A	G	0.594433	1006
3	rs79515547	G	A	0.05666	1006
3	rs66569729	A	C	0.0914513	1006
3	rs13087112	A	G	0.0695825	1006
3	rs114665432	G	A	0.0337972	1006
3	rs13060927	G	A	0.130219	1006
3	rs79079522	C	A	0.0387674	1006
3	rs116379449	C	G	0.0258449	1006
3	rs13067391	C	T	0.0914513	1006
3	rs13071948	A	G	0.132207	1006
3	rs17044314	T	G	0.0387674	1006
3	rs6577621	G	A	0.525845	1006
3	rs73030648	A	C	0.0994036	1006
3	rs73030649	T	A	0.0914513	1006
3	rs111862187	C	T	0.0159046	1006
3	rs11713547	T	C	0.0387674	1006
3	rs1464045	A	G	0.369781	1006
3	rs2337708	C	T	0.462227	1006
3	rs13065273	T	C	0.0994036	1006
3	rs1987170	C	G	0.0328032	1006
3	rs66659472	G	A	0.0904573	1006
3	rs78431518	C	T	0.0516899	1006
3	rs9310545	A	C	0.493042	1006
3	rs17273292	T	C	0.131213	1006
3	rs17273299	C	A	0.131213	1006
3	rs76261860	T	G	0.05666	1006
3	rs112848325	T	C	0.0387674	1006
3	rs2089976	C	G	0.461233	1006
3	rs75291277	G	A	0.05666	1006
3	rs111859793	G	T	0.0387674	1006
3	rs11916652	A	G	0.557654	1006
3	rs13072195	C	T	0.0984095	1006
3	rs73032517	A	G	0.0258449	1006
3	rs190705111	G	T	0.00795229	1006
3	rs1107268	A	G	0.370775	1006
3	rs148937280	G	A	0.0178926	1006
3	rs2002965	A	G	0.105368	1006
3	rs1108439	A	G	0.0974155	1006
3	rs1108438	C	G	0.255467	1006
3	rs938182	G	A	0.586481	1006
3	rs2003005	A	G	0.159046	1006
3	rs9852253	G	T	0.554672	1006
3	rs9872084	T	C	0.832008	1006
3	rs34742900	T	G	0.163022	1006
3	rs35228011	G	A	0.121272	1006
3	rs115772218	T	G	0.0397614	1006
3	rs35115317	G	A	0.121272	1006
3	rs13076354	C	T	0.0944334	1006
3	rs2102623	C	T	0.0944334	1006
3	rs75933484	G	A	0.0328032	1006
3	rs35098540	A	G	0.163022	1006
3	rs34827863	T	G	0.163022	1006
3	rs13068830	T	G	0.163022	1006
3	rs113892655	G	T	0.0168986	1006
3	rs116326122	A	T	0.0159046	1006
3	rs9840569	A	C	0.333996	1006
3	rs76554881	A	G	0.0298211	1006
3	rs67054573	T	A	0.130219	1006
3	rs7647966	C	G	0.0944334	1006
3	rs75449914	T	C	0.138171	1006
3	rs13080765	G	A	0.121272	1006
3	rs67014662	C	T	0.0944334	1006
3	rs34526476	T	C	0.0944334	1006
3	rs13092771	C	T	0.129225	1006
3	rs7651672	G	A	0.0705765	1006
3	rs13061818	C	T	0.120278	1006
3	rs4688902	G	C	0.549702	1006
3	rs149557795	C	A	0.0168986	1006
3	rs67392505	G	C	0.120278	1006
3	rs17273306	T	C	0.120278	1006
3	rs36087209	G	C	0.121272	1006
3	rs35051749	T	C	0.120278	1006
3	rs35171423	T	C	0.120278	1006
3	rs4688901	G	A	0.120278	1006
3	rs56718332	T	C	0.0944334	1006
3	rs17201125	G	A	0.137177	1006
3	rs13072336	A	G	0.0944334	1006
3	rs13078687	G	A	0.120278	1006
3	rs35630651	G	C	0.120278	1006
3	rs79020559	C	T	0.126243	1006
3	rs1464046	A	G	0.163022	1006
3	rs151077001	T	C	0.027833	1006
3	rs9809856	A	G	0.455268	1006
3	rs67917716	C	A	0.120278	1006
3	rs62238472	C	T	0.00894632	1006
3	rs2001792	T	C	0.264414	1006
3	rs13068577	T	C	0.163022	1006
3	rs35407649	C	A	0.120278	1006
3	rs4688915	T	C	0.583499	1006
3	rs12635123	G	A	0.584493	1006
3	rs2337707	A	C	0.583499	1006
3	rs13069372	A	C	0.163022	1006
3	rs1567761	T	C	0.583499	1006
3	rs34648851	T	C	0.162028	1006
3	rs13076743	C	T	0.154076	1006
3	rs35709168	G	A	0.121272	1006
3	rs79185617	A	G	0.0109344	1006
3	rs12638097	C	T	0.548708	1006
3	rs4311208	A	G	0.333996	1006
3	rs66602518	A	G	0.0934394	1006
3	rs7647968	C	A	0.548708	1006
3	rs13433803	A	G	0.33499	1006
3	rs34317977	G	A	0.0934394	1006
3	rs13065693	T	A	0.0934394	1006
3	rs7614057	A	G	0.272366	1006
3	rs13434240	C	A	0.32505	1006
3	rs115772828	T	A	0.0168986	1006
3	rs13086873	A	G	0.0934394	1006
3	rs4333081	C	T	0.129225	1006
3	rs1849477	A	G	0.131213	1006
3	rs9817910	G	A	0.548708	1006
3	rs66786561	A	T	0.0934394	1006
3	rs958542	C	T	0.549702	1006
3	rs76788778	T	C	0.126243	1006
3	rs7619045	T	C	0.33499	1006
3	rs73032587	C	T	0.0318091	1006
3	rs6779035	T	C	0.584493	1006
3	rs7618405	C	A	0.205765	1006
3	rs2089977	A	G	0.0318091	1006
3	rs9310546	A	G	0.336978	1006
3	rs12633473	T	C	0.335984	1006
3	rs66993444	C	G	0.0934394	1006
3	rs12636835	A	G	0.0586481	1006
3	rs35413723	T	G	0.0934394	1006
3	rs17403715	G	A	0.130219	1006
3	rs7635176	A	G	0.328032	1006
3	rs79425362	A	C	0.0218688	1006
3	rs9809410	A	G	0.55169	1006
3	rs13060052	C	A	0.130219	1006
3	rs4688916	A	T	0.329026	1006
3	rs13071572	G	T	0.130219	1006
3	rs34101648	A	G	0.164016	1006
3	rs34770697	C	T	0.0954274	1006
3	rs2337706	T	C	0.585487	1006
3	rs35167016	A	C	0.0934394	1006
3	rs34449829	C	T	0.0934394	1006
3	rs6796378	A	G	0.329026	1006
3	rs11916671	C	A	0.549702	1006
3	rs9824915	G	T	0.129225	1006
3	rs114164890	A	C	0.0347913	1006
3	rs80237542	T	G	0.0377734	1006
3	rs34901970	C	G	0.130219	1006
3	rs13100742	G	A	0.0944334	1006
3	rs28428587	C	T	0.0984095	1006
3	rs73034316	G	A	0.128231	1006
3	rs62238474	C	A	0.0159046	1006
3	rs141366946	T	C	0.026839	1006
3	rs114567028	C	G	0.0586481	1006
3	rs76860349	C	T	0.0248509	1006
3	rs6577623	T	C	0.328032	1006
3	rs7428920	G	C	0.084493	1006
3	rs7430448	C	T	0.548708	1006
3	rs13092526	C	A	0.22167	1006
3	rs56267653	T	C	0.162028	1006
3	rs34806415	A	C	0.0715706	1006
3	rs7433326	T	C	0.589463	1006
3	rs34931871	G	A	0.0944334	1006
3	rs13062707	G	C	0.932406	1006
3	rs7433389	A	G	0.328032	1006
3	rs7432657	C	G	0.328032	1006
3	rs73034334	C	T	0.0308151	1006
3	rs7433472	A	G	0.55169	1006
3	rs7433474	A	T	0.55169	1006
3	rs9860554	G	T	0.229622	1006
3	rs35642807	T	C	0.167992	1006
3	rs7431321	C	A	0.586481	1006
3	rs113093394	G	A	0.0377734	1006
3	rs77185143	C	A	0.05666	1006
3	rs4073221	T	G	0.136183	1006
3	rs4074941	A	G	0.136183	1006
3	rs7430332	G	A	0.553678	1006
3	rs55956933	G	A	0.0944334	1006
3	rs75521397	C	A	0.084493	1006
3	rs115678940	A	G	0.0159046	1006
3	rs67148103	G	A	0.16998	1006
3	rs35161320	C	A	0.16998	1006
3	rs66479003	G	T	0.135189	1006
3	rs4129798	A	T	0.321074	1006
3	rs7371812	A	G	0.135189	1006
3	rs67878364	T	C	0.135189	1006
3	rs35274326	C	G	0.135189	1006
3	rs62238493	G	A	0.243539	1006
3	rs35535393	A	G	0.0944334	1006
3	rs35846759	A	G	0.135189	1006
3	rs115416305	G	T	0.0467197	1006
3	rs34741569	T	C	0.168986	1006
3	rs66790792	G	A	0.168986	1006
3	rs114106809	C	T	0.0228628	1006
3	rs114777074	T	C	0.0119284	1006
3	rs112638926	A	G	0.0318091	1006
3	rs28563064	A	C	0.0944334	1006
3	rs28473572	C	T	0.0944334	1006
3	rs13078233	C	G	0.262425	1006
3	rs34712810	C	A	0.168986	1006
3	rs79755506	T	C	0.0129225	1006
3	rs34591568	C	T	0.168986	1006
3	rs74737527	G	T	0.028827	1006
3	rs73034368	C	A	0.0308151	1006
3	rs75237561	A	G	0.0168986	1006
3	rs9831811	G	C	0.0944334	1006
3	rs9869212	A	G	0.0944334	1006
3	rs35320569	T	C	0.168986	1006
3	rs13101001	G	C	0.0944334	1006
3	rs35110494	C	A	0.168986	1006
3	rs9828823	T	C	0.513917	1006
3	rs13065016	A	G	0.168986	1006
3	rs59074075	C	T	0.245527	1006
3	rs67459788	C	T	0.263419	1006
3	rs7430695	T	C	0.0944334	1006
3	rs7373456	A	G	0.513917	1006
3	rs12494565	A	G	0.0149105	1006
3	rs34059277	A	C	0.168986	1006
3	rs7373842	T	C	0.167992	1006
3	rs9830505	C	G	0.262425	1006
3	rs13063618	T	C	0.168986	1006
3	rs56058600	T	C	0.168986	1006
3	rs6778065	G	A	0.512922	1006
3	rs6577625	A	G	0.247515	1006
3	rs67595197	A	G	0.168986	1006
3	rs115270079	A	G	0.0178926	1006
3	rs7372790	C	T	0.168986	1006
3	rs7373125	A	G	0.168986	1006
3	rs13063533	A	T	0.168986	1006
3	rs7373213	C	T	0.168986	1006
3	rs34250583	T	C	0.0944334	1006
3	rs13092699	T	A	0.263419	1006
3	rs13093440	T	C	0.26839	1006
3	rs67807133	G	A	0.0944334	1006
3	rs34418984	G	T	0.0944334	1006
3	rs9834345	G	A	0.512922	1006
3	rs11719641	A	G	0.0188867	1006
3	rs35525216	G	A	0.0944334	1006
3	rs13079156	T	C	0.263419	1006
3	rs9845097	G	A	0.508946	1006
3	rs13084787	T	G	0.263419	1006
3	rs12714954	G	A	0.249503	1006
3	rs13091605	T	G	0.513917	1006
3	rs9860733	G	A	0.0894632	1006
3	rs116216974	A	G	0.0228628	1006
3	rs7648073	C	A	0.0397614	1006
3	rs66497815	G	T	0.168986	1006
3	rs114222445	G	A	0.0149105	1006
3	rs9865306	G	A	0.50994	1006
3	rs111890928	A	G	0.0318091	1006
3	rs34904734	G	A	0.168986	1006
3	rs6577626	A	C	0.251491	1006
3	rs35445778	A	G	0.0894632	1006
3	rs13066958	T	A	0.168986	1006
3	rs13087192	C	G	0.168986	1006
3	rs13071665	T	C	0.168986	1006
3	rs9876469	G	A	0.258449	1006
3	rs7432753	A	G	0.251491	1006
3	rs9820982	T	C	0.258449	1006
3	rs114870469	C	T	0.0337972	1006
3	rs12714955	C	T	0.513917	1006
3	rs56330430	A	G	0.0894632	1006
3	rs13101165	T	A	0.168986	1006
3	rs7641175	G	A	0.787276	1006
3	rs9310547	G	A	0.251491	1006
3	rs13084812	G	A	0.258449	1006
3	rs34084501	C	T	0.0894632	1006
3	rs9837205	A	G	0.514911	1006
3	rs75155400	T	C	0.0666004	1006
3	rs7653460	G	T	0.0894632	1006
3	rs35441238	T	A	0.167992	1006
3	rs12714956	T	C	0.257455	1006
3	rs114376431	A	G	0.0228628	1006
3	rs73036342	T	A	0.0894632	1006
3	rs35775134	G	C	0.257455	1006
3	rs7427439	A	G	0.749503	1006
3	rs4128294	C	T	0.167992	1006
3	rs34630061	T	G	0.167992	1006
3	rs7649246	G	A	0.0894632	1006
3	rs116054111	C	T	0.026839	1006
3	rs7428577	T	C	0.257455	1006
3	rs7427748	C	T	0.258449	1006
3	rs79271887	G	A	0.129225	1006
3	rs75600480	C	A	0.0228628	1006
3	rs7426729	G	A	0.167992	1006
3	rs7429106	A	G	0.167992	1006
3	rs13064300	C	G	0.257455	1006
3	rs12486321	G	C	0.250497	1006
3	rs73036354	T	C	0.0526839	1006
3	rs34078971	A	G	0.167992	1006
3	rs6420998	G	A	0.926441	1006
3	rs7428531	G	A	0.250497	1006
3	rs6577627	C	T	0.971173	1006
3	rs13093950	C	T	0.167992	1006
3	rs140478450	T	C	0.0159046	1006
3	rs55660709	C	T	0.0894632	1006
3	rs35087715	C	G	0.167992	1006
3	rs6577628	T	G	0.257455	1006
3	rs74820933	A	G	0.0516899	1006
3	rs6577630	T	G	0.244533	1006
3	rs6420999	T	C	0.244533	1006
3	rs6577631	G	C	0.244533	1006
3	rs79482706	G	T	0.0188867	1006
3	rs75288358	T	C	0.0506958	1006
3	rs116400251	G	A	0.0149105	1006
3	rs7374580	A	G	0.120278	1006
3	rs6577632	T	C	0.626243	1006
3	rs7374717	C	T	0.119284	1006
3	rs13074689	A	G	0.5	1006
3	rs6807560	C	T	0.494036	1006
3	rs62238498	C	T	0.119284	1006
3	rs13086004	G	T	0.499006	1006
3	rs7431399	C	T	0.625249	1006
3	rs4129992	C	T	0.624254	1006
3	rs7430812	G	A	0.499006	1006
3	rs7643787	C	T	0.625249	1006
3	rs7648310	A	G	0.126243	1006
3	rs9682085	A	T	0.119284	1006
3	rs111988835	A	G	0.0367793	1006
3	rs62238500	G	A	0.119284	1006
3	rs115028405	A	G	0.0228628	1006
3	rs6577633	T	C	0.626243	1006
3	rs7616216	A	T	0.119284	1006
3	rs13096519	G	C	0.5	1006
3	rs28542556	C	T	0.119284	1006
3	rs76256716	G	A	0.026839	1006
3	rs6798856	G	A	0.595427	1006
3	rs62238501	G	A	0.119284	1006
3	rs111947356	A	G	0.0198807	1006
3	rs13064808	T	C	0.483101	1006
3	rs34450506	G	A	0.60338	1006
3	rs71312161	A	G	0.162028	1006
3	rs62238502	C	G	0.00894632	1006
3	rs77420664	C	G	0.0695825	1006
3	rs78437254	C	T	0.0347913	1006
3	rs13064309	C	G	0.468191	1006
3	rs11916255	C	T	0.468191	1006
3	rs34553248	C	A	0.212724	1006
3	rs11921478	T	G	0.469185	1006
3	rs62238503	A	T	0.119284	1006
3	rs62238504	G	A	0.00894632	1006
3	rs62238505	A	C	0.00894632	1006
3	rs62238506	T	A	0.119284	1006
3	rs7428282	G	A	0.602386	1006
3	rs147572893	G	A	0.0129225	1006
3	rs7622901	G	A	0.468191	1006
3	rs79046162	T	A	0.0178926	1006
3	rs7431232	A	C	0.469185	1006
3	rs7432183	T	A	0.469185	1006
3	rs60152236	G	T	0.498012	1006
3	rs113702495	A	G	0.0367793	1006
3	rs73038319	A	C	0.0298211	1006
3	rs11922908	A	G	0.469185	1006
3	rs112665408	C	T	0.0178926	1006
3	rs13069590	A	C	0.499006	1006
3	rs11917385	G	A	0.498012	1006
3	rs62238507	T	G	0.124254	1006
3	rs114411527	C	T	0.00795229	1006
3	rs6794313	G	A	0.625249	1006
3	rs9854274	T	C	0.634195	1006
3	rs11924655	T	C	0.499006	1006
3	rs62238521	G	C	0.119284	1006
```
