## Supplementary material for "Characterization of shared and ancestry-specific signals driving complex traits using multi-ancestry fine-mapping": s2.afreq

```
#CHROM	ID	REF	ALT	ALT_FREQS	OBS_CT
3	rs77856994	C	T	0.141865	1008
3	rs538525	C	T	0.300595	1008
3	rs690573	G	T	0.315476	1008
3	rs76621921	A	T	0.142857	1008
3	rs690555	G	A	0.556548	1008
3	rs690522	C	T	0.302579	1008
3	rs13083266	G	A	0.149802	1008
3	rs690267	A	T	0.556548	1008
3	rs73142385	G	A	0.142857	1008
3	rs55956042	T	A	0.0386905	1008
3	rs11923948	T	A	0.109127	1008
3	rs869120	A	G	0.318452	1008
3	rs2001468	G	A	0.142857	1008
3	rs143235161	G	C	0.0238095	1008
3	rs147518081	T	C	0.0248016	1008
3	rs690437	G	A	0.519841	1008
3	rs490059	C	A	0.703373	1008
3	rs6791860	C	T	0.177579	1008
3	rs118099956	A	G	0.0744048	1008
3	rs76811909	G	T	0.0744048	1008
3	rs78457092	A	T	0.0426587	1008
3	rs115565674	G	A	0.0744048	1008
3	rs76144803	T	C	0.0744048	1008
3	rs28499153	G	C	0.0753968	1008
3	rs690388	C	A	0.703373	1008
3	rs7620723	A	G	0.106151	1008
3	rs116123108	A	G	0.0704365	1008
3	rs76263880	T	C	0.0714286	1008
3	rs1060699	A	G	0.106151	1008
3	rs690023	G	A	0.526786	1008
3	rs145985785	C	T	0.0248016	1008
3	rs7622858	T	C	0.109127	1008
3	rs115704127	C	T	0.0704365	1008
3	rs148436645	A	G	0.0704365	1008
3	rs690248	A	G	0.674603	1008
3	rs12633789	G	A	0.102183	1008
3	rs508808	T	C	0.676587	1008
3	rs542591	C	A	0.654762	1008
3	rs689779	C	G	0.482143	1008
3	rs2292802	G	A	0.0694444	1008
3	rs55970361	C	G	0.178571	1008
3	rs140312670	G	A	0.0287698	1008
3	rs79915521	C	G	0.0704365	1008
3	rs574083	T	C	0.569444	1008
3	rs690037	C	T	0.548611	1008
3	rs34888646	C	T	0.106151	1008
3	rs138636176	G	A	0.0625	1008
3	rs2347001	G	A	0.655754	1008
3	rs140429135	G	A	0.0704365	1008
3	rs7634895	T	C	0.179563	1008
3	rs117459672	C	T	0.0704365	1008
3	rs144182379	C	T	0.0704365	1008
3	rs17200269	G	C	0.108135	1008
3	rs115397123	C	A	0.0714286	1008
3	rs560032	G	A	0.69246	1008
3	rs115463599	G	A	0.0119048	1008
3	rs55767924	C	T	0.0436508	1008
3	rs6787251	C	T	0.110119	1008
3	rs689691	T	C	0.485119	1008
3	rs6771877	C	T	0.0436508	1008
3	rs62233959	C	T	0.0803571	1008
3	rs690014	A	G	0.3125	1008
3	rs62236260	A	C	0.0813492	1008
3	rs690268	C	G	0.501984	1008
3	rs690343	C	T	0.5	1008
3	rs541916	C	T	0.5	1008
3	rs689867	T	C	0.500992	1008
3	rs571269	A	G	0.503968	1008
3	rs574141	C	T	0.188492	1008
3	rs11916806	G	A	0.0803571	1008
3	rs11916780	C	T	0.0803571	1008
3	rs56276358	A	C	0.0803571	1008
3	rs145943182	G	A	0.0168651	1008
3	rs55710375	C	T	0.0793651	1008
3	rs62236263	A	G	0.0823413	1008
3	rs58074824	T	G	0.256944	1008
3	rs73039496	C	A	0.0962302	1008
3	rs526100	C	T	0.651786	1008
3	rs62236265	C	A	0.047619	1008
3	rs9835911	C	T	0.235119	1008
3	rs12635698	T	C	0.0337302	1008
3	rs552666	A	G	0.541667	1008
3	rs553681	G	A	0.303571	1008
3	rs689953	C	T	0.319444	1008
3	rs556322	T	C	0.50496	1008
3	rs557007	G	T	0.532738	1008
3	rs689981	C	T	0.5	1008
3	rs475961	G	A	0.315476	1008
3	rs150087126	C	T	0.0109127	1008
3	rs690297	G	A	0.315476	1008
3	rs690299	T	C	0.53373	1008
3	rs842417	C	T	0.583333	1008
3	rs73041416	T	A	0.183532	1008
3	rs118053980	C	T	0.0257937	1008
3	rs17081702	C	T	0.031746	1008
3	rs66689243	G	C	0.196429	1008
3	rs117640736	T	C	0.0267857	1008
3	rs1517517	C	T	0.18254	1008
3	rs505209	T	C	0.34127	1008
3	rs79028078	C	T	0.111111	1008
3	rs480301	A	T	0.320437	1008
3	rs689662	G	A	0.34127	1008
3	rs689876	T	C	0.34127	1008
3	rs561318	C	T	0.31746	1008
3	rs560648	C	T	0.314484	1008
3	rs560616	C	T	0.425595	1008
3	rs690177	A	G	0.31746	1008
3	rs55992248	G	A	0.0238095	1008
3	rs7646072	C	G	0.224206	1008
3	rs56036224	C	G	0.0238095	1008
3	rs55710170	G	A	0.0228175	1008
3	rs56135362	G	A	0.0218254	1008
3	rs9850367	C	T	0.214286	1008
3	rs9850414	C	A	0.195437	1008
3	rs9851148	G	A	0.195437	1008
3	rs4684278	G	C	0.189484	1008
3	rs4685330	C	T	0.188492	1008
3	rs493733	T	G	0.324405	1008
3	rs689960	A	G	0.357143	1008
3	rs690049	A	T	0.361111	1008
3	rs187268671	C	T	0.0119048	1008
3	rs690317	G	A	0.550595	1008
3	rs486681	T	G	0.243056	1008
3	rs62236293	G	C	0.0218254	1008
3	rs62236294	T	C	0.0128968	1008
3	rs62236295	T	C	0.0228175	1008
3	rs690342	A	G	0.685516	1008
3	rs483050	T	C	0.362103	1008
3	rs690589	T	C	0.542659	1008
3	rs1514894	A	G	0.454365	1008
3	rs842416	G	A	0.53869	1008
3	rs1850494	T	C	0.531746	1008
3	rs2435164	C	G	0.320437	1008
3	rs62236297	G	A	0.0208333	1008
3	rs35978986	A	T	0.269841	1008
3	rs842415	C	T	0.53373	1008
3	rs2470506	C	T	0.53373	1008
3	rs73041449	C	A	0.0208333	1008
3	rs62236298	G	A	0.0208333	1008
3	rs9310496	A	G	0.189484	1008
3	rs140263285	T	C	0.0386905	1008
3	rs4643693	T	C	0.454365	1008
3	rs1965431	T	G	0.1875	1008
3	rs1965432	C	T	0.210317	1008
3	rs1464171	C	A	0.207341	1008
3	rs548740	T	C	0.465278	1008
3	rs690219	T	G	0.326389	1008
3	rs551672	T	A	0.465278	1008
3	rs690258	T	A	0.671627	1008
3	rs59930398	T	C	0.188492	1008
3	rs471336	A	G	0.199405	1008
3	rs690548	C	T	0.31746	1008
3	rs117357531	T	C	0.0208333	1008
3	rs17042200	G	A	0.457341	1008
3	rs842486	C	T	0.299603	1008
3	rs712875	C	A	0.676587	1008
3	rs12629276	C	T	0.456349	1008
3	rs712876	G	A	0.678571	1008
3	rs78296337	G	A	0.0446429	1008
3	rs690201	T	G	0.669643	1008
3	rs9990090	A	G	0.209325	1008
3	rs17042204	G	C	0.189484	1008
3	rs525851	T	C	0.271825	1008
3	rs689643	T	C	0.271825	1008
3	rs12496341	C	T	0.0168651	1008
3	rs523909	T	C	0.270833	1008
3	rs580455	A	T	0.582341	1008
3	rs7624893	G	A	0.078373	1008
3	rs13081740	T	C	0.280754	1008
3	rs1864259	C	T	0.280754	1008
3	rs35975950	T	C	0.280754	1008
3	rs572018689	C	T	0.0138889	1008
3	rs4684279	G	A	0.280754	1008
3	rs71310339	A	C	0.280754	1008
3	rs71310340	C	A	0.281746	1008
3	rs496611	G	A	0.401786	1008
3	rs13070905	A	G	0.280754	1008
3	rs690244	A	G	0.972222	1008
3	rs2063775	T	G	0.280754	1008
3	rs2063776	T	C	0.280754	1008
3	rs579168	A	G	0.402778	1008
3	rs34993147	A	C	0.280754	1008
3	rs578241	G	T	0.972222	1008
3	rs4452312	T	C	0.280754	1008
3	rs75456193	C	G	0.197421	1008
3	rs71310341	A	G	0.280754	1008
3	rs182080226	G	C	0.0188492	1008
3	rs12488145	C	A	0.489087	1008
3	rs74282851	T	G	0.166667	1008
3	rs13082452	C	T	0.280754	1008
3	rs62236302	C	T	0.0109127	1008
3	rs13082467	C	T	0.280754	1008
3	rs13082486	C	T	0.280754	1008
3	rs13062819	T	G	0.280754	1008
3	rs117244900	C	T	0.197421	1008
3	rs842487	A	G	0.410714	1008
3	rs842488	C	T	0.590278	1008
3	rs11715320	T	C	0.21627	1008
3	rs690636	C	T	0.305556	1008
3	rs1594090	T	G	0.294643	1008
3	rs2347002	T	C	0.27381	1008
3	rs842489	T	C	0.30754	1008
3	rs842491	G	A	0.30754	1008
3	rs842494	C	T	0.594246	1008
3	rs842495	G	C	0.418651	1008
3	rs842496	G	A	0.415675	1008
3	rs713352	T	C	0.0119048	1008
3	rs6442600	T	C	0.600198	1008
3	rs2860052	G	C	0.60119	1008
3	rs735592	G	C	0.270833	1008
3	rs138218327	C	T	0.0128968	1008
3	rs938737	G	A	0.235119	1008
3	rs150171829	C	T	0.0337302	1008
3	rs734276	C	G	0.255952	1008
3	rs80304662	C	T	0.0128968	1008
3	rs62236334	C	T	0.0138889	1008
3	rs7637120	C	T	0.573413	1008
3	rs9853719	T	C	0.587302	1008
3	rs62236335	A	C	0.0138889	1008
3	rs13093266	A	C	0.243056	1008
3	rs6798967	G	A	0.602183	1008
3	rs6763099	T	C	0.329365	1008
3	rs6442601	T	C	0.579365	1008
3	rs4685332	C	T	0.229167	1008
3	rs4685333	A	G	0.579365	1008
3	rs12487648	A	G	0.0119048	1008
3	rs35807842	C	A	0.229167	1008
3	rs4685334	G	C	0.229167	1008
3	rs4685335	C	T	0.570437	1008
3	rs4298032	G	A	0.576389	1008
3	rs62236342	C	T	0.0119048	1008
3	rs62236343	G	T	0.0119048	1008
3	rs148891947	T	C	0.0436508	1008
3	rs1546650	T	C	0.594246	1008
3	rs146022123	C	T	0.0347222	1008
3	rs9848927	G	A	0.231151	1008
3	rs62236344	C	T	0.0119048	1008
3	rs150285128	G	A	0.046627	1008
3	rs71310344	A	G	0.231151	1008
3	rs2077624	A	G	0.594246	1008
3	rs2076819	G	A	0.575397	1008
3	rs7635311	A	G	0.593254	1008
3	rs12486361	T	C	0.580357	1008
3	rs114426744	C	T	0.12004	1008
3	rs9832910	A	T	0.262897	1008
3	rs60156791	A	G	0.252976	1008
3	rs57928681	C	T	0.465278	1008
3	rs73043124	G	A	0.25496	1008
3	rs143112382	T	G	0.0228175	1008
3	rs12490991	A	G	0.290675	1008
3	rs12487995	T	G	0.0456349	1008
3	rs4685336	C	A	0.237103	1008
3	rs62236345	C	T	0.0446429	1008
3	rs6776854	C	T	0.612103	1008
3	rs12485690	G	T	0.0555556	1008
3	rs17200320	T	C	0.231151	1008
3	rs73816431	A	G	0.230159	1008
3	rs7626299	G	A	0.237103	1008
3	rs12492816	A	C	0.046627	1008
3	rs117905319	G	A	0.0168651	1008
3	rs62236346	T	C	0.0446429	1008
3	rs71310345	A	G	0.243056	1008
3	rs17042252	G	A	0.239087	1008
3	rs7632675	G	A	0.0545635	1008
3	rs79695132	A	T	0.231151	1008
3	rs148383508	A	C	0.0178571	1008
3	rs56764336	G	A	0.161706	1008
3	rs17042258	T	C	0.162698	1008
3	rs56358806	G	A	0.00198413	1008
3	rs79992687	C	T	0.196429	1008
3	rs12631292	A	G	0.173611	1008
3	rs146656041	G	A	0.047619	1008
3	rs73144375	T	C	0.173611	1008
3	rs62236349	C	T	0.0188492	1008
3	rs12638865	G	A	0.16369	1008
3	rs17272502	A	G	0.0188492	1008
3	rs17042262	C	T	0.0238095	1008
3	rs62236350	C	A	0.0188492	1008
3	rs11718891	C	A	0.0188492	1008
3	rs11719094	G	T	0.0248016	1008
3	rs117854194	C	T	0.0228175	1008
3	rs11720129	C	T	0.0188492	1008
3	rs62236352	T	C	0.0267857	1008
3	rs1464170	A	G	0.738095	1008
3	rs55781532	C	T	0.261905	1008
3	rs62236354	C	T	0.030754	1008
3	rs9883798	C	A	0.454365	1008
3	rs4685337	C	T	0.517857	1008
3	rs116939374	T	C	0.0327381	1008
3	rs77065514	T	G	0.134921	1008
3	rs1517516	G	T	0.3125	1008
3	rs2303851	A	G	0.117063	1008
3	rs80047480	T	G	0.132937	1008
3	rs6442603	T	C	0.279762	1008
3	rs4685339	A	T	0.887897	1008
3	rs4685340	C	G	0.279762	1008
3	rs11714115	T	C	0.046627	1008
3	rs73043160	T	C	0.0456349	1008
3	rs11715118	T	C	0.234127	1008
3	rs17272509	A	C	0.0456349	1008
3	rs73031468	T	C	0.0327381	1008
3	rs35868572	G	A	0.234127	1008
3	rs78150983	A	T	0.0128968	1008
3	rs9839841	C	T	0.234127	1008
3	rs6799140	C	T	0.234127	1008
3	rs66728468	T	A	0.234127	1008
3	rs9817739	G	A	0.247024	1008
3	rs73022287	G	C	0.0327381	1008
3	rs59846174	A	G	0.0357143	1008
3	rs143675214	T	A	0.0198413	1008
3	rs60656020	T	C	0.0486111	1008
3	rs7644810	C	T	0.599206	1008
3	rs117982579	C	A	0.0367063	1008
3	rs34796226	A	G	0.0128968	1008
3	rs73022293	A	G	0.0357143	1008
3	rs73022295	T	C	0.0357143	1008
3	rs6777165	A	G	0.0486111	1008
3	rs117389913	C	A	0.0337302	1008
3	rs73022298	T	C	0.178571	1008
3	rs4684280	G	A	0.267857	1008
3	rs73022299	T	C	0.0525794	1008
3	rs56360436	G	A	0.0396825	1008
3	rs6442605	T	C	0.27877	1008
3	rs7374660	G	A	0.27877	1008
3	rs9867980	T	C	0.87996	1008
3	rs11706034	A	G	0.27877	1008
3	rs56082183	T	G	0.276786	1008
3	rs73024204	A	G	0.0396825	1008
3	rs11716932	C	T	0.277778	1008
3	rs6790093	A	G	0.279762	1008
3	rs4684281	A	G	0.279762	1008
3	rs4685341	A	G	0.87996	1008
3	rs77197813	T	A	0.225198	1008
3	rs2163021	C	T	0.0396825	1008
3	rs9841598	A	C	0.280754	1008
3	rs58969168	C	A	0.233135	1008
3	rs13096896	G	C	0.0952381	1008
3	rs9824582	T	A	0.286706	1008
3	rs11710881	T	C	0.0535714	1008
3	rs17200327	T	C	0.015873	1008
3	rs67758962	A	G	0.277778	1008
3	rs58458328	T	C	0.218254	1008
3	rs57520832	A	T	0.269841	1008
3	rs112847477	C	A	0.015873	1008
3	rs1517521	T	C	0.269841	1008
3	rs116286059	C	T	0.015873	1008
3	rs55885717	A	C	0.0367063	1008
3	rs17042294	C	T	0.269841	1008
3	rs56010341	T	C	0.269841	1008
3	rs59510526	T	C	0.217262	1008
3	rs59403460	G	A	0.215278	1008
3	rs17042300	T	G	0.215278	1008
3	rs12487874	C	A	0.0972222	1008
3	rs9861696	A	G	0.271825	1008
3	rs142141830	T	C	0.0208333	1008
3	rs1517520	C	T	0.218254	1008
3	rs6792262	C	G	0.21627	1008
3	rs6767890	A	G	0.272817	1008
3	rs17042311	C	G	0.270833	1008
3	rs11711146	C	T	0.0496032	1008
3	rs10510448	G	A	0.253968	1008
3	rs58498138	G	A	0.227183	1008
3	rs17042321	C	T	0.330357	1008
3	rs6766596	T	C	0.387897	1008
3	rs79858553	G	C	0.124008	1008
3	rs73024228	T	C	0.0367063	1008
3	rs7610834	A	G	0.047619	1008
3	rs7635342	C	T	0.0515873	1008
3	rs74535668	C	T	0.121032	1008
3	rs73146234	A	C	0.121032	1008
3	rs9848484	G	A	0.0436508	1008
3	rs1429160	T	C	0.501984	1008
3	rs7619304	T	G	0.0525794	1008
3	rs7621664	T	C	0.0525794	1008
3	rs1429158	G	A	0.672619	1008
3	rs117434981	G	A	0.121032	1008
3	rs7627823	T	C	0.12004	1008
3	rs11128791	T	C	0.501984	1008
3	rs7650427	C	G	0.503968	1008
3	rs1429155	T	C	0.503968	1008
3	rs11925623	G	T	0.587302	1008
3	rs77487154	C	A	0.0347222	1008
3	rs78622501	T	C	0.162698	1008
3	rs59112864	T	A	0.372024	1008
3	rs55977257	C	T	0.077381	1008
3	rs55726732	T	G	0.078373	1008
3	rs117253290	G	A	0.0188492	1008
3	rs13087702	C	T	0.387897	1008
3	rs75922940	A	G	0.113095	1008
3	rs117735458	A	G	0.0446429	1008
3	rs143587054	C	T	0.0128968	1008
3	rs10865744	G	A	0.0426587	1008
3	rs6774125	C	G	0.113095	1008
3	rs4684283	G	A	0.387897	1008
3	rs75326053	C	T	0.0416667	1008
3	rs17042347	G	C	0.0347222	1008
3	rs2059910	C	T	0.388889	1008
3	rs10454232	C	T	0.0367063	1008
3	rs3815962	C	T	0.387897	1008
3	rs1429164	A	G	0.546627	1008
3	rs79475731	C	T	0.0396825	1008
3	rs13087074	C	T	0.392857	1008
3	rs79360142	A	G	0.0198413	1008
3	rs78534375	A	T	0.0396825	1008
3	rs80308668	T	G	0.093254	1008
3	rs10780004	G	A	0.0396825	1008
3	rs11715123	A	T	0.0396825	1008
3	rs12635495	A	C	0.393849	1008
3	rs79219391	G	T	0.0138889	1008
3	rs9842188	T	C	0.547619	1008
3	rs75562146	T	C	0.116071	1008
3	rs17272530	C	T	0.546627	1008
3	rs4538360	A	G	0.549603	1008
3	rs2881512	A	G	0.549603	1008
3	rs4532116	A	C	0.549603	1008
3	rs58038619	T	C	0.649802	1008
3	rs11712719	C	G	0.608135	1008
3	rs9990208	C	T	0.143849	1008
3	rs76090646	C	T	0.151786	1008
3	rs2115581	G	A	0.465278	1008
3	rs2115580	C	T	0.456349	1008
3	rs191061545	G	T	0.0376984	1008
3	rs4461403	C	T	0.609127	1008
3	rs9853822	C	T	0.609127	1008
3	rs9854036	C	A	0.609127	1008
3	rs9854409	G	A	0.295635	1008
3	rs34240418	G	C	0.143849	1008
3	rs9310498	C	T	0.609127	1008
3	rs9858869	C	T	0.606151	1008
3	rs74339558	C	T	0.151786	1008
3	rs148148541	A	G	0.0228175	1008
3	rs9859948	G	A	0.609127	1008
3	rs1896822	C	G	0.608135	1008
3	rs77831087	C	G	0.0664683	1008
3	rs2881513	C	G	0.295635	1008
3	rs1429163	G	A	0.3125	1008
3	rs28680533	G	A	0.293651	1008
3	rs11128793	C	A	0.3125	1008
3	rs78349102	T	C	0.14881	1008
3	rs11915576	A	C	0.14881	1008
3	rs1346604	G	C	0.604167	1008
3	rs2881514	A	G	0.604167	1008
3	rs2346910	G	A	0.604167	1008
3	rs2346911	G	A	0.604167	1008
3	rs2346912	A	G	0.604167	1008
3	rs4685343	G	A	0.604167	1008
3	rs3821786	T	C	0.604167	1008
3	rs3821785	G	C	0.604167	1008
3	rs3821784	G	A	0.604167	1008
3	rs2303849	C	T	0.144841	1008
3	rs2303848	C	T	0.0367063	1008
3	rs1366700	T	C	0.3125	1008
3	rs1366701	C	A	0.605159	1008
3	rs6768991	G	C	0.607143	1008
3	rs1429161	C	G	0.631944	1008
3	rs1429162	C	G	0.339286	1008
3	rs73026232	G	A	0.0446429	1008
3	rs34829414	G	T	0.0446429	1008
3	rs77606669	C	T	0.150794	1008
3	rs118076630	A	C	0.0178571	1008
3	rs59876076	G	T	0.150794	1008
3	rs78982576	G	A	0.141865	1008
3	rs79203570	T	C	0.0396825	1008
3	rs79103612	C	A	0.143849	1008
3	rs4684284	T	A	0.0446429	1008
3	rs9841359	G	C	0.340278	1008
3	rs76524814	G	A	0.143849	1008
3	rs71310350	G	A	0.0446429	1008
3	rs117648597	A	C	0.0416667	1008
3	rs1529511	A	T	0.340278	1008
3	rs1529512	C	G	0.340278	1008
3	rs34755000	A	G	0.196429	1008
3	rs9818738	A	G	0.340278	1008
3	rs9310499	T	C	0.340278	1008
3	rs13076298	G	A	0.0446429	1008
3	rs7649083	A	C	0.143849	1008
3	rs114286688	T	C	0.00198413	1008
3	rs67800494	A	C	0.0446429	1008
3	rs17042365	C	T	0.228175	1008
3	rs11718724	C	T	0.196429	1008
3	rs13093768	A	G	0.0446429	1008
3	rs13100878	G	A	0.0456349	1008
3	rs34718285	G	T	0.0446429	1008
3	rs34600445	T	C	0.0843254	1008
3	rs6774181	A	G	0.611111	1008
3	rs9865882	G	A	0.228175	1008
3	rs17042372	T	C	0.157738	1008
3	rs35144212	G	A	0.0843254	1008
3	rs17042373	C	T	0.137897	1008
3	rs73026255	T	C	0.340278	1008
3	rs9838026	A	G	0.340278	1008
3	rs13093250	C	T	0.0863095	1008
3	rs13097853	C	T	0.0446429	1008
3	rs34266070	G	A	0.0833333	1008
3	rs34755071	T	C	0.34127	1008
3	rs13315317	G	A	0.0833333	1008
3	rs13315424	G	A	0.0833333	1008
3	rs35813995	C	A	0.0833333	1008
3	rs9822219	C	T	0.340278	1008
3	rs13079033	A	T	0.340278	1008
3	rs6803356	T	G	0.340278	1008
3	rs6803987	T	C	0.611111	1008
3	rs3856833	C	A	0.339286	1008
3	rs77518350	A	T	0.0446429	1008
3	rs34538678	C	G	0.335317	1008
3	rs35034173	C	G	0.334325	1008
3	rs3856834	T	C	0.296627	1008
3	rs2278298	C	A	0.0277778	1008
3	rs11917783	C	A	0.293651	1008
3	rs2303847	T	G	0.612103	1008
3	rs12489187	G	A	0.299603	1008
3	rs10865745	A	G	0.453373	1008
3	rs6796808	C	G	0.645833	1008
3	rs6796994	C	T	0.645833	1008
3	rs6797171	G	A	0.360119	1008
3	rs6797084	C	T	0.285714	1008
3	rs73136608	G	A	0.19246	1008
3	rs2042826	T	C	0.871032	1008
3	rs6799971	G	A	0.285714	1008
3	rs76983344	G	C	0.046627	1008
3	rs9842123	C	G	0.284722	1008
3	rs1366703	G	A	0.513889	1008
3	rs57736467	G	A	0.313492	1008
3	rs10510450	C	T	0.303571	1008
3	rs12491861	C	T	0.0922619	1008
3	rs6771025	T	C	0.046627	1008
3	rs11128794	T	C	0.635913	1008
3	rs73136617	C	T	0.0376984	1008
3	rs77700802	G	A	0.232143	1008
3	rs77205982	C	T	0.191468	1008
3	rs6771695	T	C	0.310516	1008
3	rs76539851	A	T	0.0376984	1008
3	rs6442608	T	C	0.503968	1008
3	rs78660996	G	A	0.232143	1008
3	rs114962241	T	C	0.191468	1008
3	rs80000049	A	G	0.046627	1008
3	rs10446440	G	A	0.0376984	1008
3	rs76718558	C	T	0.231151	1008
3	rs10446441	G	C	0.046627	1008
3	rs10446442	A	G	0.046627	1008
3	rs145872758	G	C	0.015873	1008
3	rs6793330	A	C	0.550595	1008
3	rs2099002	C	T	0.0912698	1008
3	rs2099003	C	T	0.0912698	1008
3	rs74642013	A	C	0.046627	1008
3	rs17042389	G	C	0.309524	1008
3	rs62234672	C	A	0.309524	1008
3	rs17200369	T	G	0.734127	1008
3	rs2016225	A	C	0.872024	1008
3	rs12492582	C	A	0.0912698	1008
3	rs61346198	A	G	0.309524	1008
3	rs79349421	C	T	0.191468	1008
3	rs75443306	A	G	0.424603	1008
3	rs17042393	C	T	0.424603	1008
3	rs13069943	G	C	0.0912698	1008
3	rs12636481	G	A	0.309524	1008
3	rs6763943	G	T	0.825397	1008
3	rs75000365	T	G	0.046627	1008
3	rs13081210	C	T	0.0902778	1008
3	rs61647190	C	T	0.425595	1008
3	rs11926328	G	C	0.568452	1008
3	rs74608231	G	C	0.0376984	1008
3	rs117615391	A	G	0.0416667	1008
3	rs2347309	C	A	0.573413	1008
3	rs11927290	C	T	0.0912698	1008
3	rs7629572	T	C	0.582341	1008
3	rs74282858	C	T	0.438492	1008
3	rs138647691	G	A	0.046627	1008
3	rs76922882	A	G	0.0376984	1008
3	rs141761182	T	C	0.0545635	1008
3	rs9822633	T	C	0.584325	1008
3	rs9822805	T	C	0.584325	1008
3	rs73140613	A	G	0.180556	1008
3	rs7624047	G	C	0.452381	1008
3	rs75852520	T	C	0.0396825	1008
3	rs79727112	T	C	0.0515873	1008
3	rs77744624	G	C	0.444444	1008
3	rs2099004	C	T	0.447421	1008
3	rs75697569	C	G	0.447421	1008
3	rs2162615	C	G	0.590278	1008
3	rs73140621	A	G	0.447421	1008
3	rs144845273	G	A	0.24504	1008
3	rs11706069	T	A	0.0892857	1008
3	rs4685344	C	T	0.447421	1008
3	rs13085364	C	A	0.0882937	1008
3	rs11920355	A	C	0.590278	1008
3	rs11916740	T	C	0.872024	1008
3	rs78512741	A	G	0.447421	1008
3	rs79043923	A	G	0.447421	1008
3	rs12497831	G	A	0.282738	1008
3	rs58981508	G	A	0.447421	1008
3	rs60098611	T	C	0.447421	1008
3	rs78070582	T	C	0.447421	1008
3	rs6780876	C	T	0.590278	1008
3	rs6796496	T	A	0.447421	1008
3	rs62234691	G	A	0.126984	1008
3	rs6796680	T	C	0.590278	1008
3	rs13073074	A	T	0.0892857	1008
3	rs11924698	A	G	0.142857	1008
3	rs12633622	T	C	0.447421	1008
3	rs17042414	A	C	0.447421	1008
3	rs11128796	A	G	0.590278	1008
3	rs76533864	A	C	0.447421	1008
3	rs58449584	G	A	0.447421	1008
3	rs141592315	G	C	0.0396825	1008
3	rs11919303	G	C	0.0892857	1008
3	rs77329178	C	A	0.0505952	1008
3	rs17042421	A	G	0.449405	1008
3	rs11711720	C	T	0.0674603	1008
3	rs9858031	T	C	0.59127	1008
3	rs6800778	C	T	0.448413	1008
3	rs4685345	C	G	0.448413	1008
3	rs6801143	C	A	0.448413	1008
3	rs6801333	G	T	0.448413	1008
3	rs6801355	G	A	0.448413	1008
3	rs12630021	G	A	0.448413	1008
3	rs12635883	A	G	0.448413	1008
3	rs12635929	A	T	0.448413	1008
3	rs75464773	C	T	0.0486111	1008
3	rs9862636	A	G	0.59127	1008
3	rs2195152	T	C	0.0892857	1008
3	rs111268092	G	C	0.474206	1008
3	rs62234692	C	T	0.28373	1008
3	rs78751170	A	C	0.474206	1008
3	rs6802880	T	C	0.0892857	1008
3	rs75557371	C	T	0.474206	1008
3	rs76281010	T	C	0.0486111	1008
3	rs4685347	G	A	0.474206	1008
3	rs118046071	A	G	0.0396825	1008
3	rs4685348	C	T	0.474206	1008
3	rs4685349	A	T	0.617063	1008
3	rs4685350	A	G	0.474206	1008
3	rs4685351	T	C	0.474206	1008
3	rs74481167	T	C	0.0486111	1008
3	rs4685352	A	G	0.155754	1008
3	rs146948703	T	C	0.0188492	1008
3	rs13091073	G	C	0.0892857	1008
3	rs77640608	A	G	0.474206	1008
3	rs149649322	T	C	0.0436508	1008
3	rs60574564	A	G	0.474206	1008
3	rs2217203	C	T	0.0892857	1008
3	rs13059623	G	C	0.0892857	1008
3	rs148546579	G	A	0.0277778	1008
3	rs6767784	T	G	0.0892857	1008
3	rs6779170	A	G	0.618056	1008
3	rs74282865	G	T	0.475198	1008
3	rs6803924	C	G	0.475198	1008
3	rs6803949	C	T	0.475198	1008
3	rs76829173	A	G	0.0257937	1008
3	rs80213066	C	T	0.0486111	1008
3	rs12635244	C	T	0.475198	1008
3	rs78431384	C	T	0.475198	1008
3	rs145840359	C	T	0.0119048	1008
3	rs9882426	T	G	0.618056	1008
3	rs7624293	T	C	0.475198	1008
3	rs7612830	G	A	0.475198	1008
3	rs6442615	C	A	0.475198	1008
3	rs11716417	T	C	0.0486111	1008
3	rs73140683	T	C	0.475198	1008
3	rs74713011	T	C	0.475198	1008
3	rs76445534	C	T	0.0396825	1008
3	rs78107877	C	A	0.475198	1008
3	rs11128797	A	G	0.0892857	1008
3	rs2347311	G	A	0.475198	1008
3	rs77644409	G	T	0.0486111	1008
3	rs9813783	A	C	0.901786	1008
3	rs12638568	T	C	0.474206	1008
3	rs17029179	C	G	0.617063	1008
3	rs76809995	G	A	0.205357	1008
3	rs17081718	C	T	0.474206	1008
3	rs4685355	C	T	0.617063	1008
3	rs4685356	A	C	0.617063	1008
3	rs17272586	A	G	0.0892857	1008
3	rs10510452	A	G	0.0892857	1008
3	rs73140698	C	T	0.474206	1008
3	rs9829012	A	G	0.899802	1008
3	rs73142503	T	A	0.474206	1008
3	rs17029188	G	A	0.474206	1008
3	rs117151765	G	A	0.0257937	1008
3	rs17200390	G	A	0.0486111	1008
3	rs890640	G	A	0.473214	1008
3	rs12233472	A	G	0.24504	1008
3	rs2011879	C	T	0.474206	1008
3	rs1808518	A	C	0.475198	1008
3	rs2347312	C	G	0.772817	1008
3	rs78972593	G	A	0.475198	1008
3	rs2059743	A	T	0.772817	1008
3	rs10510454	C	T	0.475198	1008
3	rs2195153	T	A	0.475198	1008
3	rs12374151	G	A	0.0486111	1008
3	rs930039	A	T	0.761905	1008
3	rs77320748	A	C	0.475198	1008
3	rs76419414	C	T	0.475198	1008
3	rs73142513	C	T	0.475198	1008
3	rs74282867	G	A	0.475198	1008
3	rs74949809	T	C	0.475198	1008
3	rs57842038	C	T	0.475198	1008
3	rs60830150	G	A	0.475198	1008
3	rs112051848	C	T	0.475198	1008
3	rs3773826	G	A	0.0555556	1008
3	rs73035065	A	G	0.00496032	1008
3	rs59167545	G	C	0.475198	1008
3	rs34795494	G	C	0.475198	1008
3	rs41285045	C	T	0.0396825	1008
3	rs76204094	A	G	0.0486111	1008
3	rs79924124	A	C	0.0486111	1008
3	rs13067997	C	G	0.24504	1008
3	rs4685357	T	A	0.774802	1008
3	rs6787063	C	G	0.298611	1008
3	rs4234537	T	C	0.47619	1008
3	rs2303589	C	T	0.298611	1008
3	rs2254783	G	A	0.475198	1008
3	rs2303590	T	C	0.475198	1008
3	rs2195154	G	A	0.475198	1008
3	rs78008085	C	G	0.207341	1008
3	rs2303591	A	G	0.475198	1008
3	rs2217204	T	C	0.77381	1008
3	rs2195155	T	C	0.0892857	1008
3	rs74208885	T	G	0.475198	1008
3	rs148545377	C	T	0.015873	1008
3	rs74193997	T	C	0.475198	1008
3	rs75311389	G	A	0.014881	1008
3	rs3773827	G	T	0.298611	1008
3	rs11710967	T	C	0.0486111	1008
3	rs6764867	T	C	0.475198	1008
3	rs6800888	C	T	0.475198	1008
3	rs3773828	G	A	0.475198	1008
3	rs3773829	C	T	0.475198	1008
3	rs74525566	C	G	0.0396825	1008
3	rs73142529	A	C	0.475198	1008
3	rs3821708	G	C	0.242063	1008
3	rs143370064	T	C	0.0178571	1008
3	rs3773830	G	C	0.242063	1008
3	rs3773831	A	G	0.0396825	1008
3	rs3773832	T	G	0.242063	1008
3	rs3773833	G	A	0.770833	1008
3	rs143590902	C	A	0.0168651	1008
3	rs4685358	C	T	0.475198	1008
3	rs58869003	T	C	0.475198	1008
3	rs57014221	T	C	0.474206	1008
3	rs56841478	C	A	0.474206	1008
3	rs11128798	A	G	0.242063	1008
3	rs75633615	G	C	0.125992	1008
3	rs3773834	C	T	0.772817	1008
3	rs74616227	T	C	0.0406746	1008
3	rs77110037	G	C	0.472222	1008
3	rs2162616	G	T	0.248016	1008
3	rs9847342	C	G	0.998016	1008
3	rs2241533	C	T	0.0496032	1008
3	rs79295465	A	C	0.0119048	1008
3	rs4234538	G	C	0.77877	1008
3	rs6773997	T	G	0.304563	1008
3	rs4685359	T	C	0.304563	1008
3	rs61423223	G	A	0.474206	1008
3	rs11925307	G	A	0.247024	1008
3	rs9862398	C	T	0.779762	1008
3	rs9862419	C	T	0.901786	1008
3	rs9862975	G	A	0.779762	1008
3	rs9863186	C	T	0.304563	1008
3	rs74353348	T	A	0.0496032	1008
3	rs79157726	G	A	0.0406746	1008
3	rs7615387	G	T	0.302579	1008
3	rs4685361	A	T	0.301587	1008
3	rs76657396	C	A	0.475198	1008
3	rs11921703	G	A	0.301587	1008
3	rs149384507	C	G	0.0426587	1008
3	rs1987830	A	G	0.301587	1008
3	rs1987831	T	C	0.301587	1008
3	rs9870157	T	C	0.787698	1008
3	rs9850543	G	A	0.301587	1008
3	rs4684285	C	T	0.475198	1008
3	rs79793644	T	G	0.0396825	1008
3	rs13064112	A	G	0.247024	1008
3	rs11916181	A	G	0.301587	1008
3	rs6809047	G	C	0.776786	1008
3	rs79076127	G	C	0.0496032	1008
3	rs2347315	T	C	0.301587	1008
3	rs57300961	A	G	0.475198	1008
3	rs2217205	C	T	0.475198	1008
3	rs2195156	G	T	0.475198	1008
3	rs2195157	C	A	0.475198	1008
3	rs2217206	T	C	0.301587	1008
3	rs6767053	C	A	0.47619	1008
3	rs6442621	C	T	0.776786	1008
3	rs4685362	T	G	0.776786	1008
3	rs4685363	G	A	0.301587	1008
3	rs1529401	C	T	0.776786	1008
3	rs4685364	C	T	0.301587	1008
3	rs76081535	T	A	0.0496032	1008
3	rs4685365	T	C	0.301587	1008
3	rs4685366	A	G	0.251984	1008
3	rs2217207	G	T	0.301587	1008
3	rs2195158	T	C	0.777778	1008
3	rs111233332	G	A	0.0496032	1008
3	rs78355891	C	T	0.47619	1008
3	rs13093413	A	G	0.777778	1008
3	rs13093577	C	A	0.301587	1008
3	rs4513439	A	G	0.301587	1008
3	rs34248201	A	G	0.301587	1008
3	rs141006612	C	T	0.0228175	1008
3	rs6801742	A	G	0.301587	1008
3	rs6790577	T	C	0.479167	1008
3	rs6790696	T	G	0.301587	1008
3	rs113613483	C	T	0.47619	1008
3	rs4358285	T	C	0.777778	1008
3	rs6778201	G	C	0.301587	1008
3	rs12485773	C	G	0.298611	1008
3	rs144072990	T	G	0.015873	1008
3	rs146218069	C	A	0.0198413	1008
3	rs12485920	G	A	0.583333	1008
3	rs77274660	C	G	0.0496032	1008
3	rs890642	A	C	0.77877	1008
3	rs890643	G	A	0.298611	1008
3	rs4443161	T	G	0.625	1008
3	rs4263272	T	C	0.900794	1008
3	rs58883852	G	T	0.33631	1008
3	rs2162617	G	A	0.622024	1008
3	rs2162618	C	A	0.33631	1008
3	rs6797529	A	G	0.62004	1008
3	rs192799027	A	G	0.015873	1008
3	rs890644	T	C	0.573413	1008
3	rs7623201	G	A	0.404762	1008
3	rs74476492	G	T	0.0406746	1008
3	rs6442623	A	G	0.260913	1008
3	rs7625875	C	A	0.899802	1008
3	rs1469372	A	G	0.816468	1008
3	rs2059742	G	T	0.0744048	1008
3	rs143163447	G	C	0.0198413	1008
3	rs113962697	C	A	0.0823413	1008
3	rs2347320	C	A	0.0853175	1008
3	rs2347321	G	C	0.0853175	1008
3	rs113524703	G	A	0.0198413	1008
3	rs74853590	C	T	0.209325	1008
3	rs55934162	G	C	0.0853175	1008
3	rs6765784	A	G	0.534722	1008
3	rs6442624	C	T	0.849206	1008
3	rs7635873	C	A	0.638889	1008
3	rs7636154	G	C	0.0198413	1008
3	rs7650228	T	G	0.639881	1008
3	rs12106701	C	G	0.0863095	1008
3	rs11128799	A	G	0.639881	1008
3	rs17272607	G	T	0.14881	1008
3	rs35436616	C	T	0.164683	1008
3	rs17272614	C	T	0.164683	1008
3	rs77039467	C	T	0.0615079	1008
3	rs17200411	C	T	0.0208333	1008
3	rs12107037	A	T	0.361111	1008
3	rs75501919	G	A	0.0208333	1008
3	rs1991418	G	C	0.277778	1008
3	rs1991419	T	C	0.0853175	1008
3	rs2162611	T	A	0.0863095	1008
3	rs9869622	C	T	0.275794	1008
3	rs7631231	T	C	0.380952	1008
3	rs12490936	A	G	0.0208333	1008
3	rs9880520	G	A	0.649802	1008
3	rs9809465	G	A	0.286706	1008
3	rs9310500	G	A	0.649802	1008
3	rs12485458	G	A	0.0843254	1008
3	rs7647846	A	C	0.545635	1008
3	rs187381477	T	G	0.0168651	1008
3	rs66759805	C	G	0.255952	1008
3	rs139462321	C	A	0.0347222	1008
3	rs56661103	G	C	0.169643	1008
3	rs1011352	C	A	0.647817	1008
3	rs17200418	C	T	0.00198413	1008
3	rs7609903	A	G	0.0198413	1008
3	rs79345760	C	T	0.00198413	1008
3	rs7634664	G	A	0.645833	1008
3	rs7612566	A	C	0.251984	1008
3	rs73144495	G	A	0.404762	1008
3	rs79704163	C	A	0.200397	1008
3	rs76642209	A	G	0.00694444	1008
3	rs78690674	G	C	0.0595238	1008
3	rs7637655	C	G	0.390873	1008
3	rs17042506	G	A	0.178571	1008
3	rs11918970	C	G	0.594246	1008
3	rs17042507	G	T	0.127976	1008
3	rs17200439	C	A	0.00793651	1008
3	rs12493295	T	G	0.0605159	1008
3	rs1025254	T	C	0.594246	1008
3	rs1035847	G	A	0.134921	1008
3	rs74913911	C	T	0.0605159	1008
3	rs7644099	C	G	0.594246	1008
3	rs11128801	A	G	0.195437	1008
3	rs7644378	G	A	0.594246	1008
3	rs73039177	A	C	0.196429	1008
3	rs12486937	G	C	0.0615079	1008
3	rs11715460	A	C	0.196429	1008
3	rs1465540	T	C	0.460317	1008
3	rs12487013	C	T	0.0615079	1008
3	rs4685367	T	A	0.583333	1008
3	rs4685368	A	G	0.593254	1008
3	rs9823982	G	A	0.132937	1008
3	rs4685369	T	C	0.704365	1008
3	rs9824326	G	A	0.135913	1008
3	rs73146320	G	A	0.310516	1008
3	rs80281043	C	A	0.256944	1008
3	rs17042521	G	A	0.256944	1008
3	rs9850242	T	C	0.64881	1008
3	rs9867803	A	G	0.130952	1008
3	rs56890961	G	A	0.177579	1008
3	rs113354063	C	A	0.257937	1008
3	rs7651597	T	C	0.390873	1008
3	rs10510457	T	C	0.00892857	1008
3	rs7652068	T	C	0.64881	1008
3	rs6798917	G	A	0.640873	1008
3	rs77011947	T	C	0.171627	1008
3	rs6799703	G	C	0.0198413	1008
3	rs113381812	C	T	0.0178571	1008
3	rs6802075	C	T	0.123016	1008
3	rs10510458	A	G	0.00793651	1008
3	rs17042529	T	A	0.255952	1008
3	rs2881604	A	G	0.255952	1008
3	rs9850448	C	A	0.0853175	1008
3	rs2347322	A	G	0.386905	1008
3	rs6806077	G	T	0.652778	1008
3	rs17042532	A	G	0.257937	1008
3	rs6763851	G	C	0.0833333	1008
3	rs76582101	A	G	0.255952	1008
3	rs6788172	A	G	0.47123	1008
3	rs73041150	T	G	0.190476	1008
3	rs6788858	A	G	0.46131	1008
3	rs75984264	T	G	0.246032	1008
3	rs78617747	C	T	0.246032	1008
3	rs6767531	G	A	0.125	1008
3	rs116959785	T	G	0.0128968	1008
3	rs6767748	C	T	0.651786	1008
3	rs6780732	T	G	0.030754	1008
3	rs13319552	G	A	0.0535714	1008
3	rs117266194	C	T	0.0228175	1008
3	rs61185767	A	G	0.34127	1008
3	rs73041155	A	G	0.030754	1008
3	rs10510459	C	T	0.0833333	1008
3	rs74453648	C	T	0.00694444	1008
3	rs73041157	T	C	0.030754	1008
3	rs9869735	T	C	0.395833	1008
3	rs1154631	T	C	0.657738	1008
3	rs9873973	T	C	0.65873	1008
3	rs60059651	G	A	0.00793651	1008
3	rs12107998	T	C	0.130952	1008
3	rs74196906	T	C	0.0456349	1008
3	rs12106804	A	T	0.130952	1008
3	rs12486634	A	G	0.030754	1008
3	rs79130599	A	G	0.00694444	1008
3	rs12496518	T	G	0.0376984	1008
3	rs2114773	C	T	0.207341	1008
3	rs1123951	C	A	0.178571	1008
3	rs76846648	A	G	0.0456349	1008
3	rs9809594	T	G	0.130952	1008
3	rs17042554	C	T	0.255952	1008
3	rs2195151	C	G	0.0456349	1008
3	rs2881605	G	A	0.649802	1008
3	rs6782488	T	C	0.435516	1008
3	rs73816874	C	T	0.014881	1008
3	rs7638931	A	C	0.657738	1008
3	rs7628691	T	C	0.130952	1008
3	rs75724364	A	G	0.111111	1008
3	rs67394831	G	C	0.178571	1008
3	rs1123952	G	A	0.434524	1008
3	rs12233617	C	A	0.00793651	1008
3	rs114648876	A	G	0.255952	1008
3	rs68161665	A	G	0.178571	1008
3	rs11713006	A	G	0.00793651	1008
3	rs1465539	T	C	0.282738	1008
3	rs9811661	G	A	0.0644841	1008
3	rs1155879	A	G	0.282738	1008
3	rs1155880	C	T	0.178571	1008
3	rs977676	A	G	0.280754	1008
3	rs12494691	G	A	0.206349	1008
3	rs77927691	G	A	0.00694444	1008
3	rs9868688	C	T	0.0396825	1008
3	rs7615979	C	T	0.0257937	1008
3	rs12714927	C	T	0.0396825	1008
3	rs767375	C	T	0.0396825	1008
3	rs9819619	T	C	0.00694444	1008
3	rs4685370	A	G	0.605159	1008
3	rs116927627	A	G	0.0396825	1008
3	rs143433188	A	G	0.0297619	1008
3	rs111850521	A	G	0.00793651	1008
3	rs13064825	C	T	0.491071	1008
3	rs73023510	A	G	0.0277778	1008
3	rs76239975	G	A	0.34623	1008
3	rs28609266	A	T	0.00793651	1008
3	rs965175	C	T	0.47619	1008
3	rs28693959	A	C	0.0515873	1008
3	rs28461201	T	C	0.0436508	1008
3	rs9820172	C	T	0.474206	1008
3	rs12374141	A	G	0.526786	1008
3	rs113992559	C	A	0.00992063	1008
3	rs147810640	C	T	0.014881	1008
3	rs1544917	C	T	0.46627	1008
3	rs73023516	G	A	0.0337302	1008
3	rs11709325	G	A	0.46627	1008
3	rs73023518	G	A	0.0337302	1008
3	rs58796338	A	G	0.0505952	1008
3	rs75914480	G	A	0.0337302	1008
3	rs11128805	C	T	0.468254	1008
3	rs733786	A	G	0.469246	1008
3	rs12492500	A	G	0.462302	1008
3	rs77236781	C	T	0.0634921	1008
3	rs9813959	G	A	0.0585317	1008
3	rs117132909	T	G	0.0337302	1008
3	rs9818882	G	A	0.519841	1008
3	rs35686653	A	G	0.462302	1008
3	rs75913453	T	A	0.00793651	1008
3	rs2114774	C	T	0.520833	1008
3	rs9824394	C	T	0.00793651	1008
3	rs56397206	A	G	0.459325	1008
3	rs2347323	C	T	0.529762	1008
3	rs7620575	A	G	0.529762	1008
3	rs115015246	A	G	0.0337302	1008
3	rs6802350	G	A	0.532738	1008
3	rs67836953	A	C	0.0188492	1008
3	rs9883638	A	G	0.0188492	1008
3	rs57619428	G	A	0.0178571	1008
3	rs4685372	G	C	0.445437	1008
3	rs4685373	A	G	0.453373	1008
3	rs4685374	T	C	0.472222	1008
3	rs11706704	A	G	0.0188492	1008
3	rs11706706	A	G	0.0188492	1008
3	rs9875162	T	C	0.00793651	1008
3	rs9875184	T	C	0.00793651	1008
3	rs11715420	G	A	0.0188492	1008
3	rs149559059	C	T	0.0634921	1008
3	rs13069260	C	T	0.0188492	1008
3	rs10222552	C	T	0.00793651	1008
3	rs9856806	C	T	0.00793651	1008
3	rs145441259	G	C	0.0337302	1008
3	rs6442626	A	G	0.531746	1008
3	rs113888852	C	T	0.453373	1008
3	rs9861625	C	T	0.00793651	1008
3	rs111826466	T	C	0.0178571	1008
3	rs7355792	C	T	0.530754	1008
3	rs2162613	C	T	0.47123	1008
3	rs4684289	C	T	0.47123	1008
3	rs4684290	A	T	0.479167	1008
3	rs4627742	C	T	0.47123	1008
3	rs9866069	G	C	0.0188492	1008
3	rs138316034	C	T	0.0337302	1008
3	rs4684291	G	A	0.441468	1008
3	rs4684292	G	T	0.441468	1008
3	rs13086664	G	A	0.0188492	1008
3	rs2347324	A	G	0.446429	1008
3	rs2347325	G	C	0.465278	1008
3	rs59550807	C	T	0.0178571	1008
3	rs2114775	A	C	0.465278	1008
3	rs61453939	A	C	0.0178571	1008
3	rs2881606	G	A	0.445437	1008
3	rs6773135	G	C	0.516865	1008
3	rs9310502	G	A	0.00892857	1008
3	rs7638096	T	C	0.0525794	1008
3	rs6783882	C	G	0.0257937	1008
3	rs9830325	A	G	0.00793651	1008
3	rs74417272	T	C	0.0337302	1008
3	rs36019749	C	T	0.0188492	1008
3	rs77926081	A	T	0.0337302	1008
3	rs140092609	G	C	0.00793651	1008
3	rs17042606	C	T	0.0188492	1008
3	rs73146382	A	G	0.0178571	1008
3	rs6442627	T	G	0.0238095	1008
3	rs2060599	C	T	0.435516	1008
3	rs2060598	G	A	0.435516	1008
3	rs10510460	G	A	0.0188492	1008
3	rs28446676	G	T	0.0188492	1008
3	rs117505612	T	C	0.0337302	1008
3	rs75105120	T	G	0.0823413	1008
3	rs13066132	A	G	0.0188492	1008
3	rs7631464	C	T	0.519841	1008
3	rs7631485	C	T	0.435516	1008
3	rs9824982	C	T	0.00793651	1008
3	rs4260417	T	C	0.0128968	1008
3	rs7634863	G	A	0.0188492	1008
3	rs7635017	C	A	0.0178571	1008
3	rs148750825	G	A	0.0337302	1008
3	rs1449536	A	C	0.522817	1008
3	rs117786373	C	A	0.0337302	1008
3	rs17042613	A	G	0.00793651	1008
3	rs6809551	T	C	0.0188492	1008
3	rs9813822	G	A	0.0386905	1008
3	rs6800026	C	T	0.0267857	1008
3	rs9851398	A	G	0.521825	1008
3	rs10510461	C	T	0.0188492	1008
3	rs11707670	G	A	0.0188492	1008
3	rs9819032	G	T	0.521825	1008
3	rs12487048	C	G	0.0188492	1008
3	rs12487076	C	G	0.0188492	1008
3	rs1449535	A	G	0.4375	1008
3	rs1449534	T	C	0.4375	1008
3	rs7426680	A	G	0.522817	1008
3	rs4685375	A	C	0.522817	1008
3	rs13316744	C	G	0.046627	1008
3	rs13323816	A	G	0.00793651	1008
3	rs4685376	A	G	0.4375	1008
3	rs7636863	G	A	0.046627	1008
3	rs7617386	A	G	0.0277778	1008
3	rs11711008	G	A	0.0188492	1008
3	rs78873059	A	G	0.00793651	1008
3	rs68175832	G	A	0.0188492	1008
3	rs9859456	T	C	0.522817	1008
3	rs35851703	T	C	0.0188492	1008
3	rs112826415	C	T	0.4375	1008
3	rs13094422	C	T	0.0188492	1008
3	rs28670825	T	G	0.0386905	1008
3	rs12634883	G	T	0.397817	1008
3	rs9850607	C	A	0.00892857	1008
3	rs59302066	G	A	0.0228175	1008
3	rs17042619	G	C	0.419643	1008
3	rs56057131	T	C	0.419643	1008
3	rs9876033	T	C	0.00892857	1008
3	rs9856652	C	T	0.482143	1008
3	rs9860475	C	T	0.0178571	1008
3	rs55997404	A	G	0.0327381	1008
3	rs56175076	G	C	0.031746	1008
3	rs74931909	C	T	0.0248016	1008
3	rs9310503	G	T	0.439484	1008
3	rs11715934	T	A	0.00992063	1008
3	rs4684293	A	G	0.979167	1008
3	rs60991451	A	G	0.030754	1008
3	rs141435342	G	A	0.428571	1008
3	rs7623323	A	G	0.494048	1008
3	rs113666526	A	C	0.0248016	1008
3	rs9868302	T	G	0.00892857	1008
3	rs62245558	A	G	0.00992063	1008
3	rs28850580	A	T	0.00892857	1008
3	rs1900939	C	T	0.429563	1008
3	rs2122257	G	A	0.514881	1008
3	rs142529915	G	A	0.0248016	1008
3	rs2197911	G	A	0.514881	1008
3	rs2197912	T	C	0.470238	1008
3	rs2197913	T	C	0.00992063	1008
3	rs140590536	T	C	0.0297619	1008
3	rs9653976	G	A	0.0297619	1008
3	rs112111430	C	G	0.0248016	1008
3	rs7622339	T	A	0.468254	1008
3	rs141372834	A	C	0.00595238	1008
3	rs60469267	C	T	0.0297619	1008
3	rs11709663	A	G	0.468254	1008
3	rs1375632	G	A	0.428571	1008
3	rs74316705	G	A	0.00892857	1008
3	rs1375633	A	G	0.468254	1008
3	rs1375634	G	T	0.428571	1008
3	rs1375635	C	T	0.493056	1008
3	rs60471465	T	C	0.0297619	1008
3	rs2347644	C	T	0.468254	1008
3	rs57070589	G	A	0.0297619	1008
3	rs1947224	T	C	0.468254	1008
3	rs117593972	G	C	0.126984	1008
3	rs60291092	T	C	0.0248016	1008
3	rs1597322	T	C	0.493056	1008
3	rs11928177	G	A	0.0297619	1008
3	rs2347645	C	T	0.00992063	1008
3	rs73135447	G	A	0.0297619	1008
3	rs2122258	G	A	0.438492	1008
3	rs139591906	A	G	0.0128968	1008
3	rs34492706	G	A	0.438492	1008
3	rs35535855	A	G	0.468254	1008
3	rs895944	A	G	0.0297619	1008
3	rs2347646	C	T	0.407738	1008
3	rs6779928	G	C	0.0238095	1008
3	rs895945	A	G	0.369048	1008
3	rs73027311	G	A	0.3125	1008
3	rs12635812	T	C	0.337302	1008
3	rs114791981	G	A	0.0297619	1008
3	rs74316336	C	T	0.0297619	1008
3	rs1375636	G	A	0.368056	1008
3	rs1375637	G	T	0.0238095	1008
3	rs4684295	G	A	0.326389	1008
3	rs9842848	C	T	0.0138889	1008
3	rs79020385	T	C	0.0287698	1008
3	rs7618461	C	T	0.0238095	1008
3	rs1868548	A	G	0.0644841	1008
3	rs13322151	G	T	0.00992063	1008
3	rs61182735	G	A	0.360119	1008
3	rs6789148	T	A	0.37996	1008
3	rs6778810	G	A	0.327381	1008
3	rs6778843	G	A	0.384921	1008
3	rs75716718	T	G	0.0257937	1008
3	rs12494620	C	T	0.0257937	1008
3	rs7627903	C	T	0.384921	1008
3	rs74341935	C	T	0.00892857	1008
3	rs116677335	C	T	0.0257937	1008
3	rs7628639	G	A	0.0198413	1008
3	rs6786557	G	A	0.0198413	1008
3	rs6786488	C	T	0.0198413	1008
3	rs10440095	A	G	0.0456349	1008
3	rs66477917	G	T	0.0109127	1008
3	rs921283	T	C	0.366071	1008
3	rs12638264	C	T	0.320437	1008
3	rs114457480	T	C	0.0257937	1008
3	rs77115419	C	T	0.102183	1008
3	rs895946	C	T	0.367063	1008
3	rs895947	T	C	0.366071	1008
3	rs1449537	C	T	0.323413	1008
3	rs1823371	T	C	0.363095	1008
3	rs117090712	G	A	0.0912698	1008
3	rs1375638	T	C	0.365079	1008
3	rs951491	C	T	0.366071	1008
3	rs4128498	C	T	0.00992063	1008
3	rs55965639	T	C	0.319444	1008
3	rs62247663	G	T	0.0109127	1008
3	rs73027341	A	C	0.319444	1008
3	rs2044739	A	G	0.366071	1008
3	rs2044740	T	G	0.366071	1008
3	rs4685379	A	G	0.366071	1008
3	rs9867714	C	G	0.366071	1008
3	rs9868094	G	A	0.0208333	1008
3	rs148593185	G	A	0.0257937	1008
3	rs56345807	G	T	0.0109127	1008
3	rs4685380	G	A	0.319444	1008
3	rs143190375	A	G	0.014881	1008
3	rs79704392	T	G	0.366071	1008
3	rs12107299	A	G	0.00992063	1008
3	rs12108085	C	T	0.366071	1008
3	rs12107302	A	G	0.366071	1008
3	rs140778062	T	C	0.00595238	1008
3	rs6777839	C	A	0.366071	1008
3	rs143247061	C	A	0.319444	1008
3	rs62247665	C	A	0.0109127	1008
3	rs115428027	A	G	0.0257937	1008
3	rs116848241	G	C	0.047619	1008
3	rs139693460	T	C	0.0257937	1008
3	rs4260418	T	C	0.386905	1008
3	rs140333058	A	G	0.0208333	1008
3	rs75772859	A	G	0.319444	1008
3	rs80170468	T	C	0.366071	1008
3	rs148182044	G	A	0.0198413	1008
3	rs111648995	G	T	0.366071	1008
3	rs6785303	G	A	0.00992063	1008
3	rs138483319	A	G	0.0178571	1008
3	rs139382221	A	G	0.319444	1008
3	rs9829793	C	T	0.00992063	1008
3	rs9849824	T	C	0.0208333	1008
3	rs1375631	A	G	0.0208333	1008
3	rs17200488	C	T	0.319444	1008
3	rs73027355	C	A	0.319444	1008
3	rs1375630	G	A	0.0208333	1008
3	rs1449533	T	G	0.366071	1008
3	rs983986	A	T	0.319444	1008
3	rs73027356	G	A	0.00992063	1008
3	rs1868547	G	T	0.365079	1008
3	rs4481140	G	A	0.318452	1008
3	rs4296576	T	A	0.318452	1008
3	rs62247681	C	A	0.0109127	1008
3	rs4684297	T	A	0.319444	1008
3	rs7610762	T	C	0.366071	1008
3	rs58940679	A	T	0.320437	1008
3	rs146292520	T	C	0.0297619	1008
3	rs4685382	A	C	0.366071	1008
3	rs9817635	G	C	0.366071	1008
3	rs142179911	A	C	0.0178571	1008
3	rs9817554	C	T	0.366071	1008
3	rs9817879	C	T	0.366071	1008
3	rs13073517	C	T	0.00992063	1008
3	rs17042646	T	C	0.319444	1008
3	rs55835137	A	C	0.319444	1008
3	rs118099327	G	A	0.0178571	1008
3	rs978664	A	G	0.046627	1008
3	rs76653771	C	A	0.00992063	1008
3	rs9847592	T	C	0.385913	1008
3	rs77736716	T	C	0.0178571	1008
3	rs17272677	A	C	0.0109127	1008
3	rs9827713	C	T	0.366071	1008
3	rs78135659	C	A	0.0257937	1008
3	rs9828399	C	G	0.046627	1008
3	rs2347652	G	A	0.319444	1008
3	rs78892590	A	G	0.00992063	1008
3	rs9833158	G	A	0.046627	1008
3	rs4685383	A	G	0.366071	1008
3	rs79214661	T	C	0.0198413	1008
3	rs2167063	G	A	0.319444	1008
3	rs2167062	C	A	0.385913	1008
3	rs2122255	A	G	0.366071	1008
3	rs2122254	C	T	0.319444	1008
3	rs111772354	G	A	0.319444	1008
3	rs111420182	T	G	0.0198413	1008
3	rs112541964	C	T	0.319444	1008
3	rs13078697	T	C	0.366071	1008
3	rs138823185	C	T	0.0109127	1008
3	rs115128303	C	T	0.0257937	1008
3	rs115759489	G	A	0.318452	1008
3	rs13099230	C	T	0.00992063	1008
3	rs61342490	C	T	0.0198413	1008
3	rs143664232	C	T	0.0952381	1008
3	rs13090015	T	C	0.385913	1008
3	rs138718189	T	C	0.0257937	1008
3	rs191270414	T	C	0.031746	1008
3	rs140153440	T	C	0.0257937	1008
3	rs4374510	T	A	0.0744048	1008
3	rs71310363	G	A	0.00694444	1008
3	rs145925768	G	A	0.0257937	1008
3	rs142235467	T	C	0.00694444	1008
3	rs146164979	G	A	0.0109127	1008
3	rs9842776	G	A	0.0654762	1008
3	rs114460858	A	G	0.0257937	1008
3	rs79350799	G	A	0.0178571	1008
3	rs11705832	A	T	0.0833333	1008
3	rs76718064	G	A	0.258929	1008
3	rs4685384	G	A	0.0833333	1008
3	rs79556490	T	G	0.258929	1008
3	rs117189600	G	A	0.015873	1008
3	rs6442631	T	C	0.109127	1008
3	rs55869202	T	C	0.0654762	1008
3	rs6442632	C	T	0.0833333	1008
3	rs6442633	T	C	0.375	1008
3	rs1900940	G	T	0.375	1008
3	rs4685385	C	T	0.0833333	1008
3	rs9868377	C	T	0.0823413	1008
3	rs1960401	G	T	0.0823413	1008
3	rs9818076	T	A	0.0823413	1008
3	rs9874190	G	A	0.0823413	1008
3	rs113080155	T	A	0.0178571	1008
3	rs145446299	C	A	0.0277778	1008
3	rs73029346	T	C	0.0634921	1008
3	rs144648527	C	T	0.0277778	1008
3	rs7619389	C	T	0.265873	1008
3	rs142692570	T	A	0.00992063	1008
3	rs4447742	T	A	0.375992	1008
3	rs4386483	T	G	0.375992	1008
3	rs4254640	A	T	0.375992	1008
3	rs77452230	C	G	0.0277778	1008
3	rs4632527	A	G	0.375992	1008
3	rs115151243	G	A	0.0277778	1008
3	rs182531050	G	C	0.0128968	1008
3	rs114461645	T	C	0.0277778	1008
3	rs7624887	C	T	0.0823413	1008
3	rs116273528	T	C	0.0277778	1008
3	rs6442637	T	A	0.400794	1008
3	rs73029349	C	T	0.0892857	1008
3	rs77198901	G	A	0.00892857	1008
3	rs9862635	C	G	0.0892857	1008
3	rs76230299	T	G	0.0277778	1008
3	rs9825004	A	G	0.265873	1008
3	rs116583336	G	A	0.0277778	1008
3	rs9829920	A	C	0.389881	1008
3	rs9310507	T	C	0.389881	1008
3	rs77023402	G	A	0.258929	1008
3	rs2013962	G	T	0.266865	1008
3	rs895949	G	A	0.265873	1008
3	rs2197914	C	T	0.102183	1008
3	rs7633264	T	C	0.265873	1008
3	rs184539912	T	C	0.0198413	1008
3	rs1075216	T	C	0.395833	1008
3	rs1839328	G	C	0.395833	1008
3	rs1597323	A	T	0.395833	1008
3	rs9809097	G	A	0.265873	1008
3	rs75811930	C	T	0.0277778	1008
3	rs9832793	T	C	0.130952	1008
3	rs34287391	T	C	0.00595238	1008
3	rs4685386	C	G	0.395833	1008
3	rs4685387	G	A	0.369048	1008
3	rs7633187	C	G	0.00694444	1008
3	rs2005035	A	G	0.395833	1008
3	rs73137304	T	C	0.0277778	1008
3	rs73137306	A	G	0.0277778	1008
3	rs978302	G	C	0.396825	1008
3	rs13087303	C	G	0.00694444	1008
3	rs6808150	T	C	0.368056	1008
3	rs77178478	A	G	0.250992	1008
3	rs4684299	C	T	0.10119	1008
3	rs76654569	G	A	0.166667	1008
3	rs74451800	C	A	0.0277778	1008
3	rs2242003	C	T	0.0843254	1008
3	rs1375629	T	C	0.395833	1008
3	rs2218736	T	C	0.395833	1008
3	rs67357105	A	G	0.0277778	1008
3	rs71539631	G	A	0.0277778	1008
3	rs78392433	T	C	0.0277778	1008
3	rs7641599	C	T	0.368056	1008
3	rs7641839	G	A	0.369048	1008
3	rs7653882	T	C	0.395833	1008
3	rs4685388	G	A	0.362103	1008
3	rs7642149	G	A	0.0188492	1008
3	rs4685389	G	A	0.367063	1008
3	rs147568471	G	A	0.0277778	1008
3	rs2084532	C	T	0.368056	1008
3	rs12634691	G	A	0.513889	1008
3	rs7616121	T	C	0.250992	1008
3	rs6784278	A	G	0.234127	1008
3	rs6784287	A	C	0.206349	1008
3	rs6442639	T	C	0.520833	1008
3	rs149146542	C	A	0.164683	1008
3	rs4410430	C	T	0.00892857	1008
3	rs149253833	A	G	0.0277778	1008
3	rs59959289	A	G	0.250992	1008
3	rs71310366	G	A	0.264881	1008
3	rs145711891	T	C	0.264881	1008
3	rs56237838	G	A	0.0178571	1008
3	rs143070811	A	G	0.250992	1008
3	rs143087891	A	G	0.0823413	1008
3	rs139102823	A	C	0.0277778	1008
3	rs144368976	G	A	0.0277778	1008
3	rs145365659	C	A	0.0277778	1008
3	rs6806739	C	T	0.250992	1008
3	rs115580151	C	T	0.0277778	1008
3	rs79153611	G	T	0.0277778	1008
3	rs73137338	G	A	0.25	1008
3	rs73137341	A	G	0.25	1008
3	rs73137343	A	C	0.25	1008
3	rs79124923	G	A	0.25	1008
3	rs17042742	A	G	0.25	1008
3	rs6793152	A	G	0.250992	1008
3	rs1449527	A	G	0.25	1008
3	rs1449528	T	G	0.250992	1008
3	rs1449529	C	G	0.25	1008
3	rs1449530	T	C	0.25	1008
3	rs79098015	T	C	0.25	1008
3	rs77238161	A	G	0.0277778	1008
3	rs75915041	T	C	0.25	1008
3	rs73137354	A	G	0.25	1008
3	rs73137356	T	C	0.25	1008
3	rs17042743	G	T	0.25	1008
3	rs116051834	G	T	0.0277778	1008
3	rs6788628	T	C	0.522817	1008
3	rs76433310	T	C	0.25	1008
3	rs7647043	A	G	0.266865	1008
3	rs144567423	C	A	0.0327381	1008
3	rs76062350	C	T	0.25	1008
3	rs78263074	T	A	0.0198413	1008
3	rs79268784	A	G	0.00992063	1008
3	rs6442640	A	T	0.25	1008
3	rs6442641	C	T	0.25	1008
3	rs117581401	G	T	0.0327381	1008
3	rs10510463	G	A	0.222222	1008
3	rs78061042	T	C	0.222222	1008
3	rs7645840	A	C	0.25	1008
3	rs6442642	G	T	0.25	1008
3	rs7627384	G	A	0.234127	1008
3	rs76653237	T	C	0.235119	1008
3	rs59791726	A	G	0.234127	1008
3	rs75442136	A	G	0.0277778	1008
3	rs78755299	C	A	0.206349	1008
3	rs78550484	C	T	0.234127	1008
3	rs9866541	A	C	0.537698	1008
3	rs59977751	A	G	0.275794	1008
3	rs17042747	A	G	0.236111	1008
3	rs117298252	C	T	0.0277778	1008
3	rs74509714	C	A	0.235119	1008
3	rs80023623	C	T	0.207341	1008
3	rs79720989	G	T	0.235119	1008
3	rs117603060	A	G	0.0277778	1008
3	rs79129768	G	T	0.00992063	1008
3	rs116210598	G	A	0.0277778	1008
3	rs13317987	T	G	0.00694444	1008
3	rs9849026	A	G	0.625992	1008
3	rs74926168	A	C	0.235119	1008
3	rs1449532	G	T	0.235119	1008
3	rs1449531	C	T	0.235119	1008
3	rs1349228	T	C	0.0198413	1008
3	rs74727107	C	A	0.235119	1008
3	rs79092177	C	G	0.235119	1008
3	rs11920169	T	G	0.235119	1008
3	rs11916127	G	A	0.235119	1008
3	rs6800488	T	C	0.235119	1008
3	rs10510465	A	G	0.235119	1008
3	rs17042753	T	C	0.207341	1008
3	rs4684303	C	T	0.242063	1008
3	rs7638651	G	A	0.207341	1008
3	rs9857592	T	A	0.244048	1008
3	rs9858071	T	C	0.244048	1008
3	rs895941	A	C	0.244048	1008
3	rs73816227	T	C	0.209325	1008
3	rs57998911	T	C	0.209325	1008
3	rs74626709	T	C	0.00992063	1008
3	rs9881798	A	C	0.263889	1008
3	rs9868600	T	C	0.244048	1008
3	rs55824843	T	G	0.00694444	1008
3	rs7648623	C	T	0.209325	1008
3	rs6442643	C	T	0.21627	1008
3	rs7629352	A	G	0.21627	1008
3	rs78315189	G	T	0.0198413	1008
3	rs9854865	C	T	0.00694444	1008
3	rs57892172	G	A	0.258929	1008
3	rs7629619	A	C	0.219246	1008
3	rs7610118	C	T	0.22619	1008
3	rs4685393	G	A	0.22619	1008
3	rs55855024	C	A	0.22619	1008
3	rs17042757	G	A	0.22619	1008
3	rs748832	A	G	0.253968	1008
3	rs35992988	C	T	0.300595	1008
3	rs6800583	G	A	0.253968	1008
3	rs116912457	G	C	0.0218254	1008
3	rs7625233	A	G	0.255952	1008
3	rs6442644	T	G	0.22619	1008
3	rs7615177	T	G	0.219246	1008
3	rs2122256	T	G	0.22619	1008
3	rs75835552	T	A	0.0287698	1008
3	rs78316666	T	C	0.0287698	1008
3	rs1823369	C	T	0.231151	1008
3	rs139418876	A	T	0.0218254	1008
3	rs1823368	T	C	0.231151	1008
3	rs75960790	T	C	0.0287698	1008
3	rs2053452	A	T	0.231151	1008
3	rs6765066	C	G	0.230159	1008
3	rs55808540	T	C	0.0109127	1008
3	rs6765673	C	T	0.230159	1008
3	rs11918777	A	C	0.258929	1008
3	rs73816229	A	C	0.0287698	1008
3	rs9813513	T	C	0.258929	1008
3	rs9813661	T	G	0.230159	1008
3	rs75633766	A	G	0.030754	1008
3	rs77594818	A	G	0.030754	1008
3	rs117854488	A	G	0.0248016	1008
3	rs748439	A	T	0.258929	1008
3	rs748440	C	T	0.0119048	1008
3	rs75301430	T	C	0.030754	1008
3	rs73139272	G	T	0.030754	1008
3	rs73139274	C	G	0.030754	1008
3	rs79062043	A	G	0.030754	1008
3	rs9842181	A	G	0.0386905	1008
3	rs6779302	G	T	0.0386905	1008
3	rs112451139	G	A	0.00793651	1008
3	rs117868344	G	A	0.077381	1008
3	rs9836131	G	A	0.00793651	1008
3	rs2347653	T	A	0.00793651	1008
3	rs80078823	G	A	0.263889	1008
3	rs76401188	C	T	0.030754	1008
3	rs6442645	A	G	0.00892857	1008
3	rs7617959	G	C	0.303571	1008
3	rs9846711	C	T	0.303571	1008
3	rs9847099	G	C	0.00892857	1008
3	rs58891629	T	C	0.263889	1008
3	rs9870893	T	G	0.0396825	1008
3	rs9871051	T	C	0.00892857	1008
3	rs9851732	G	A	0.00892857	1008
3	rs75540101	G	C	0.265873	1008
3	rs9882532	T	C	0.0416667	1008
3	rs11716860	C	G	0.0109127	1008
3	rs9867227	G	A	0.0416667	1008
3	rs9867422	C	T	0.0128968	1008
3	rs77178902	A	G	0.271825	1008
3	rs17042785	T	C	0.270833	1008
3	rs17042788	T	C	0.270833	1008
3	rs115452195	T	C	0.030754	1008
3	rs11712047	A	G	0.00892857	1008
3	rs11720017	C	T	0.00892857	1008
3	rs1866862	A	T	0.323413	1008
3	rs1866861	C	G	0.279762	1008
3	rs2053451	A	T	0.279762	1008
3	rs80059335	T	A	0.270833	1008
3	rs6773869	A	G	0.310516	1008
3	rs6762623	T	C	0.270833	1008
3	rs11717396	G	A	0.00892857	1008
3	rs143119747	T	A	0.0188492	1008
3	rs34793230	A	C	0.280754	1008
3	rs6442647	G	A	0.280754	1008
3	rs56274864	A	G	0.00892857	1008
3	rs78155913	A	T	0.030754	1008
3	rs6442648	T	C	0.270833	1008
3	rs6442649	C	G	0.324405	1008
3	rs2084533	C	T	0.293651	1008
3	rs9820394	T	C	0.0138889	1008
3	rs73139297	T	C	0.0327381	1008
3	rs9876888	G	A	0.297619	1008
3	rs11719922	G	C	0.300595	1008
3	rs34570849	A	T	0.300595	1008
3	rs13327361	G	A	0.300595	1008
3	rs77588747	A	G	0.0168651	1008
3	rs115372816	T	C	0.031746	1008
3	rs34988338	G	T	0.00694444	1008
3	rs6804663	A	G	0.333333	1008
3	rs12489270	T	C	0.333333	1008
3	rs12486599	C	T	0.0257937	1008
3	rs12493035	A	G	0.333333	1008
3	rs1449538	T	C	0.333333	1008
3	rs74965611	C	T	0.031746	1008
3	rs73816241	C	G	0.275794	1008
3	rs9310510	A	G	0.301587	1008
3	rs17042797	A	G	0.0287698	1008
3	rs10446413	G	A	0.031746	1008
3	rs9827669	G	A	0.014881	1008
3	rs1866860	A	G	0.274802	1008
3	rs76916468	G	C	0.031746	1008
3	rs1031300	A	G	0.392857	1008
3	rs80032322	T	G	0.031746	1008
3	rs13314213	C	T	0.00694444	1008
3	rs55814030	C	T	0.0505952	1008
3	rs2347654	T	C	0.0962302	1008
3	rs6796746	G	A	0.0664683	1008
3	rs115500941	G	A	0.0257937	1008
3	rs113487060	A	C	0.0257937	1008
3	rs114687718	C	T	0.0257937	1008
3	rs116497253	G	A	0.0257937	1008
3	rs73816243	C	T	0.0704365	1008
3	rs2060597	T	C	0.0664683	1008
3	rs75620538	A	G	0.0257937	1008
3	rs150231280	G	A	0.00595238	1008
3	rs75643795	A	G	0.0257937	1008
3	rs138699715	T	C	0.0188492	1008
3	rs116184520	A	G	0.0654762	1008
3	rs17200502	A	G	0.0347222	1008
3	rs9877897	A	C	0.144841	1008
3	rs4392402	T	C	0.0654762	1008
3	rs9878301	A	G	0.0535714	1008
3	rs17042807	T	C	0.376984	1008
3	rs3933701	C	T	0.0654762	1008
3	rs17042809	G	A	0.0654762	1008
3	rs34059555	A	G	0.140873	1008
3	rs80094410	T	A	0.179563	1008
3	rs61497961	G	T	0.0486111	1008
3	rs79501899	G	A	0.0257937	1008
3	rs77959725	T	C	0.0257937	1008
3	rs77672661	T	G	0.0257937	1008
3	rs2347655	T	C	0.146825	1008
3	rs3886560	A	G	0.0496032	1008
3	rs3886559	A	G	0.141865	1008
3	rs6780646	T	G	0.116071	1008
3	rs79391276	T	C	0.0257937	1008
3	rs6442652	C	T	0.145833	1008
3	rs9877076	C	G	0.141865	1008
3	rs74662285	T	A	0.0367063	1008
3	rs58310839	T	C	0.0664683	1008
3	rs11929434	G	T	0.0902778	1008
3	rs115047591	C	T	0.0257937	1008
3	rs9827977	T	C	0.0496032	1008
3	rs13081010	T	C	0.141865	1008
3	rs9879743	T	G	0.0496032	1008
3	rs9859895	C	G	0.0496032	1008
3	rs9822053	A	C	0.0496032	1008
3	rs12497413	T	C	0.0664683	1008
3	rs77037185	C	G	0.0248016	1008
3	rs9827401	A	G	0.0486111	1008
3	rs9815849	T	G	0.0486111	1008
3	rs35732247	A	G	0.139881	1008
3	rs10510466	A	G	0.114087	1008
3	rs10510467	A	G	0.0257937	1008
3	rs35862653	G	A	0.0654762	1008
3	rs6797997	A	G	0.0486111	1008
3	rs28669346	C	A	0.0486111	1008
3	rs141308619	C	T	0.030754	1008
3	rs6777157	C	G	0.0486111	1008
3	rs117542977	C	T	0.0267857	1008
3	rs6801793	A	T	0.0486111	1008
3	rs995072	C	G	0.139881	1008
3	rs41363844	A	C	0.173611	1008
3	rs6787413	G	T	0.144841	1008
3	rs150716596	C	T	0.0257937	1008
3	rs116877771	A	C	0.0654762	1008
3	rs6766037	A	G	0.0744048	1008
3	rs7613595	A	C	0.0744048	1008
3	rs6769504	A	G	0.0505952	1008
3	rs7616882	A	G	0.140873	1008
3	rs9833536	C	A	0.0505952	1008
3	rs9833848	G	A	0.0505952	1008
3	rs79656296	C	G	0.0277778	1008
3	rs12485511	C	T	0.0654762	1008
3	rs9852648	A	G	0.078373	1008
3	rs6795956	T	C	0.0505952	1008
3	rs6783264	G	T	0.140873	1008
3	rs9840308	T	A	0.0505952	1008
3	rs115508828	T	C	0.0277778	1008
3	rs13100166	T	A	0.0505952	1008
3	rs73139146	A	G	0.00396825	1008
3	rs9852010	T	C	0.0505952	1008
3	rs75431889	C	T	0.165675	1008
3	rs12491859	G	A	0.0634921	1008
3	rs12485389	A	G	0.0634921	1008
3	rs77666825	G	C	0.0257937	1008
3	rs12496141	T	C	0.0634921	1008
3	rs9872485	T	G	0.0505952	1008
3	rs565413726	C	G	0.00892857	1008
3	rs9815384	A	C	0.139881	1008
3	rs6810228	G	A	0.0505952	1008
3	rs9878006	T	C	0.0505952	1008
3	rs9858203	C	T	0.0505952	1008
3	rs9820504	A	T	0.0505952	1008
3	rs1036733	C	T	0.0625	1008
3	rs55808221	A	G	0.031746	1008
3	rs9872060	A	G	0.139881	1008
3	rs77533969	C	T	0.0625	1008
3	rs9310511	A	C	0.0505952	1008
3	rs9835857	G	A	0.113095	1008
3	rs9859803	T	C	0.0505952	1008
3	rs13326662	A	G	0.0505952	1008
3	rs6766417	T	G	0.0535714	1008
3	rs73139152	C	A	0.0257937	1008
3	rs17042821	T	C	0.0615079	1008
3	rs17042826	T	C	0.0257937	1008
3	rs79325373	T	C	0.0257937	1008
3	rs9846524	C	G	0.139881	1008
3	rs1992379	A	G	0.0257937	1008
3	rs1992380	G	T	0.0863095	1008
3	rs2347939	G	A	0.0257937	1008
3	rs116529782	G	A	0.0605159	1008
3	rs2278609	T	C	0.077381	1008
3	rs2252086	T	C	0.137897	1008
3	rs6442653	C	T	0.0228175	1008
3	rs894098	G	A	0.0605159	1008
3	rs73035173	G	A	0.0545635	1008
3	rs11720817	T	C	0.0228175	1008
3	rs188064614	G	A	0.0605159	1008
3	rs138928772	G	C	0.0605159	1008
3	rs143759545	C	G	0.0605159	1008
3	rs148153072	C	T	0.0644841	1008
3	rs118155494	C	T	0.0396825	1008
3	rs6795134	A	C	0.141865	1008
3	rs114766804	T	C	0.0644841	1008
3	rs1992381	T	A	0.0873016	1008
3	rs1992382	G	A	0.0873016	1008
3	rs1992383	G	C	0.0873016	1008
3	rs116480867	C	T	0.0644841	1008
3	rs115351859	C	T	0.0228175	1008
3	rs6788003	T	C	0.0228175	1008
3	rs6788010	T	C	0.0873016	1008
3	rs80288959	A	G	0.0644841	1008
3	rs6778028	G	A	0.141865	1008
3	rs6777965	C	T	0.0873016	1008
3	rs140300696	C	G	0.0347222	1008
3	rs1441037	A	G	0.145833	1008
3	rs79638618	C	T	0.0644841	1008
3	rs79843017	A	G	0.0644841	1008
3	rs114893614	C	T	0.0654762	1008
3	rs73146904	G	A	0.046627	1008
3	rs75569947	T	G	0.0218254	1008
3	rs7626114	C	T	0.133929	1008
3	rs77835800	T	C	0.0208333	1008
3	rs149042088	G	A	0.0198413	1008
3	rs150436256	C	A	0.00496032	1008
3	rs113997445	A	C	0.0188492	1008
3	rs74661525	T	C	0.0218254	1008
3	rs76106175	A	C	0.0188492	1008
3	rs10510468	G	T	0.0188492	1008
3	rs78986573	A	G	0.0525794	1008
3	rs2119478	A	C	0.133929	1008
3	rs12714937	C	T	0.0525794	1008
3	rs115792481	G	T	0.0575397	1008
3	rs116245468	G	A	0.0168651	1008
3	rs13065811	C	G	0.0525794	1008
3	rs9820209	C	T	0.0525794	1008
3	rs62247715	A	G	0.0525794	1008
3	rs75885714	A	C	0.0575397	1008
3	rs73146924	T	C	0.0188492	1008
3	rs34172161	C	G	0.133929	1008
3	rs79763738	A	G	0.0188492	1008
3	rs115195465	T	C	0.0188492	1008
3	rs11917952	C	T	0.0188492	1008
3	rs6800378	C	A	0.0188492	1008
3	rs4685400	G	A	0.59127	1008
3	rs2197017	C	G	0.532738	1008
3	rs1348109	A	G	0.600198	1008
3	rs115952894	A	G	0.0625	1008
3	rs2881771	A	T	0.52381	1008
3	rs6799397	C	T	0.505952	1008
3	rs140956719	G	A	0.0178571	1008
3	rs34149515	A	G	0.60119	1008
3	rs115910097	C	A	0.0575397	1008
3	rs1372073	C	T	0.0178571	1008
3	rs1372072	G	A	0.527778	1008
3	rs115849700	G	T	0.0625	1008
3	rs9872237	G	T	0.522817	1008
3	rs4685403	C	T	0.522817	1008
3	rs1441040	G	C	0.750992	1008
3	rs11928330	C	T	0.521825	1008
3	rs11928414	G	A	0.525794	1008
3	rs1992384	A	G	0.0575397	1008
3	rs1837698	C	A	0.592262	1008
3	rs1441039	G	A	0.593254	1008
3	rs9882937	C	T	0.530754	1008
3	rs983545	G	A	0.531746	1008
3	rs74509702	G	A	0.0625	1008
3	rs11128810	G	A	0.514881	1008
3	rs9876137	A	G	0.537698	1008
3	rs148853293	C	T	0.0178571	1008
3	rs74282896	A	G	0.191468	1008
3	rs116756085	T	A	0.0178571	1008
3	rs1025818	T	C	0.529762	1008
3	rs7637568	T	C	0.547619	1008
3	rs6783752	G	A	0.585317	1008
3	rs146418900	A	G	0.0178571	1008
3	rs144614991	C	T	0.0625	1008
3	rs7629676	C	T	0.585317	1008
3	rs1156336	A	T	0.522817	1008
3	rs9879150	T	C	0.576389	1008
3	rs9821630	A	G	0.55754	1008
3	rs9883633	T	G	0.563492	1008
3	rs2014490	G	A	0.547619	1008
3	rs17200543	G	A	0.0674603	1008
3	rs9824172	T	G	0.539683	1008
3	rs9880307	C	A	0.604167	1008
3	rs9825009	T	C	0.530754	1008
3	rs79802741	C	T	0.0198413	1008
3	rs117651432	G	T	0.0416667	1008
3	rs9853476	A	G	0.543651	1008
3	rs117571054	T	C	0.0198413	1008
3	rs145998818	T	C	0.0109127	1008
3	rs141618186	T	C	0.0198413	1008
3	rs4685404	T	C	0.631944	1008
3	rs117192406	T	C	0.0198413	1008
3	rs17042904	A	G	0.0198413	1008
3	rs17042909	A	G	0.543651	1008
3	rs116938213	A	G	0.0198413	1008
3	rs115202700	T	G	0.0198413	1008
3	rs1372071	C	A	0.516865	1008
3	rs17042920	G	A	0.519841	1008
3	rs141707272	T	C	0.0138889	1008
3	rs4685405	G	T	0.536706	1008
3	rs148954886	T	G	0.014881	1008
3	rs17042926	G	A	0.0892857	1008
3	rs17272740	A	G	0.0625	1008
3	rs9862613	A	T	0.614087	1008
3	rs17272754	T	A	0.0823413	1008
3	rs9830460	G	A	0.613095	1008
3	rs7639882	C	T	0.530754	1008
3	rs9841259	G	A	0.617063	1008
3	rs1550518	A	T	0.0634921	1008
3	rs117816735	A	G	0.0198413	1008
3	rs149427313	G	T	0.0198413	1008
3	rs34126040	T	A	0.0823413	1008
3	rs140072530	C	T	0.0198413	1008
3	rs117801556	G	C	0.0198413	1008
3	rs139234593	G	T	0.030754	1008
3	rs58765457	T	A	0.530754	1008
3	rs12492983	T	A	0.529762	1008
3	rs9854760	C	G	0.627976	1008
3	rs13073804	G	A	0.0625	1008
3	rs35941157	C	A	0.0892857	1008
3	rs13080782	G	A	0.604167	1008
3	rs189994819	G	A	0.0168651	1008
3	rs181697718	T	C	0.0168651	1008
3	rs7645335	A	T	0.627976	1008
3	rs6780191	G	A	0.636905	1008
3	rs4685409	G	C	0.638889	1008
3	rs4684305	T	G	0.526786	1008
3	rs1441035	T	C	0.616071	1008
3	rs1837697	T	C	0.616071	1008
3	rs59737477	C	T	0.475198	1008
3	rs964576	C	T	0.526786	1008
3	rs6769249	G	A	0.0892857	1008
3	rs6796868	A	G	0.0694444	1008
3	rs1550519	C	T	0.0892857	1008
3	rs79073687	T	A	0.0198413	1008
3	rs6775782	G	A	0.0892857	1008
3	rs182910280	G	T	0.0188492	1008
3	rs12488103	G	A	0.537698	1008
3	rs142074454	A	T	0.0198413	1008
3	rs12494582	A	G	0.537698	1008
3	rs148270213	G	A	0.0198413	1008
3	rs146235866	T	A	0.0287698	1008
3	rs74920719	G	A	0.177579	1008
3	rs13317381	T	G	0.62996	1008
3	rs4685410	T	C	0.488095	1008
3	rs6781611	G	A	0.637897	1008
3	rs3906814	C	G	0.606151	1008
3	rs147682542	G	A	0.0248016	1008
3	rs11915356	C	T	0.525794	1008
3	rs368514525	T	C	0.184524	1008
3	rs145045874	T	C	0.0138889	1008
3	rs117154721	G	T	0.0128968	1008
3	rs12495362	A	G	0.53869	1008
3	rs34437014	T	C	0.0625	1008
3	rs145377756	A	C	0.0178571	1008
3	rs12489706	G	T	0.00297619	1008
3	rs76903510	A	T	0.0436508	1008
3	rs34322012	T	C	0.548611	1008
3	rs4684306	T	C	0.53869	1008
3	rs78340685	A	G	0.015873	1008
3	rs1806556	C	T	0.616071	1008
3	rs1806555	A	C	0.610119	1008
3	rs55942882	G	A	0.0625	1008
3	rs62246031	C	T	0.0625	1008
3	rs138606716	T	C	0.0386905	1008
3	rs4685411	G	T	0.536706	1008
3	rs75819126	T	C	0.0198413	1008
3	rs7653027	C	T	0.625992	1008
3	rs35307172	T	C	0.0625	1008
3	rs62246033	A	T	0.536706	1008
3	rs58750701	C	T	0.526786	1008
3	rs9870977	A	G	0.0892857	1008
3	rs369110325	A	G	0.0228175	1008
3	rs4685417	C	T	0.12996	1008
3	rs9881997	A	C	0.0892857	1008
3	rs12054464	A	G	0.0625	1008
3	rs144325077	G	A	0.0198413	1008
3	rs7629171	A	G	0.638889	1008
3	rs140007156	A	G	0.0178571	1008
3	rs76498865	A	G	0.0198413	1008
3	rs80015088	T	G	0.0198413	1008
3	rs58679681	A	G	0.537698	1008
3	rs59256854	T	C	0.0823413	1008
3	rs4416363	A	G	0.556548	1008
3	rs138744664	A	T	0.0198413	1008
3	rs11717329	G	A	0.625992	1008
3	rs11717433	G	T	0.536706	1008
3	rs34053933	T	A	0.0823413	1008
3	rs13085309	A	G	0.0119048	1008
3	rs34797423	T	C	0.0198413	1008
3	rs13071645	T	C	0.637897	1008
3	rs75128792	G	A	0.0208333	1008
3	rs9881521	G	A	0.625	1008
3	rs117994158	G	A	0.0198413	1008
3	rs117747799	C	T	0.0198413	1008
3	rs117914943	A	G	0.0198413	1008
3	rs117384287	A	T	0.0198413	1008
3	rs6778233	T	C	0.0892857	1008
3	rs79345159	C	T	0.0337302	1008
3	rs73153213	A	G	0.0198413	1008
3	rs117383514	G	A	0.0198413	1008
3	rs7619669	G	C	0.0198413	1008
3	rs3924136	A	C	0.0198413	1008
3	rs3924137	C	A	0.0198413	1008
3	rs4685418	T	A	0.624008	1008
3	rs9810017	G	C	0.625	1008
3	rs17042972	G	A	0.0505952	1008
3	rs73039077	G	C	0.00496032	1008
3	rs3924135	T	C	0.0198413	1008
3	rs144607064	A	C	0.0198413	1008
3	rs6806862	A	T	0.534722	1008
3	rs6807144	A	T	0.625	1008
3	rs6442658	C	T	0.816468	1008
3	rs117365379	A	T	0.0198413	1008
3	rs80049518	G	A	0.0714286	1008
3	rs58855245	A	G	0.0823413	1008
3	rs146673370	G	A	0.0198413	1008
3	rs6805534	T	C	0.625992	1008
3	rs6805550	T	C	0.0892857	1008
3	rs145875830	T	G	0.0198413	1008
3	rs9845551	A	G	0.0892857	1008
3	rs7652874	T	A	0.0119048	1008
3	rs77341750	C	T	0.0198413	1008
3	rs148631922	A	C	0.0198413	1008
3	rs146699763	C	A	0.0198413	1008
3	rs4685419	G	A	0.535714	1008
3	rs6442659	C	T	0.0892857	1008
3	rs12233492	T	C	0.625992	1008
3	rs12233493	T	G	0.0694444	1008
3	rs12233541	A	G	0.0625	1008
3	rs4130495	T	G	0.0882937	1008
3	rs4461404	T	C	0.626984	1008
3	rs141801946	A	G	0.0198413	1008
3	rs79232960	A	C	0.0446429	1008
3	rs7617779	A	G	0.544643	1008
3	rs9835432	G	A	0.0823413	1008
3	rs79610137	C	T	0.125	1008
3	rs6442660	G	A	0.626984	1008
3	rs12233538	T	C	0.0625	1008
3	rs4452313	A	T	0.544643	1008
3	rs4472039	T	C	0.626984	1008
3	rs9845137	C	A	0.0625	1008
3	rs7616589	T	C	0.0625	1008
3	rs3924971	G	A	0.625992	1008
3	rs4290789	G	A	0.0625	1008
3	rs9876768	T	C	0.0823413	1008
3	rs7612044	G	C	0.625992	1008
3	rs28498854	T	A	0.0823413	1008
3	rs7653834	T	C	0.546627	1008
3	rs28932173	C	A	0.0505952	1008
3	rs4602367	A	G	0.625992	1008
3	rs79895670	A	G	0.0198413	1008
3	rs7611127	G	A	0.625992	1008
3	rs34824028	G	A	0.0625	1008
3	rs117180698	C	T	0.0198413	1008
3	rs13083189	G	A	0.0615079	1008
3	rs145226205	C	T	0.0198413	1008
3	rs4684307	A	G	0.539683	1008
3	rs4234539	T	C	0.628968	1008
3	rs141940646	A	G	0.0267857	1008
3	rs6776032	C	A	0.627976	1008
3	rs6789316	T	A	0.821429	1008
3	rs143731464	C	T	0.0198413	1008
3	rs6803135	A	G	0.537698	1008
3	rs9844888	T	A	0.600198	1008
3	rs75464553	C	T	0.0188492	1008
3	rs3935970	T	C	0.0625	1008
3	rs7634374	G	A	0.536706	1008
3	rs4295151	T	G	0.625992	1008
3	rs4596131	G	A	0.625992	1008
3	rs17043015	G	A	0.189484	1008
3	rs6796352	C	G	0.537698	1008
3	rs62247182	G	A	0.0625	1008
3	rs6809087	T	C	0.628968	1008
3	rs61413357	A	G	0.0257937	1008
3	rs6797029	G	A	0.628968	1008
3	rs11128813	A	G	0.539683	1008
3	rs11717649	A	G	0.539683	1008
3	rs142884980	A	G	0.0198413	1008
3	rs4535211	A	G	0.626984	1008
3	rs4383507	T	C	0.539683	1008
3	rs118020548	A	G	0.0505952	1008
3	rs9834723	C	T	0.0625	1008
3	rs11128814	T	A	0.537698	1008
3	rs12108065	A	G	0.546627	1008
3	rs62247183	G	A	0.537698	1008
3	rs12491516	C	A	0.544643	1008
3	rs76205657	C	G	0.0297619	1008
3	rs145523694	T	C	0.0188492	1008
3	rs4402923	T	C	0.537698	1008
3	rs7648912	C	G	0.544643	1008
3	rs17272796	C	T	0.626984	1008
3	rs7652293	C	T	0.0625	1008
3	rs56060350	G	A	0.0615079	1008
3	rs4289331	C	T	0.537698	1008
3	rs4353792	A	G	0.625992	1008
3	rs17272810	T	A	0.0615079	1008
3	rs4685420	A	T	0.625992	1008
3	rs4684308	G	C	0.537698	1008
3	rs4423750	T	G	0.625992	1008
3	rs79342012	A	G	0.130952	1008
3	rs12497667	A	G	0.627976	1008
3	rs7617672	C	T	0.625992	1008
3	rs79980806	T	C	0.539683	1008
3	rs118018913	G	A	0.0198413	1008
3	rs12487288	A	G	0.625	1008
3	rs6762816	G	A	0.625	1008
3	rs4577450	C	A	0.536706	1008
3	rs143856202	C	T	0.015873	1008
3	rs76080765	G	A	0.014881	1008
3	rs13080108	G	A	0.625	1008
3	rs17043036	T	A	0.0198413	1008
3	rs17272817	C	T	0.0615079	1008
3	rs11926952	G	A	0.625	1008
3	rs12630448	T	G	0.190476	1008
3	rs35319117	T	C	0.627976	1008
3	rs6789069	T	C	0.0605159	1008
3	rs75197137	C	T	0.0724206	1008
3	rs17272831	C	T	0.0605159	1008
3	rs77217210	G	A	0.0198413	1008
3	rs13066204	A	T	0.0119048	1008
3	rs4685421	A	G	0.626984	1008
3	rs114331026	A	G	0.0486111	1008
3	rs62247186	A	G	0.53869	1008
3	rs112011238	C	A	0.0496032	1008
3	rs55748719	A	G	0.627976	1008
3	rs13096536	G	A	0.0605159	1008
3	rs117993122	G	A	0.150794	1008
3	rs13058764	A	G	0.626984	1008
3	rs62247188	C	T	0.488095	1008
3	rs13059347	G	A	0.625992	1008
3	rs78539079	G	A	0.539683	1008
3	rs11128815	C	T	0.626984	1008
3	rs11128816	C	A	0.820437	1008
3	rs180737108	C	T	0.00793651	1008
3	rs10865746	T	C	0.626984	1008
3	rs142548216	C	T	0.0168651	1008
3	rs11128817	C	T	0.0198413	1008
3	rs9985404	A	G	0.627976	1008
3	rs145552901	C	T	0.0267857	1008
3	rs4131153	G	A	0.537698	1008
3	rs4561816	G	C	0.640873	1008
3	rs7610811	T	C	0.642857	1008
3	rs62247190	G	A	0.536706	1008
3	rs114439435	C	A	0.0198413	1008
3	rs35100600	G	A	0.0605159	1008
3	rs151044895	C	A	0.0198413	1008
3	rs140318832	C	G	0.0178571	1008
3	rs77310622	C	T	0.00992063	1008
3	rs141517924	G	T	0.0218254	1008
3	rs6777357	A	G	0.537698	1008
3	rs4334629	C	T	0.576389	1008
3	rs116609425	G	A	0.0198413	1008
3	rs78893036	T	G	0.0218254	1008
3	rs3796299	C	T	0.537698	1008
3	rs4685422	G	A	0.576389	1008
3	rs34704046	T	C	0.0119048	1008
3	rs6775709	T	C	0.568452	1008
3	rs150469756	A	C	0.0198413	1008
3	rs11721224	T	A	0.536706	1008
3	rs4685423	C	A	0.537698	1008
3	rs36118680	C	G	0.0119048	1008
3	rs62247256	T	C	0.537698	1008
3	rs9637429	A	G	0.576389	1008
3	rs79532008	C	T	0.167659	1008
3	rs13097797	G	C	0.0119048	1008
3	rs4685424	A	T	0.537698	1008
3	rs13059760	C	T	0.0119048	1008
3	rs76916915	A	C	0.537698	1008
3	rs62247257	C	T	0.0119048	1008
3	rs117082273	G	A	0.0198413	1008
3	rs4685425	T	C	0.537698	1008
3	rs4685426	C	G	0.577381	1008
3	rs13062572	T	C	0.0119048	1008
3	rs142167142	A	G	0.0198413	1008
3	rs115056110	G	A	0.0198413	1008
3	rs6772001	G	A	0.0327381	1008
3	rs13089569	A	G	0.0119048	1008
3	rs6772050	C	T	0.0327381	1008
3	rs6778725	C	A	0.823413	1008
3	rs117337022	C	T	0.0625	1008
3	rs4618210	A	G	0.612103	1008
3	rs4685427	A	T	0.612103	1008
3	rs62247258	A	G	0.52877	1008
3	rs79149889	A	C	0.0386905	1008
3	rs34937985	C	G	0.0505952	1008
3	rs62248160	G	A	0.52877	1008
3	rs138184011	C	T	0.014881	1008
3	rs62248161	G	A	0.52877	1008
3	rs62248162	C	T	0.479167	1008
3	rs13077235	C	T	0.0119048	1008
3	rs4685428	A	C	0.612103	1008
3	rs185246780	C	T	0.0386905	1008
3	rs6442667	A	T	0.611111	1008
3	rs4563393	C	A	0.611111	1008
3	rs74283406	C	T	0.0386905	1008
3	rs76403447	G	T	0.0386905	1008
3	rs149835290	G	A	0.0396825	1008
3	rs17043079	T	G	0.0386905	1008
3	rs9841482	G	A	0.0327381	1008
3	rs13073832	A	G	0.0119048	1008
3	rs9822682	C	A	0.0327381	1008
3	rs35185988	C	T	0.0119048	1008
3	rs11549706	C	T	0.0119048	1008
3	rs11549705	A	G	0.0327381	1008
3	rs6791174	C	T	0.0327381	1008
3	rs11716021	T	C	0.614087	1008
3	rs17043092	A	G	0.0436508	1008
3	rs79483464	G	A	0.0436508	1008
3	rs9881375	A	G	0.102183	1008
3	rs35216408	C	T	0.0565476	1008
3	rs79037197	C	A	0.046627	1008
3	rs35545382	C	T	0.0119048	1008
3	rs6765957	T	G	0.614087	1008
3	rs6804793	G	T	0.802579	1008
3	rs58238441	T	C	0.518849	1008
3	rs55852242	T	G	0.00297619	1008
3	rs6808782	C	A	0.517857	1008
3	rs4685431	C	G	0.514881	1008
3	rs78392644	C	G	0.0238095	1008
3	rs62248169	T	C	0.467262	1008
3	rs11128818	T	C	0.0128968	1008
3	rs62248170	A	G	0.518849	1008
3	rs117376650	T	C	0.0426587	1008
3	rs75323244	G	A	0.0426587	1008
3	rs9869851	G	A	0.0228175	1008
3	rs57138286	C	A	0.516865	1008
3	rs75651819	C	T	0.0228175	1008
3	rs78895781	T	C	0.0426587	1008
3	rs117236402	C	T	0.0426587	1008
3	rs4684309	A	G	0.521825	1008
3	rs34162361	G	C	0.0128968	1008
3	rs76636603	A	G	0.0168651	1008
3	rs28520022	G	T	0.21131	1008
3	rs4484178	G	A	0.514881	1008
3	rs60617852	C	T	0.518849	1008
3	rs55641789	A	G	0.521825	1008
3	rs9868443	G	A	0.0218254	1008
3	rs74340087	G	T	0.0218254	1008
3	rs60043409	T	C	0.0228175	1008
3	rs79483589	G	T	0.0208333	1008
3	rs6796342	A	G	0.525794	1008
3	rs78991648	G	A	0.230159	1008
3	rs17043104	C	T	0.0575397	1008
3	rs4685432	G	A	0.984127	1008
3	rs146093107	C	T	0.0238095	1008
3	rs117430659	T	C	0.014881	1008
3	rs67163263	G	A	0.122024	1008
3	rs147625409	G	A	0.0178571	1008
3	rs17043106	G	A	0.145833	1008
3	rs148814122	C	T	0.0168651	1008
3	rs76887703	A	T	0.046627	1008
3	rs28427391	T	C	0.144841	1008
3	rs118100324	A	T	0.0793651	1008
3	rs74392852	T	C	0.0386905	1008
3	rs117975875	A	G	0.047619	1008
3	rs60186499	C	T	0.144841	1008
3	rs56727898	G	T	0.0644841	1008
3	rs73153387	G	A	0.0644841	1008
3	rs9844573	T	A	0.145833	1008
3	rs9862301	A	G	0.146825	1008
3	rs73153390	G	A	0.0664683	1008
3	rs13317829	C	T	0.141865	1008
3	rs7637546	G	T	0.0664683	1008
3	rs6796115	G	C	0.144841	1008
3	rs73153398	G	T	0.0793651	1008
3	rs73155303	A	G	0.0873016	1008
3	rs116374863	C	T	0.047619	1008
3	rs13324570	G	A	0.157738	1008
3	rs60331357	C	T	0.0813492	1008
3	rs60494904	G	A	0.0892857	1008
3	rs6442668	A	G	0.0892857	1008
3	rs7633382	C	T	0.0892857	1008
3	rs73155321	C	T	0.0704365	1008
3	rs73155322	G	A	0.0853175	1008
3	rs76388193	G	A	0.105159	1008
3	rs58667907	T	A	0.0634921	1008
3	rs139445360	C	T	0.0109127	1008
3	rs57549561	G	A	0.00595238	1008
3	rs73155328	A	C	0.0902778	1008
3	rs59272997	A	T	0.0704365	1008
3	rs67006761	G	A	0.0902778	1008
3	rs73029141	C	T	0.0892857	1008
3	rs6442670	G	C	0.0912698	1008
3	rs7623647	A	T	0.161706	1008
3	rs76590249	T	A	0.00595238	1008
3	rs17043111	G	A	0.0902778	1008
3	rs67728932	A	T	0.0902778	1008
3	rs67011618	A	T	0.0902778	1008
3	rs59863430	G	A	0.0704365	1008
3	rs61030910	G	A	0.0902778	1008
3	rs56836323	C	T	0.0912698	1008
3	rs11714055	T	C	0.0922619	1008
3	rs11710739	C	T	0.0922619	1008
3	rs11710851	C	T	0.0922619	1008
3	rs11718679	A	T	0.0952381	1008
3	rs113340756	G	A	0.00595238	1008
3	rs112096400	G	A	0.00595238	1008
3	rs115268470	G	A	0.00595238	1008
3	rs116918940	G	A	0.0902778	1008
3	rs6782651	T	C	0.0922619	1008
3	rs6769755	C	G	0.0922619	1008
3	rs111956599	G	A	0.0694444	1008
3	rs61123938	A	G	0.161706	1008
3	rs59185164	C	A	0.0922619	1008
3	rs11707414	G	T	0.0922619	1008
3	rs11715102	A	G	0.0922619	1008
3	rs11708254	C	G	0.0922619	1008
3	rs11708262	C	T	0.0922619	1008
3	rs11716032	A	T	0.0922619	1008
3	rs11708326	C	A	0.0922619	1008
3	rs66792553	G	A	0.0922619	1008
3	rs73155357	C	T	0.0634921	1008
3	rs67190947	G	A	0.161706	1008
3	rs75607141	G	C	0.181548	1008
3	rs150410492	T	C	0.0257937	1008
3	rs73155363	C	G	0.0644841	1008
3	rs74813347	G	A	0.100198	1008
3	rs60449263	G	C	0.0704365	1008
3	rs80174620	G	A	0.00595238	1008
3	rs4077616	A	G	0.0704365	1008
3	rs11712800	C	T	0.0922619	1008
3	rs11716921	T	G	0.093254	1008
3	rs11716987	T	C	0.170635	1008
3	rs75014467	G	A	0.00297619	1008
3	rs4073502	C	G	0.0128968	1008
3	rs4072191	T	C	0.242063	1008
3	rs6790526	A	G	0.102183	1008
3	rs146943592	A	G	0.014881	1008
3	rs73029158	A	G	0.259921	1008
3	rs4342095	A	G	0.464286	1008
3	rs4629316	G	A	0.35119	1008
3	rs4629317	G	A	0.37996	1008
3	rs4685433	A	G	0.845238	1008
3	rs74546742	T	G	0.0376984	1008
3	rs12634367	C	T	0.644841	1008
3	rs13064821	G	A	0.047619	1008
3	rs4234541	T	C	0.571429	1008
3	rs75241594	T	C	0.0198413	1008
3	rs74283410	A	G	0.0277778	1008
3	rs4685434	G	T	0.047619	1008
3	rs117156725	G	A	0.0793651	1008
3	rs76589121	G	T	0.0416667	1008
3	rs112632308	T	C	0.388889	1008
3	rs9813123	T	G	0.0674603	1008
3	rs6793132	A	G	0.453373	1008
3	rs6771533	C	T	0.0327381	1008
3	rs76792368	T	C	0.0198413	1008
3	rs6784625	T	C	0.982143	1008
3	rs117271442	T	C	0.0753968	1008
3	rs138351736	C	T	0.0337302	1008
3	rs9878113	C	T	0.078373	1008
3	rs17043129	G	A	0.127976	1008
3	rs17043131	C	T	0.0585317	1008
3	rs9823439	T	C	0.871032	1008
3	rs17043133	C	T	0.197421	1008
3	rs73161170	G	A	0.136905	1008
3	rs112194370	A	T	0.205357	1008
3	rs11928843	G	A	0.982143	1008
3	rs9841630	A	G	0.848214	1008
3	rs117491094	G	T	0.0833333	1008
3	rs6778609	G	A	0.759921	1008
3	rs6802979	A	C	0.561508	1008
3	rs75504733	C	T	0.0833333	1008
3	rs6778974	C	G	0.0833333	1008
3	rs6779168	G	A	0.195437	1008
3	rs192222799	C	T	0.0436508	1008
3	rs117774835	T	G	0.0823413	1008
3	rs79339980	C	T	0.0823413	1008
3	rs6442672	T	C	0.848214	1008
3	rs6794720	T	C	0.765873	1008
3	rs147202631	T	C	0.014881	1008
3	rs117109223	C	T	0.0833333	1008
3	rs7627810	C	G	0.850198	1008
3	rs111656218	C	A	0.0684524	1008
3	rs118090034	A	G	0.0555556	1008
3	rs4685435	A	T	0.375992	1008
3	rs4685436	C	T	0.947421	1008
3	rs17043135	G	A	0.304563	1008
3	rs4685437	G	C	0.487103	1008
3	rs17272852	T	C	0.046627	1008
3	rs4536809	C	A	0.486111	1008
3	rs12632495	A	G	0.521825	1008
3	rs12632526	A	G	0.525794	1008
3	rs146158687	C	A	0.00793651	1008
3	rs11927361	C	T	0.0228175	1008
3	rs11720982	C	A	0.37996	1008
3	rs117647615	T	C	0.0218254	1008
3	rs11721079	C	G	0.909722	1008
3	rs13062346	G	A	0.931548	1008
3	rs6784467	C	T	0.931548	1008
3	rs4267629	C	T	0.931548	1008
3	rs73819641	C	T	0.0208333	1008
3	rs4367042	A	G	0.933532	1008
3	rs117719661	C	T	0.0208333	1008
3	rs116865690	C	T	0.0208333	1008
3	rs76515332	C	T	0.0902778	1008
3	rs17043152	C	T	0.551587	1008
3	rs34247712	T	C	0.578373	1008
3	rs4685439	A	C	0.934524	1008
3	rs7610560	T	C	0.935516	1008
3	rs73031251	G	A	0.382937	1008
3	rs77121653	T	G	0.0456349	1008
3	rs13078644	A	C	0.935516	1008
3	rs77716322	G	A	0.0446429	1008
3	rs4684310	A	G	0.940476	1008
3	rs4684311	A	G	0.918651	1008
3	rs6775993	A	G	0.590278	1008
3	rs144741521	T	A	0.0238095	1008
3	rs142824066	C	T	0.0208333	1008
3	rs6765154	T	C	0.569444	1008
3	rs117283025	G	C	0.0208333	1008
3	rs4337625	C	T	0.345238	1008
3	rs6801070	C	G	0.568452	1008
3	rs57736694	G	T	0.0208333	1008
3	rs2596654	T	C	0.91369	1008
3	rs4685441	A	G	0.566468	1008
3	rs2733484	C	T	0.934524	1008
3	rs2733483	G	C	0.911706	1008
3	rs74598068	C	T	0.0218254	1008
3	rs1138454	T	C	0.0793651	1008
3	rs7349466	G	T	0.270833	1008
3	rs1463220	G	A	0.344246	1008
3	rs56166267	G	C	0.587302	1008
3	rs2305291	G	A	0.540675	1008
3	rs56252229	C	T	0.0208333	1008
3	rs12636508	T	C	0.575397	1008
3	rs2470346	C	T	0.34127	1008
3	rs4685442	A	G	0.581349	1008
3	rs2470584	A	G	0.0654762	1008
3	rs57200512	A	G	0.00198413	1008
3	rs2733482	T	C	0.348214	1008
3	rs2247855	A	G	0.933532	1008
3	rs73817203	C	T	0.169643	1008
3	rs79737829	A	C	0.0486111	1008
3	rs2596668	C	G	0.337302	1008
3	rs9833666	T	C	0.933532	1008
3	rs183685792	C	T	0.00992063	1008
3	rs2733480	C	T	0.248016	1008
3	rs2596676	G	A	0.248016	1008
3	rs75122342	A	T	0.047619	1008
3	rs1463221	T	C	0.0208333	1008
3	rs1463222	C	A	0.247024	1008
3	rs2596682	C	A	0.251984	1008
3	rs13067876	T	C	0.212302	1008
3	rs117185041	C	T	0.00992063	1008
3	rs138077057	T	G	0.030754	1008
3	rs74580368	T	C	0.030754	1008
3	rs35185755	C	T	0.207341	1008
3	rs80134103	T	A	0.112103	1008
3	rs4685443	T	C	0.458333	1008
3	rs2596655	G	A	0.0357143	1008
3	rs2733530	A	G	0.0367063	1008
3	rs2596656	G	A	0.0367063	1008
3	rs2733529	C	T	0.0396825	1008
3	rs2733528	A	G	0.0367063	1008
3	rs2733527	A	T	0.0208333	1008
3	rs2596657	G	A	0.0208333	1008
3	rs2733526	T	C	0.0208333	1008
3	rs2733525	C	T	0.250992	1008
3	rs723813	C	G	0.0376984	1008
3	rs118120355	T	C	0.0416667	1008
3	rs2733522	T	C	0.25496	1008
3	rs2733521	G	A	0.0367063	1008
3	rs117761730	A	C	0.214286	1008
3	rs144023115	G	A	0.0178571	1008
3	rs2470581	C	G	0.0396825	1008
3	rs2596658	C	T	0.0367063	1008
3	rs2733520	G	A	0.0208333	1008
3	rs142529083	G	A	0.0228175	1008
3	rs76915544	G	A	0.210317	1008
3	rs74283412	C	A	0.0218254	1008
3	rs2733519	A	G	0.0208333	1008
3	rs2733518	T	C	0.0367063	1008
3	rs142750730	C	T	0.0426587	1008
3	rs2348001	T	G	0.0208333	1008
3	rs7617933	G	T	0.0396825	1008
3	rs2733516	T	G	0.0208333	1008
3	rs74692093	C	T	0.21131	1008
3	rs1449883	T	A	0.0367063	1008
3	rs2596662	A	T	0.252976	1008
3	rs78194773	G	A	0.139881	1008
3	rs2596663	A	T	0.0357143	1008
3	rs2596664	T	G	0.0357143	1008
3	rs77754652	T	C	0.115079	1008
3	rs1449884	G	C	0.0208333	1008
3	rs2596665	A	G	0.0357143	1008
3	rs9858820	T	C	0.18254	1008
3	rs1597393	T	C	0.0208333	1008
3	rs1597394	C	T	0.0357143	1008
3	rs2122368	G	A	0.0208333	1008
3	rs9631485	T	A	0.181548	1008
3	rs1449885	A	G	0.223214	1008
3	rs1449886	G	A	0.0357143	1008
3	rs2167119	A	G	0.0386905	1008
3	rs2596666	G	A	0.0208333	1008
3	rs2596667	C	T	0.0357143	1008
3	rs2252237	C	T	0.0357143	1008
3	rs2733510	C	T	0.0367063	1008
3	rs2733509	A	G	0.0208333	1008
3	rs11914903	G	A	0.484127	1008
3	rs2596669	C	T	0.0357143	1008
3	rs2596670	G	A	0.0208333	1008
3	rs1545424	T	A	0.0357143	1008
3	rs1375817	T	C	0.0357143	1008
3	rs2596671	T	C	0.0357143	1008
3	rs2596672	G	A	0.0208333	1008
3	rs2733508	T	C	0.0208333	1008
3	rs2733507	T	C	0.0386905	1008
3	rs2596673	A	G	0.0357143	1008
3	rs1375818	T	C	0.0357143	1008
3	rs2733505	C	T	0.0357143	1008
3	rs2733504	A	G	0.0386905	1008
3	rs1449887	A	T	0.22123	1008
3	rs1449888	T	C	0.22123	1008
3	rs184464239	G	A	0.0109127	1008
3	rs77274338	G	C	0.183532	1008
3	rs2733502	C	T	0.0208333	1008
3	rs2733501	T	C	0.0357143	1008
3	rs2060628	G	C	0.0208333	1008
3	rs2733500	G	A	0.0357143	1008
3	rs2733499	C	T	0.0208333	1008
3	rs2733498	T	C	0.0357143	1008
3	rs117908832	C	T	0.0238095	1008
3	rs1449879	A	G	0.0357143	1008
3	rs56110448	A	G	0.488095	1008
3	rs74644557	G	A	0.179563	1008
3	rs76645458	T	C	0.179563	1008
3	rs79313872	C	T	0.0416667	1008
3	rs2060629	T	C	0.0357143	1008
3	rs2733497	C	T	0.0357143	1008
3	rs2470583	G	A	0.0357143	1008
3	rs2733496	C	T	0.217262	1008
3	rs1449880	T	C	0.202381	1008
3	rs76876789	T	G	0.183532	1008
3	rs143240970	A	C	0.0337302	1008
3	rs17043253	T	G	0.183532	1008
3	rs2167118	G	A	0.0357143	1008
3	rs2596636	T	A	0.0357143	1008
3	rs2596637	T	G	0.0208333	1008
3	rs145441342	A	G	0.0337302	1008
3	rs78762552	C	T	0.0486111	1008
3	rs1449881	T	G	0.0208333	1008
3	rs2596638	C	T	0.0357143	1008
3	rs2596639	G	A	0.0357143	1008
3	rs2596640	A	G	0.0357143	1008
3	rs74387662	T	A	0.178571	1008
3	rs2470585	C	T	0.90377	1008
3	rs145069410	C	T	0.0396825	1008
3	rs2596641	A	G	0.218254	1008
3	rs2348003	T	C	0.0208333	1008
3	rs145333297	T	C	0.0238095	1008
3	rs79659255	T	C	0.179563	1008
3	rs2596643	A	G	0.219246	1008
3	rs2348004	G	A	0.218254	1008
3	rs76066320	T	A	0.0386905	1008
3	rs2348005	T	C	0.784722	1008
3	rs2733495	A	T	0.222222	1008
3	rs75154913	A	C	0.183532	1008
3	rs2596645	T	C	0.0208333	1008
3	rs2596646	T	C	0.0228175	1008
3	rs145133964	T	C	0.0297619	1008
3	rs74942273	G	A	0.145833	1008
3	rs6802891	T	C	0.964286	1008
3	rs6790367	C	T	0.181548	1008
3	rs2733494	C	T	0.0208333	1008
3	rs2470586	C	T	0.964286	1008
3	rs78238424	G	T	0.18254	1008
3	rs2596647	A	C	0.0208333	1008
3	rs1463218	G	C	0.0218254	1008
3	rs1463219	T	C	0.218254	1008
3	rs2733493	T	C	0.0208333	1008
3	rs2596648	A	G	0.229167	1008
3	rs140680682	G	C	0.00694444	1008
3	rs138724139	A	G	0.00396825	1008
3	rs2470349	G	A	0.0208333	1008
3	rs728022	G	C	0.0367063	1008
3	rs2596649	G	A	0.227183	1008
3	rs2596650	C	T	0.224206	1008
3	rs2733492	C	A	0.224206	1008
3	rs56983320	C	T	0.031746	1008
3	rs2247106	A	G	0.0208333	1008
3	rs2733491	G	A	0.0396825	1008
3	rs1470667	C	A	0.0694444	1008
3	rs61173556	C	T	0.0277778	1008
3	rs1449882	T	C	0.0724206	1008
3	rs2733489	A	G	0.0724206	1008
3	rs117689878	C	T	0.0238095	1008
3	rs2470577	A	G	0.0386905	1008
3	rs2470347	T	A	0.0386905	1008
3	rs17043267	C	T	0.477183	1008
3	rs2084572	A	G	0.0198413	1008
3	rs2733487	A	C	0.0386905	1008
3	rs2596674	C	T	0.0386905	1008
3	rs2596675	C	G	0.0386905	1008
3	rs2733486	A	G	0.0694444	1008
3	rs2733485	A	C	0.0386905	1008
3	rs79766530	A	G	0.0843254	1008
3	rs2596677	T	C	0.0198413	1008
3	rs2733481	G	A	0.0198413	1008
3	rs2596678	T	C	0.0357143	1008
3	rs2596679	T	C	0.0386905	1008
3	rs2596680	C	G	0.0386905	1008
3	rs2596681	T	A	0.0386905	1008
3	rs189557830	T	G	0.0119048	1008
3	rs2733479	G	T	0.0396825	1008
3	rs2733478	A	G	0.0357143	1008
3	rs143904683	G	A	0.0297619	1008
3	rs2733524	G	T	0.0386905	1008
3	rs2733523	G	A	0.0386905	1008
3	rs187904564	C	T	0.0208333	1008
3	rs17043279	G	A	0.0297619	1008
3	rs76431269	T	C	0.15873	1008
3	rs2733517	G	A	0.0357143	1008
3	rs2733515	T	C	0.0684524	1008
3	rs2733514	T	C	0.0396825	1008
3	rs2069136	T	C	0.00595238	1008
3	rs767685	A	G	0.0198413	1008
3	rs283925	C	G	0.0386905	1008
3	rs283923	A	G	0.0386905	1008
3	rs283922	T	C	0.0386905	1008
3	rs283921	G	A	0.0386905	1008
3	rs117077700	C	T	0.0297619	1008
3	rs283919	G	C	0.0357143	1008
3	rs283918	C	G	0.0386905	1008
3	rs283917	A	G	0.0386905	1008
3	rs6794164	G	A	0.0357143	1008
3	rs283916	A	G	0.0357143	1008
3	rs283915	T	C	0.0357143	1008
3	rs2470578	G	A	0.0357143	1008
3	rs283914	T	C	0.0704365	1008
3	rs11128821	C	T	0.031746	1008
3	rs11128822	C	T	0.031746	1008
3	rs283913	A	C	0.0386905	1008
3	rs2016228	T	C	0.106151	1008
3	rs283912	A	T	0.0386905	1008
3	rs283911	C	T	0.0198413	1008
3	rs283909	A	G	0.0386905	1008
3	rs117303771	T	C	0.0367063	1008
3	rs283908	T	C	0.0198413	1008
3	rs17029242	A	G	0.0357143	1008
3	rs283907	T	C	0.0396825	1008
3	rs6803351	C	G	0.031746	1008
3	rs283906	C	A	0.0386905	1008
3	rs75822346	T	C	0.0138889	1008
3	rs2060623	T	C	0.929563	1008
3	rs2060624	C	T	0.0198413	1008
3	rs2060625	G	T	0.0357143	1008
3	rs2060627	C	G	0.0386905	1008
3	rs75484124	G	A	0.031746	1008
3	rs112242438	T	G	0.0357143	1008
3	rs283938	T	C	0.0386905	1008
3	rs283939	T	C	0.980159	1008
3	rs283940	A	T	0.0744048	1008
3	rs283941	C	A	0.0386905	1008
3	rs283942	A	G	0.0704365	1008
3	rs283943	C	T	0.96131	1008
3	rs283944	C	A	0.980159	1008
3	rs283945	C	T	0.0704365	1008
3	rs283946	T	C	0.0386905	1008
3	rs73143799	G	C	0.0347222	1008
3	rs139481115	A	G	0.0119048	1008
3	rs283947	G	A	0.0386905	1008
3	rs283948	C	G	0.0386905	1008
3	rs283949	G	C	0.0198413	1008
3	rs74841838	A	G	0.0208333	1008
3	rs187303	G	A	0.0386905	1008
3	rs17200781	T	C	0.031746	1008
3	rs283926	G	A	0.0198413	1008
3	rs17043383	C	A	0.0347222	1008
3	rs80250471	T	C	0.0119048	1008
3	rs61186520	G	A	0.0347222	1008
3	rs283927	G	A	0.0198413	1008
3	rs283928	C	T	0.0198413	1008
3	rs283929	C	T	0.0704365	1008
3	rs283930	A	T	0.929563	1008
3	rs111784573	T	C	0.0347222	1008
3	rs75466963	G	A	0.0347222	1008
3	rs283931	T	C	0.0357143	1008
3	rs137873012	T	C	0.0188492	1008
3	rs144324218	A	G	0.0178571	1008
3	rs17043392	A	G	0.0367063	1008
3	rs76303888	G	A	0.0327381	1008
3	rs283932	T	C	0.720238	1008
3	rs73145808	C	T	0.031746	1008
3	rs73145809	T	C	0.031746	1008
3	rs283934	T	C	0.0704365	1008
3	rs57213690	G	A	0.0347222	1008
3	rs283935	A	T	0.0198413	1008
3	rs283936	A	T	0.0704365	1008
3	rs2470580	T	C	0.0357143	1008
3	rs2596652	C	A	0.0357143	1008
3	rs73145814	C	A	0.031746	1008
3	rs2592099	G	T	0.0357143	1008
3	rs56660137	A	C	0.031746	1008
3	rs143924156	G	A	0.0178571	1008
3	rs7630286	C	T	0.0198413	1008
3	rs7630433	G	C	0.0198413	1008
3	rs146487374	G	A	0.00396825	1008
3	rs73145818	A	G	0.0347222	1008
3	rs73145819	G	A	0.031746	1008
3	rs6762516	T	A	0.0704365	1008
3	rs73145823	G	C	0.0347222	1008
3	rs73145825	A	G	0.031746	1008
3	rs73145827	A	G	0.0347222	1008
3	rs34502358	T	C	0.0208333	1008
3	rs73145829	A	C	0.0347222	1008
3	rs13322641	G	A	0.0198413	1008
3	rs6784697	A	G	0.0347222	1008
3	rs6773326	T	C	0.031746	1008
3	rs6808999	C	G	0.0347222	1008
3	rs6773442	T	G	0.0347222	1008
3	rs10446443	G	T	0.0347222	1008
3	rs10446444	G	A	0.0347222	1008
3	rs6763593	G	A	0.0694444	1008
3	rs7622831	T	G	0.0347222	1008
3	rs959774	C	T	0.0347222	1008
3	rs144902908	T	C	0.0267857	1008
3	rs10446414	G	C	0.0347222	1008
3	rs10446445	T	C	0.0347222	1008
3	rs11921357	C	A	0.0347222	1008
3	rs11713917	G	A	0.0188492	1008
3	rs6768716	T	C	0.031746	1008
3	rs6804787	G	C	0.0347222	1008
3	rs17043422	C	T	0.0347222	1008
3	rs73145846	C	T	0.0347222	1008
3	rs28454413	C	T	0.0347222	1008
3	rs28408438	T	C	0.0347222	1008
3	rs115908789	A	C	0.0347222	1008
3	rs17043425	T	C	0.0347222	1008
3	rs17043427	A	C	0.0347222	1008
3	rs12488093	T	C	0.0367063	1008
3	rs17043439	A	G	0.0347222	1008
3	rs73145856	A	G	0.031746	1008
3	rs17043444	C	G	0.031746	1008
3	rs17043453	T	C	0.031746	1008
3	rs182064634	G	C	0.0168651	1008
3	rs73145860	C	T	0.0347222	1008
3	rs17043460	C	T	0.0347222	1008
3	rs73145862	A	C	0.0347222	1008
3	rs17043463	T	G	0.0347222	1008
3	rs73145864	T	C	0.0347222	1008
3	rs73145867	C	T	0.0347222	1008
3	rs1867772	T	A	0.0714286	1008
3	rs142465942	T	C	0.0515873	1008
3	rs11916205	T	C	0.0347222	1008
3	rs17043467	C	T	0.0347222	1008
3	rs1374197	A	G	0.0793651	1008
3	rs117859431	C	T	0.0267857	1008
3	rs13318609	T	C	0.0208333	1008
3	rs139058197	T	C	0.00396825	1008
3	rs17272978	T	C	0.031746	1008
3	rs75056230	A	G	0.0486111	1008
3	rs7645756	T	C	0.0198413	1008
3	rs73145877	G	T	0.0347222	1008
3	rs6442679	C	T	0.0357143	1008
3	rs9830240	G	T	0.0545635	1008
3	rs9850127	T	C	0.0595238	1008
3	rs2348363	G	C	0.0525794	1008
3	rs13318886	G	T	0.0714286	1008
3	rs112169580	G	A	0.031746	1008
3	rs11924920	A	G	0.031746	1008
3	rs17043492	T	C	0.0367063	1008
3	rs17043493	T	C	0.0347222	1008
3	rs73145883	T	C	0.031746	1008
3	rs17043494	T	C	0.0198413	1008
3	rs77634327	A	G	0.0347222	1008
3	rs113238232	T	C	0.0357143	1008
3	rs10510473	A	G	0.0347222	1008
3	rs73145887	C	T	0.031746	1008
3	rs17043499	A	G	0.0347222	1008
3	rs143037922	A	G	0.0367063	1008
3	rs6801690	C	T	0.0704365	1008
3	rs73145894	G	A	0.0347222	1008
3	rs7623979	A	G	0.0208333	1008
3	rs73145896	C	T	0.0347222	1008
3	rs7648883	C	T	0.0208333	1008
3	rs9870741	T	G	0.0208333	1008
3	rs73145900	A	C	0.0347222	1008
3	rs9817290	A	C	0.0714286	1008
3	rs80185953	T	A	0.0347222	1008
3	rs117107708	T	C	0.031746	1008
3	rs17043506	A	G	0.0347222	1008
3	rs6763681	G	A	0.0367063	1008
3	rs9861749	G	A	0.0376984	1008
3	rs9874826	A	T	0.0704365	1008
3	rs73147810	T	C	0.0357143	1008
3	rs17200818	T	A	0.0714286	1008
3	rs17043514	C	A	0.0347222	1008
3	rs73154801	A	C	0.0347222	1008
3	rs9848766	G	C	0.0704365	1008
3	rs190417984	C	T	0.00793651	1008
3	rs9868647	T	C	0.77381	1008
3	rs73156310	G	C	0.0347222	1008
3	rs73156313	T	C	0.0347222	1008
3	rs77688720	A	C	0.0347222	1008
3	rs79519650	A	G	0.0347222	1008
3	rs73156314	G	A	0.0347222	1008
3	rs9820703	A	G	0.0714286	1008
3	rs73156319	T	C	0.031746	1008
3	rs11708391	A	C	0.0714286	1008
3	rs77177327	A	G	0.136905	1008
3	rs17043518	T	A	0.0347222	1008
3	rs117196188	G	T	0.0248016	1008
3	rs17273020	C	T	0.0198413	1008
3	rs17029249	G	C	0.0347222	1008
3	rs112886116	G	A	0.031746	1008
3	rs78575078	A	C	0.0347222	1008
3	rs73156329	G	C	0.0347222	1008
3	rs10510474	T	G	0.0347222	1008
3	rs59714365	A	T	0.0347222	1008
3	rs6442680	T	C	0.0367063	1008
3	rs73156333	C	T	0.031746	1008
3	rs9848610	A	G	0.0208333	1008
3	rs140595792	T	C	0.046627	1008
3	rs79512177	A	G	0.031746	1008
3	rs143125415	C	T	0.0376984	1008
3	rs117631229	T	C	0.0327381	1008
3	rs4582042	C	T	0.0357143	1008
3	rs1992736	G	A	0.770833	1008
3	rs1992737	A	G	0.0704365	1008
3	rs118137812	T	C	0.031746	1008
3	rs10510475	A	T	0.0714286	1008
3	rs74422922	C	T	0.155754	1008
3	rs80260898	G	A	0.031746	1008
3	rs2028873	T	C	0.031746	1008
3	rs73156342	T	G	0.031746	1008
3	rs73156346	C	T	0.031746	1008
3	rs75062519	T	C	0.0119048	1008
3	rs921052	A	G	0.772817	1008
3	rs11915588	G	T	0.031746	1008
3	rs17200839	C	T	0.0714286	1008
3	rs12493567	A	G	0.0396825	1008
3	rs2028874	C	G	0.0714286	1008
3	rs17043539	C	G	0.0208333	1008
3	rs17043541	T	C	0.0208333	1008
3	rs73156350	C	T	0.031746	1008
3	rs6799259	T	C	0.0208333	1008
3	rs12494513	A	G	0.0208333	1008
3	rs73156352	C	T	0.031746	1008
3	rs74400248	A	C	0.031746	1008
3	rs73156353	T	G	0.031746	1008
3	rs11922699	T	C	0.0347222	1008
3	rs11922701	T	C	0.0347222	1008
3	rs73156355	A	G	0.0347222	1008
3	rs73156356	T	C	0.0347222	1008
3	rs2044448	A	C	0.998016	1008
3	rs60303234	T	C	0.0347222	1008
3	rs11915044	C	G	0.0505952	1008
3	rs13353435	T	C	0.0208333	1008
3	rs78792614	A	T	0.0119048	1008
3	rs73156363	C	T	0.031746	1008
3	rs35234876	G	C	0.0396825	1008
3	rs73156367	G	C	0.0347222	1008
3	rs7647905	T	C	0.0714286	1008
3	rs73156369	T	G	0.0347222	1008
3	rs7636787	G	C	0.0367063	1008
3	rs4312642	A	G	0.0714286	1008
3	rs2348364	G	A	0.0347222	1008
3	rs58286882	G	A	0.0347222	1008
3	rs4615062	C	A	0.0367063	1008
3	rs7640003	G	C	0.771825	1008
3	rs146001478	A	G	0.00396825	1008
3	rs111565211	G	A	0.031746	1008
3	rs7642719	G	A	0.0367063	1008
3	rs13093375	A	G	0.0208333	1008
3	rs73156372	G	A	0.0505952	1008
3	rs73156373	C	T	0.0505952	1008
3	rs73156374	A	G	0.0505952	1008
3	rs7652792	G	A	0.0714286	1008
3	rs57863448	A	G	0.0813492	1008
3	rs11720653	T	C	0.0208333	1008
3	rs77022336	C	T	0.0267857	1008
3	rs74624802	C	A	0.105159	1008
3	rs7614318	C	G	0.0714286	1008
3	rs73156378	C	T	0.0505952	1008
3	rs9843640	C	G	0.0724206	1008
3	rs112159013	T	C	0.0505952	1008
3	rs112266051	C	A	0.0505952	1008
3	rs17043556	G	C	0.0505952	1008
3	rs73156383	C	T	0.0505952	1008
3	rs17043558	T	C	0.0505952	1008
3	rs7651278	C	T	0.0198413	1008
3	rs77810522	G	C	0.0178571	1008
3	rs73156385	T	C	0.0505952	1008
3	rs78908732	T	A	0.031746	1008
3	rs17043565	A	G	0.0505952	1008
3	rs116602969	T	C	0.031746	1008
3	rs73156387	A	G	0.0505952	1008
3	rs73156390	G	A	0.0505952	1008
3	rs73156391	G	T	0.0505952	1008
3	rs17043568	C	T	0.0505952	1008
3	rs73156395	G	T	0.0347222	1008
3	rs73156397	A	G	0.031746	1008
3	rs58066441	G	A	0.0505952	1008
3	rs17043571	T	G	0.0505952	1008
3	rs17043574	T	C	0.0505952	1008
3	rs9824952	T	A	0.0704365	1008
3	rs34892692	G	A	0.0198413	1008
3	rs17043578	G	A	0.0505952	1008
3	rs17043579	T	C	0.0505952	1008
3	rs9810675	C	T	0.0198413	1008
3	rs11917482	A	C	0.0505952	1008
3	rs10865749	A	T	0.0704365	1008
3	rs11929394	T	C	0.0505952	1008
3	rs11925427	C	T	0.0505952	1008
3	rs73158011	A	T	0.0505952	1008
3	rs1596863	T	C	0.0505952	1008
3	rs10212255	A	G	0.0208333	1008
3	rs61626295	T	C	0.0505952	1008
3	rs1120412	G	A	0.0704365	1008
3	rs138652602	A	G	0.0287698	1008
3	rs1446300	C	A	0.765873	1008
3	rs1446301	A	C	0.0505952	1008
3	rs6787756	T	C	0.0198413	1008
3	rs17043585	C	A	0.031746	1008
3	rs11918387	T	C	0.047619	1008
3	rs34073532	T	C	0.047619	1008
3	rs6442681	A	T	0.0198413	1008
3	rs7625175	C	T	0.0704365	1008
3	rs17043589	A	G	0.031746	1008
3	rs77935562	G	T	0.0228175	1008
3	rs9851518	A	G	0.0714286	1008
3	rs112524083	A	G	0.0505952	1008
3	rs58856794	C	A	0.031746	1008
3	rs6792443	G	T	0.0704365	1008
3	rs6767839	A	G	0.0327381	1008
3	rs6792747	G	C	0.0505952	1008
3	rs6792589	C	T	0.0505952	1008
3	rs1446302	C	T	0.031746	1008
3	rs73161403	G	A	0.031746	1008
3	rs59217371	A	G	0.309524	1008
3	rs80128216	T	C	0.0505952	1008
3	rs11717644	C	T	0.0198413	1008
3	rs12488687	A	T	0.0714286	1008
3	rs6442682	T	C	0.0704365	1008
3	rs6809000	A	T	0.0505952	1008
3	rs73161408	G	C	0.0505952	1008
3	rs7632989	G	T	0.0198413	1008
3	rs73161409	C	T	0.0505952	1008
3	rs6442683	G	A	0.0198413	1008
3	rs118108518	C	T	0.031746	1008
3	rs6803999	T	C	0.0505952	1008
3	rs73161412	C	T	0.0505952	1008
3	rs73161414	A	G	0.0505952	1008
3	rs9882273	C	T	0.0704365	1008
3	rs76166206	T	A	0.031746	1008
3	rs73161417	T	C	0.0505952	1008
3	rs13320693	A	T	0.0198413	1008
3	rs13317478	T	C	0.0208333	1008
3	rs13327810	C	A	0.0208333	1008
3	rs9813532	G	A	0.0704365	1008
3	rs56824662	G	C	0.0505952	1008
3	rs76708094	A	G	0.0228175	1008
3	rs17273048	C	A	0.031746	1008
3	rs4627740	C	T	0.047619	1008
3	rs73161422	A	T	0.0505952	1008
3	rs17043618	T	C	0.031746	1008
3	rs75066783	A	G	0.488095	1008
3	rs73161425	A	G	0.031746	1008
3	rs2121262	C	T	0.0704365	1008
3	rs56757867	C	T	0.0505952	1008
3	rs115605326	A	C	0.031746	1008
3	rs7625855	T	A	0.0714286	1008
3	rs9310516	T	A	0.0714286	1008
3	rs9854201	A	G	0.0208333	1008
3	rs117989294	A	G	0.0238095	1008
3	rs9864494	A	G	0.0714286	1008
3	rs116170679	T	C	0.031746	1008
3	rs61057228	G	C	0.0505952	1008
3	rs60019424	T	C	0.0505952	1008
3	rs60964146	C	T	0.0505952	1008
3	rs59394144	A	G	0.0505952	1008
3	rs113904762	C	T	0.047619	1008
3	rs111630438	T	C	0.0505952	1008
3	rs149923220	A	G	0.0337302	1008
3	rs1823099	T	C	0.031746	1008
3	rs1374199	C	T	0.0515873	1008
3	rs111574067	T	C	0.0505952	1008
3	rs73161441	T	A	0.0505952	1008
3	rs58653570	C	G	0.0505952	1008
3	rs17043623	G	T	0.0505952	1008
3	rs59460836	G	A	0.047619	1008
3	rs60580179	C	T	0.047619	1008
3	rs73161446	A	G	0.0505952	1008
3	rs79963120	A	G	0.0505952	1008
3	rs6766514	C	T	0.0505952	1008
3	rs7644020	C	T	0.0208333	1008
3	rs11128829	C	T	0.0505952	1008
3	rs11128830	A	T	0.0505952	1008
3	rs11128831	A	G	0.0505952	1008
3	rs17043631	G	T	0.0505952	1008
3	rs1446303	T	C	0.0714286	1008
3	rs12106762	A	G	0.0505952	1008
3	rs12106770	A	G	0.0505952	1008
3	rs73161453	G	C	0.0505952	1008
3	rs6788957	A	C	0.0505952	1008
3	rs6778109	T	A	0.031746	1008
3	rs9883518	T	C	0.0208333	1008
3	rs149003335	T	A	0.0188492	1008
3	rs17043638	C	T	0.698413	1008
3	rs17043643	T	G	0.0505952	1008
3	rs73161465	A	C	0.0337302	1008
3	rs6772394	C	T	0.0208333	1008
3	rs111867317	A	G	0.0505952	1008
3	rs73161470	A	G	0.0505952	1008
3	rs73161472	T	C	0.0505952	1008
3	rs17043652	C	T	0.0505952	1008
3	rs11922177	A	C	0.031746	1008
3	rs77491061	C	T	0.0515873	1008
3	rs6795454	T	C	0.0505952	1008
3	rs6782575	C	T	0.0505952	1008
3	rs140913922	A	T	0.0119048	1008
3	rs111999980	C	T	0.0505952	1008
3	rs138743469	T	C	0.0327381	1008
3	rs116186944	A	G	0.0505952	1008
3	rs148641189	T	C	0.0505952	1008
3	rs112080844	C	T	0.0505952	1008
3	rs11920557	A	C	0.0505952	1008
3	rs73161481	A	C	0.047619	1008
3	rs74775833	C	T	0.031746	1008
3	rs35521582	T	C	0.0793651	1008
3	rs60909298	T	C	0.0505952	1008
3	rs60066286	A	C	0.0505952	1008
3	rs184416398	A	G	0.0357143	1008
3	rs62245947	T	G	0.0734127	1008
3	rs73161483	A	G	0.0505952	1008
3	rs79087007	T	A	0.0515873	1008
3	rs2881803	A	T	0.0505952	1008
3	rs73161486	C	T	0.0505952	1008
3	rs78577741	T	C	0.0505952	1008
3	rs76926212	G	A	0.047619	1008
3	rs73161488	G	A	0.0505952	1008
3	rs11922534	A	G	0.0505952	1008
3	rs11922536	A	G	0.0505952	1008
3	rs78051614	C	T	0.0505952	1008
3	rs73161491	A	T	0.0505952	1008
3	rs73161492	A	C	0.0505952	1008
3	rs73161493	A	G	0.0505952	1008
3	rs11128833	T	G	0.0505952	1008
3	rs78173787	G	C	0.0436508	1008
3	rs7644389	T	C	0.0228175	1008
3	rs57153645	T	C	0.0505952	1008
3	rs56950773	T	C	0.047619	1008
3	rs58473554	G	A	0.0505952	1008
3	rs7427623	A	T	0.0168651	1008
3	rs73161500	C	G	0.0505952	1008
3	rs7432241	G	A	0.0505952	1008
3	rs73161502	T	C	0.0505952	1008
3	rs7612938	T	C	0.031746	1008
3	rs73153017	A	T	0.031746	1008
3	rs6804323	G	A	0.0505952	1008
3	rs73153018	A	G	0.0515873	1008
3	rs73153020	T	C	0.0505952	1008
3	rs77408619	C	T	0.0505952	1008
3	rs9878954	T	A	0.0724206	1008
3	rs73153024	C	T	0.0505952	1008
3	rs11924970	T	G	0.0505952	1008
3	rs73153026	C	T	0.0505952	1008
3	rs147624129	G	A	0.0119048	1008
3	rs9852861	C	T	0.0218254	1008
3	rs73153027	A	C	0.0505952	1008
3	rs117172415	T	C	0.031746	1008
3	rs7634642	A	C	0.031746	1008
3	rs73153028	G	C	0.0505952	1008
3	rs7615612	G	C	0.0714286	1008
3	rs76803019	C	T	0.0505952	1008
3	rs73042831	T	C	0.485119	1008
3	rs9835988	A	G	0.0724206	1008
3	rs73153029	A	G	0.0505952	1008
3	rs73153034	G	A	0.0505952	1008
3	rs57161733	T	C	0.047619	1008
3	rs58617436	T	C	0.047619	1008
3	rs57201363	A	G	0.0505952	1008
3	rs6788763	T	C	0.0218254	1008
3	rs58314792	T	C	0.223214	1008
3	rs75222012	T	C	0.0505952	1008
3	rs9823064	A	G	0.0724206	1008
3	rs79519626	C	A	0.0287698	1008
3	rs7650295	A	G	0.0505952	1008
3	rs57825001	C	T	0.0505952	1008
3	rs57904270	C	T	0.0505952	1008
3	rs60993983	C	T	0.0505952	1008
3	rs7427885	G	T	0.031746	1008
3	rs7427937	G	A	0.031746	1008
3	rs7427909	C	A	0.031746	1008
3	rs143179245	C	T	0.031746	1008
3	rs3935701	A	G	0.0505952	1008
3	rs73153038	A	C	0.0515873	1008
3	rs114497218	G	C	0.0327381	1008
3	rs115973107	G	T	0.0327381	1008
3	rs73153039	A	C	0.0496032	1008
3	rs80174604	G	A	0.133929	1008
3	rs9812906	G	A	0.0238095	1008
3	rs57427954	G	C	0.0505952	1008
3	rs73153042	T	C	0.0505952	1008
3	rs114576119	T	G	0.031746	1008
3	rs11921244	T	G	0.0505952	1008
3	rs11918295	G	A	0.0505952	1008
3	rs7427235	A	C	0.0505952	1008
3	rs13321297	T	A	0.0228175	1008
3	rs73153047	A	G	0.0505952	1008
3	rs78470539	T	C	0.031746	1008
3	rs73153048	A	T	0.0505952	1008
3	rs73153050	C	T	0.031746	1008
3	rs116572026	G	A	0.031746	1008
3	rs74999637	T	C	0.047619	1008
3	rs78369091	T	A	0.0505952	1008
3	rs73153051	C	T	0.0505952	1008
3	rs73153052	G	T	0.0505952	1008
3	rs112731490	T	C	0.031746	1008
3	rs73153055	C	T	0.0505952	1008
3	rs13095571	T	C	0.0228175	1008
3	rs11924717	A	G	0.0505952	1008
3	rs35302807	T	C	0.0505952	1008
3	rs73153057	A	C	0.0505952	1008
3	rs111615434	C	T	0.0505952	1008
3	rs73153058	T	A	0.0505952	1008
3	rs73153059	A	G	0.031746	1008
3	rs115410162	C	T	0.047619	1008
3	rs114251619	A	G	0.0505952	1008
3	rs73153061	C	T	0.031746	1008
3	rs60158152	T	C	0.0505952	1008
3	rs6780076	A	C	0.0505952	1008
3	rs58233162	G	A	0.047619	1008
3	rs7618836	T	C	0.0505952	1008
3	rs117347138	C	T	0.031746	1008
3	rs73153063	G	T	0.0505952	1008
3	rs73153064	T	C	0.0505952	1008
3	rs75356537	C	T	0.031746	1008
3	rs139298762	C	A	0.0257937	1008
3	rs77520337	T	C	0.162698	1008
3	rs73153068	C	T	0.031746	1008
3	rs138933896	G	A	0.0446429	1008
3	rs73153069	C	T	0.047619	1008
3	rs73153070	C	T	0.047619	1008
3	rs112910260	A	C	0.0505952	1008
3	rs73153071	A	C	0.0505952	1008
3	rs73153072	C	T	0.047619	1008
3	rs73153073	T	C	0.0505952	1008
3	rs73153074	G	C	0.0505952	1008
3	rs9310517	G	A	0.0714286	1008
3	rs73153075	C	T	0.0505952	1008
3	rs9876715	G	A	0.0505952	1008
3	rs11928397	C	A	0.0505952	1008
3	rs9881850	C	T	0.0208333	1008
3	rs77846871	G	A	0.031746	1008
3	rs73153079	C	T	0.047619	1008
3	rs146129095	T	C	0.00496032	1008
3	rs112560931	T	C	0.0505952	1008
3	rs67851870	A	G	0.0208333	1008
3	rs9713431	T	C	0.0505952	1008
3	rs9812199	C	T	0.0208333	1008
3	rs11915019	C	G	0.0505952	1008
3	rs73153086	T	G	0.0505952	1008
3	rs73153089	A	T	0.0505952	1008
3	rs73153090	A	C	0.300595	1008
3	rs78235338	A	T	0.047619	1008
3	rs73153093	T	C	0.0505952	1008
3	rs78633307	C	A	0.0505952	1008
3	rs117571854	G	T	0.031746	1008
3	rs9681747	G	A	0.031746	1008
3	rs73153096	G	T	0.0505952	1008
3	rs150838016	G	A	0.0128968	1008
3	rs76110320	T	C	0.222222	1008
3	rs12108135	T	A	0.0505952	1008
3	rs58790051	C	G	0.0505952	1008
3	rs139618105	A	C	0.0277778	1008
3	rs60140283	G	C	0.0496032	1008
3	rs73153102	C	T	0.0496032	1008
3	rs73155203	T	A	0.0505952	1008
3	rs73155205	A	G	0.0496032	1008
3	rs117615725	T	C	0.0228175	1008
3	rs118083192	C	T	0.046627	1008
3	rs73155206	A	C	0.0505952	1008
3	rs113219782	A	C	0.0505952	1008
3	rs73155208	C	T	0.031746	1008
3	rs9821318	C	T	0.0714286	1008
3	rs73155209	T	C	0.0505952	1008
3	rs73155211	C	T	0.0505952	1008
3	rs73155212	G	A	0.047619	1008
3	rs73155213	A	T	0.0505952	1008
3	rs73155214	G	A	0.0505952	1008
3	rs117758467	G	A	0.0426587	1008
3	rs9757339	T	C	0.0714286	1008
3	rs73155215	T	C	0.0505952	1008
3	rs73155225	C	T	0.0505952	1008
3	rs73155226	T	C	0.0505952	1008
3	rs111411051	A	G	0.031746	1008
3	rs114784870	G	C	0.0505952	1008
3	rs139592795	C	T	0.0505952	1008
3	rs188681293	C	T	0.0327381	1008
3	rs139213030	G	T	0.0505952	1008
3	rs151117566	C	T	0.0505952	1008
3	rs146799605	T	C	0.298611	1008
3	rs9681628	G	A	0.0505952	1008
3	rs76060279	C	T	0.0505952	1008
3	rs73160923	G	A	0.0505952	1008
3	rs9310519	G	A	0.0714286	1008
3	rs142499858	G	A	0.0138889	1008
3	rs9310520	A	G	0.0714286	1008
3	rs58003185	A	G	0.0505952	1008
3	rs117849654	C	T	0.0109127	1008
3	rs58595628	G	A	0.0515873	1008
3	rs56746012	A	C	0.0505952	1008
3	rs116494155	A	G	0.031746	1008
3	rs61284353	G	A	0.0505952	1008
3	rs57344515	A	T	0.0505952	1008
3	rs57087795	A	G	0.0505952	1008
3	rs113362669	C	T	0.0496032	1008
3	rs73160929	A	C	0.0505952	1008
3	rs11920751	C	T	0.0505952	1008
3	rs57487616	G	A	0.0505952	1008
3	rs59582994	C	A	0.0496032	1008
3	rs112303378	T	G	0.0496032	1008
3	rs11922854	G	A	0.0496032	1008
3	rs9758476	T	C	0.77381	1008
3	rs114717504	T	A	0.031746	1008
3	rs73160937	T	C	0.031746	1008
3	rs145514811	T	C	0.00496032	1008
3	rs9875973	T	C	0.0704365	1008
3	rs74345393	G	A	0.046627	1008
3	rs112069060	A	G	0.0496032	1008
3	rs111651075	G	T	0.0496032	1008
3	rs73160940	T	C	0.0496032	1008
3	rs73160942	A	C	0.0496032	1008
3	rs9756494	A	G	0.0714286	1008
3	rs117446454	T	C	0.0357143	1008
3	rs143124163	A	C	0.0198413	1008
3	rs13320647	A	C	0.0714286	1008
3	rs117113616	G	T	0.0337302	1008
3	rs73160943	C	T	0.0515873	1008
3	rs117876378	A	G	0.0337302	1008
3	rs58743613	T	G	0.0357143	1008
3	rs147145280	A	G	0.0496032	1008
3	rs74626500	A	C	0.0555556	1008
3	rs73160950	A	C	0.0496032	1008
3	rs73160951	G	C	0.0496032	1008
3	rs116887048	T	A	0.0426587	1008
3	rs113498052	A	G	0.0337302	1008
3	rs117700980	T	C	0.0337302	1008
3	rs11914797	C	G	0.0496032	1008
3	rs118001271	C	T	0.0337302	1008
3	rs112436581	C	G	0.0337302	1008
3	rs73160957	A	T	0.0496032	1008
3	rs12185952	G	T	0.0496032	1008
3	rs147800976	G	A	0.0486111	1008
3	rs117412096	T	C	0.0337302	1008
3	rs78172794	T	C	0.0347222	1008
3	rs186949843	C	G	0.0128968	1008
3	rs113834241	T	C	0.046627	1008
3	rs74450778	T	C	0.0505952	1008
3	rs148318521	T	A	0.0238095	1008
3	rs147210499	G	T	0.0168651	1008
3	rs9847461	C	G	0.0218254	1008
3	rs9847477	C	G	0.0724206	1008
3	rs150958710	A	G	0.0456349	1008
3	rs73160967	C	A	0.0347222	1008
3	rs148117988	A	G	0.0347222	1008
3	rs73165725	C	T	0.0505952	1008
3	rs9851302	G	T	0.0505952	1008
3	rs73165729	C	T	0.0505952	1008
3	rs116956590	T	C	0.0347222	1008
3	rs117187080	G	A	0.0347222	1008
3	rs117518595	T	C	0.0416667	1008
3	rs116932183	C	T	0.0347222	1008
3	rs114503795	T	C	0.0347222	1008
3	rs9823767	A	G	0.0714286	1008
3	rs145236362	T	C	0.0119048	1008
3	rs118020549	A	T	0.0347222	1008
3	rs117574802	C	A	0.0347222	1008
3	rs116031773	T	A	0.0347222	1008
3	rs73165734	G	A	0.0505952	1008
3	rs73165735	T	G	0.0505952	1008
3	rs117923952	G	C	0.0327381	1008
3	rs9880971	C	A	0.0208333	1008
3	rs9881089	C	A	0.0208333	1008
3	rs138074221	T	C	0.0347222	1008
3	rs149544724	G	C	0.0347222	1008
3	rs80314744	T	C	0.0347222	1008
3	rs118183823	C	T	0.0347222	1008
3	rs137948604	G	C	0.0347222	1008
3	rs9310523	C	T	0.0208333	1008
3	rs117138682	T	C	0.0347222	1008
3	rs9815204	C	T	0.0714286	1008
3	rs117797023	T	C	0.0357143	1008
3	rs117970196	C	T	0.0347222	1008
3	rs117568285	G	A	0.0347222	1008
3	rs114842964	T	C	0.0347222	1008
3	rs111494648	C	T	0.292659	1008
3	rs57075753	G	A	0.0396825	1008
3	rs12152509	A	G	0.0505952	1008
3	rs76190492	A	T	0.0347222	1008
3	rs117201847	G	C	0.0168651	1008
3	rs78965046	C	A	0.0347222	1008
3	rs9853571	T	C	0.0198413	1008
3	rs78514070	A	G	0.0505952	1008
3	rs9310524	C	T	0.0714286	1008
3	rs9310525	A	C	0.769841	1008
3	rs73165764	T	C	0.0505952	1008
3	rs142089294	A	G	0.0347222	1008
3	rs11921699	G	A	0.0505952	1008
3	rs181096916	A	G	0.0347222	1008
3	rs117408000	C	T	0.0347222	1008
3	rs118190515	T	G	0.0347222	1008
3	rs117163706	C	T	0.0347222	1008
3	rs115763416	C	T	0.0347222	1008
3	rs9310526	T	G	0.0714286	1008
3	rs117091685	A	G	0.0347222	1008
3	rs147591010	T	G	0.0347222	1008
3	rs115112282	C	T	0.0347222	1008
3	rs9860854	G	C	0.0714286	1008
3	rs112087742	G	T	0.0505952	1008
3	rs142094176	G	C	0.0297619	1008
3	rs117572665	G	C	0.0347222	1008
3	rs117893100	G	A	0.0357143	1008
3	rs77168928	T	C	0.0347222	1008
3	rs115920333	C	T	0.031746	1008
3	rs74330449	C	G	0.0347222	1008
3	rs9821955	A	G	0.0208333	1008
3	rs9284837	A	G	0.768849	1008
3	rs145784626	G	A	0.0357143	1008
3	rs117816677	G	A	0.0347222	1008
3	rs79623209	G	A	0.0109127	1008
3	rs78779922	T	C	0.0347222	1008
3	rs148437375	T	C	0.0347222	1008
3	rs143981635	C	T	0.0505952	1008
3	rs144454626	G	T	0.00496032	1008
3	rs9681617	T	C	0.0208333	1008
3	rs12632826	T	C	0.397817	1008
3	rs139089476	T	A	0.0347222	1008
3	rs9681644	C	T	0.0208333	1008
3	rs9310527	A	G	0.0763889	1008
3	rs9310528	C	T	0.0744048	1008
3	rs142472609	T	C	0.0357143	1008
3	rs117117986	T	G	0.0357143	1008
3	rs114625643	T	C	0.0347222	1008
3	rs116924824	G	A	0.0644841	1008
3	rs77758216	C	T	0.0347222	1008
3	rs117613133	A	G	0.0347222	1008
3	rs140223451	T	C	0.00496032	1008
3	rs12374023	C	T	0.0347222	1008
3	rs9839588	T	C	0.0714286	1008
3	rs12106899	G	A	0.0505952	1008
3	rs12106900	C	T	0.0505952	1008
3	rs6779834	G	A	0.0208333	1008
3	rs73165792	A	T	0.0505952	1008
3	rs114622619	A	C	0.031746	1008
3	rs60940413	A	G	0.0505952	1008
3	rs4470554	T	C	0.979167	1008
3	rs149979118	G	A	0.0277778	1008
3	rs191322156	T	C	0.014881	1008
3	rs74697238	A	G	0.22123	1008
3	rs117756860	T	C	0.0347222	1008
3	rs75578033	A	C	0.00992063	1008
3	rs75977659	T	A	0.0406746	1008
3	rs117692078	C	G	0.0357143	1008
3	rs117086754	T	C	0.0347222	1008
3	rs117476640	G	C	0.0347222	1008
3	rs73167504	A	C	0.077381	1008
3	rs7619879	C	G	0.0505952	1008
3	rs9855515	G	A	0.978175	1008
3	rs75863123	T	G	0.0347222	1008
3	rs117526747	G	A	0.0347222	1008
3	rs9985472	A	G	0.978175	1008
3	rs117867265	C	T	0.0347222	1008
3	rs117356138	C	T	0.0347222	1008
3	rs11128836	T	C	0.928571	1008
3	rs11923589	C	T	0.0505952	1008
3	rs11923635	C	T	0.0505952	1008
3	rs17200881	G	A	0.0347222	1008
3	rs4377510	G	A	0.928571	1008
3	rs4637311	C	T	0.928571	1008
3	rs11914537	T	C	0.0505952	1008
3	rs61448411	G	A	0.0753968	1008
3	rs11915560	T	C	0.0505952	1008
3	rs4908987	T	C	0.979167	1008
3	rs55701200	C	T	0.963294	1008
3	rs13071728	A	C	0.979167	1008
3	rs145080899	G	A	0.0109127	1008
3	rs149673987	A	G	0.0347222	1008
3	rs61236237	T	C	0.928571	1008
3	rs6807020	C	G	0.928571	1008
3	rs6768637	T	C	0.979167	1008
3	rs6768666	T	C	0.963294	1008
3	rs6782889	G	T	0.927579	1008
3	rs148120151	G	A	0.0347222	1008
3	rs78836201	T	C	0.031746	1008
3	rs4908992	A	G	0.963294	1008
3	rs34485427	C	A	0.963294	1008
3	rs13096559	G	T	0.963294	1008
3	rs5014632	A	G	0.979167	1008
3	rs142056295	A	G	0.0347222	1008
3	rs146679988	G	A	0.0347222	1008
3	rs11128837	T	C	0.979167	1008
3	rs11128838	G	A	0.927579	1008
3	rs12487248	C	T	0.963294	1008
3	rs9857910	A	T	0.979167	1008
3	rs78398054	G	C	0.269841	1008
3	rs6789697	G	A	0.963294	1008
3	rs6792422	G	T	0.979167	1008
3	rs6784025	A	T	0.928571	1008
3	rs116982999	C	A	0.0347222	1008
3	rs147043661	A	G	0.0347222	1008
3	rs118050065	T	C	0.0347222	1008
3	rs4484221	C	G	0.979167	1008
3	rs11708672	C	T	0.928571	1008
3	rs11128839	C	T	0.979167	1008
3	rs12634674	T	G	0.963294	1008
3	rs11128840	C	G	0.928571	1008
3	rs6806610	G	A	0.928571	1008
3	rs4243835	A	G	0.979167	1008
3	rs4243836	C	T	0.979167	1008
3	rs79115462	G	C	0.155754	1008
3	rs4513482	C	T	0.979167	1008
3	rs61081795	T	C	0.979167	1008
3	rs6780587	C	T	0.928571	1008
3	rs4589965	C	T	0.979167	1008
3	rs13065637	T	C	0.979167	1008
3	rs114409354	G	A	0.218254	1008
3	rs7651998	G	A	0.928571	1008
3	rs7632240	C	A	0.979167	1008
3	rs55974984	G	A	0.294643	1008
3	rs6795189	T	A	0.979167	1008
3	rs6809062	G	A	0.979167	1008
3	rs117035053	T	C	0.0347222	1008
3	rs13083917	T	A	0.963294	1008
3	rs184017795	A	G	0.0347222	1008
3	rs6577616	C	T	0.979167	1008
3	rs6577617	G	T	0.979167	1008
3	rs6577618	A	T	0.928571	1008
3	rs6577619	C	T	0.979167	1008
3	rs146521975	G	A	0.0347222	1008
3	rs9869999	G	T	0.979167	1008
3	rs151165488	T	C	0.0347222	1008
3	rs13085167	C	T	0.979167	1008
3	rs36172181	G	A	0.928571	1008
3	rs13097908	A	G	0.979167	1008
3	rs117354245	A	T	0.0347222	1008
3	rs4909009	C	A	0.979167	1008
3	rs10510477	T	C	0.979167	1008
3	rs11128841	C	T	0.979167	1008
3	rs4602424	A	T	0.979167	1008
3	rs146325360	C	T	0.030754	1008
3	rs11927654	G	A	0.928571	1008
3	rs6577622	T	C	0.979167	1008
3	rs76001776	C	T	0.22619	1008
3	rs7630695	A	G	0.979167	1008
3	rs115052992	T	C	0.0347222	1008
3	rs8179891	T	G	0.928571	1008
3	rs4908958	G	A	0.963294	1008
3	rs34297417	T	C	0.979167	1008
3	rs7617683	T	C	0.963294	1008
3	rs56221450	C	A	0.0347222	1008
3	rs12634893	T	C	0.928571	1008
3	rs10510478	A	G	0.928571	1008
3	rs4408889	T	C	0.928571	1008
3	rs118146108	G	A	0.0347222	1008
3	rs4128509	T	C	0.979167	1008
3	rs56059241	C	A	0.928571	1008
3	rs17273076	T	C	0.031746	1008
3	rs4243837	G	A	0.928571	1008
3	rs12487916	G	C	0.979167	1008
3	rs7633601	T	C	0.979167	1008
3	rs6797952	A	G	0.979167	1008
3	rs11128842	G	C	0.928571	1008
3	rs4909010	G	A	0.979167	1008
3	rs4908959	G	A	0.979167	1008
3	rs144464914	A	G	0.0109127	1008
3	rs146642105	G	C	0.0347222	1008
3	rs11128844	C	T	0.979167	1008
3	rs148075446	T	A	0.0347222	1008
3	rs142351623	G	A	0.0347222	1008
3	rs35460334	C	T	0.928571	1008
3	rs117523878	T	C	0.0347222	1008
3	rs7627064	T	C	0.928571	1008
3	rs7622878	C	T	0.979167	1008
3	rs192221228	C	T	0.0277778	1008
3	rs13085441	T	C	0.979167	1008
3	rs9816920	A	C	0.979167	1008
3	rs200612648	A	C	0.0267857	1008
3	rs201629087	A	T	0.0902778	1008
3	rs143605470	A	G	0.0347222	1008
3	rs35642812	C	G	0.979167	1008
3	rs34002492	C	G	0.928571	1008
3	rs146195995	A	G	0.0267857	1008
3	rs139094802	T	A	0.0257937	1008
3	rs4444738	A	G	0.979167	1008
3	rs7647914	A	G	0.979167	1008
3	rs7647928	A	G	0.979167	1008
3	rs7613953	G	T	0.928571	1008
3	rs7650617	A	G	0.928571	1008
3	rs13061771	C	T	0.979167	1008
3	rs11128848	A	G	0.979167	1008
3	rs199916602	G	A	0.0406746	1008
3	rs117262128	A	G	0.0347222	1008
3	rs4435673	A	G	0.928571	1008
3	rs4566567	C	T	0.979167	1008
3	rs138588473	A	T	0.0238095	1008
3	rs4568172	A	G	0.979167	1008
3	rs4431138	G	C	0.963294	1008
3	rs117034289	T	A	0.0347222	1008
3	rs188621126	A	T	0.0396825	1008
3	rs75490574	C	A	0.0347222	1008
3	rs117129488	G	A	0.0347222	1008
3	rs144678625	A	G	0.0347222	1008
3	rs148500897	C	T	0.0138889	1008
3	rs117608338	A	G	0.0347222	1008
3	rs189016705	A	G	0.00793651	1008
3	rs6810235	C	A	0.979167	1008
3	rs12497320	G	A	0.979167	1008
3	rs12490933	A	G	0.928571	1008
3	rs115638551	T	G	0.0347222	1008
3	rs117321181	A	G	0.0347222	1008
3	rs118071774	A	G	0.0347222	1008
3	rs4909012	C	A	0.979167	1008
3	rs116933218	C	A	0.0287698	1008
3	rs9681893	T	A	0.963294	1008
3	rs144199653	G	A	0.00396825	1008
3	rs13071934	G	C	0.979167	1008
3	rs4908963	T	C	0.963294	1008
3	rs12631291	G	A	0.963294	1008
3	rs13076724	A	G	0.928571	1008
3	rs4908964	C	T	0.979167	1008
3	rs4243838	T	C	0.979167	1008
3	rs9681232	A	G	0.979167	1008
3	rs117826382	C	A	0.0347222	1008
3	rs7431897	G	T	0.963294	1008
3	rs12632570	A	C	0.978175	1008
3	rs34487714	T	C	0.979167	1008
3	rs35697509	G	T	0.979167	1008
3	rs8179983	C	T	0.979167	1008
3	rs11128849	T	C	0.928571	1008
3	rs11128850	A	G	0.930556	1008
3	rs10433559	T	C	0.396825	1008
3	rs6577643	C	G	0.979167	1008
3	rs6577644	A	G	0.979167	1008
3	rs4482690	T	A	0.979167	1008
3	rs13069155	A	G	0.928571	1008
3	rs4908965	T	C	0.928571	1008
3	rs139554704	G	A	0.0277778	1008
3	rs6803312	T	C	0.979167	1008
3	rs4488868	T	C	0.928571	1008
3	rs4908966	A	G	0.979167	1008
3	rs4908967	C	A	0.928571	1008
3	rs11128852	T	C	0.944444	1008
3	rs138722539	C	T	0.0376984	1008
3	rs9880456	A	G	0.979167	1008
3	rs11929111	A	G	0.979167	1008
3	rs4908968	T	C	0.944444	1008
3	rs4908969	T	C	0.963294	1008
3	rs11915971	A	T	0.924603	1008
3	rs201731775	T	A	0.046627	1008
3	rs117125756	C	G	0.0347222	1008
3	rs7652156	C	G	0.979167	1008
3	rs62238360	C	T	0.229167	1008
3	rs11927637	A	G	0.979167	1008
3	rs11719266	A	G	0.979167	1008
3	rs117945992	G	A	0.0347222	1008
3	rs11719326	A	C	0.928571	1008
3	rs367818242	G	C	0.00892857	1008
3	rs116398779	G	A	0.0347222	1008
3	rs7627732	T	C	0.928571	1008
3	rs116192810	G	T	0.0347222	1008
3	rs116856738	G	A	0.0347222	1008
3	rs117329592	C	T	0.031746	1008
3	rs6804837	G	A	0.963294	1008
3	rs4908938	G	A	0.928571	1008
3	rs5023579	A	T	0.970238	1008
3	rs4312680	G	A	0.928571	1008
3	rs4908970	A	G	0.928571	1008
3	rs4908971	T	C	0.928571	1008
3	rs147657424	C	G	0.0347222	1008
3	rs143572364	A	C	0.0297619	1008
3	rs144688535	C	G	0.00396825	1008
3	rs11708664	A	G	0.219246	1008
3	rs4349529	A	G	0.930556	1008
3	rs4643736	G	T	0.944444	1008
3	rs9867064	C	T	0.979167	1008
3	rs35811992	G	A	0.930556	1008
3	rs4908939	G	A	0.979167	1008
3	rs4435674	C	T	0.979167	1008
3	rs77466012	A	C	0.0119048	1008
3	rs13079096	T	A	0.930556	1008
3	rs12488591	T	C	0.965278	1008
3	rs4908972	T	C	0.965278	1008
3	rs4908940	A	C	0.979167	1008
3	rs4611850	T	G	0.933532	1008
3	rs4566568	A	G	0.979167	1008
3	rs4908973	T	C	0.979167	1008
3	rs6796448	C	T	0.965278	1008
3	rs6789467	G	C	0.930556	1008
3	rs143806780	C	T	0.0327381	1008
3	rs6809775	T	C	0.979167	1008
3	rs10433561	T	G	0.930556	1008
3	rs7609916	A	G	0.965278	1008
3	rs78897636	C	G	0.136905	1008
3	rs7427588	A	G	0.979167	1008
3	rs7645459	C	G	0.930556	1008
3	rs61159038	T	C	0.031746	1008
3	rs11128855	T	G	0.975198	1008
3	rs34146452	T	C	0.975198	1008
3	rs7642860	G	A	0.975198	1008
3	rs4260468	C	T	0.926587	1008
3	rs115917870	A	C	0.0168651	1008
3	rs11921152	C	A	0.975198	1008
3	rs77360738	T	C	0.031746	1008
3	rs10428260	A	G	0.958333	1008
3	rs10428172	C	T	0.975198	1008
3	rs75229706	G	T	0.0277778	1008
3	rs11128857	C	T	0.926587	1008
3	rs118053591	G	T	0.0178571	1008
3	rs148994232	A	G	0.0168651	1008
3	rs13076950	G	A	0.912698	1008
3	rs141360575	C	T	0.0138889	1008
3	rs142823250	G	A	0.0168651	1008
3	rs143843594	T	G	0.031746	1008
3	rs138122729	G	A	0.0168651	1008
3	rs141168122	C	T	0.031746	1008
3	rs117793139	G	T	0.015873	1008
3	rs375850261	C	A	0.031746	1008
3	rs150002735	A	C	0.0138889	1008
3	rs189178996	G	A	0.031746	1008
3	rs117093948	C	T	0.0863095	1008
3	rs368570338	A	T	0.031746	1008
3	rs4908941	G	A	0.975198	1008
3	rs11709790	A	C	0.926587	1008
3	rs11709941	A	G	0.975198	1008
3	rs146168851	G	A	0.031746	1008
3	rs139104917	A	G	0.0178571	1008
3	rs142214988	T	G	0.0178571	1008
3	rs4616675	A	G	0.975198	1008
3	rs4243833	C	T	0.926587	1008
3	rs4487265	G	A	0.975198	1008
3	rs141567845	T	G	0.031746	1008
3	rs4404476	T	C	0.975198	1008
3	rs57816103	G	A	0.0486111	1008
3	rs117381165	A	G	0.031746	1008
3	rs4908976	G	A	0.926587	1008
3	rs370215130	T	G	0.031746	1008
3	rs187172583	C	T	0.031746	1008
3	rs9849948	A	G	0.0486111	1008
3	rs4632574	A	G	0.958333	1008
3	rs4422341	G	C	0.926587	1008
3	rs12492504	A	T	0.958333	1008
3	rs6786472	A	T	0.0168651	1008
3	rs115923175	C	G	0.0168651	1008
3	rs140858869	A	T	0.0168651	1008
3	rs149747938	C	A	0.0168651	1008
3	rs11128858	A	G	0.975198	1008
3	rs7428585	G	A	0.958333	1008
3	rs12152443	A	G	0.0168651	1008
3	rs193164755	T	C	0.031746	1008
3	rs12152369	T	C	0.0168651	1008
3	rs114335585	T	G	0.0168651	1008
3	rs144561666	A	G	0.0168651	1008
3	rs148195341	T	C	0.0168651	1008
3	rs12152386	T	G	0.0168651	1008
3	rs7625105	G	A	0.926587	1008
3	rs6577593	G	A	0.975198	1008
3	rs150697973	G	A	0.0168651	1008
3	rs138879508	T	C	0.0168651	1008
3	rs117887651	T	C	0.0168651	1008
3	rs117287162	C	T	0.0168651	1008
3	rs147480925	G	A	0.0168651	1008
3	rs190248155	G	A	0.031746	1008
3	rs191041652	T	G	0.031746	1008
3	rs60372273	C	T	0.0724206	1008
3	rs4438689	A	G	0.975198	1008
3	rs140334825	C	T	0.0168651	1008
3	rs144119741	A	G	0.0168651	1008
3	rs146486065	C	G	0.0168651	1008
3	rs140858517	G	A	0.0168651	1008
3	rs117760094	A	C	0.0168651	1008
3	rs115105481	G	T	0.0168651	1008
3	rs116622802	T	C	0.0168651	1008
3	rs114106129	A	G	0.0168651	1008
3	rs28456004	C	T	0.0486111	1008
3	rs144688611	T	C	0.0168651	1008
3	rs114980764	C	T	0.0168651	1008
3	rs145444641	C	T	0.0168651	1008
3	rs6577596	C	T	0.975198	1008
3	rs115743068	A	G	0.0168651	1008
3	rs375234455	G	A	0.031746	1008
3	rs143206509	T	G	0.0168651	1008
3	rs75492944	C	T	0.0426587	1008
3	rs117972287	C	A	0.0168651	1008
3	rs6764934	T	G	0.0486111	1008
3	rs143896592	T	C	0.0168651	1008
3	rs150647035	A	C	0.0168651	1008
3	rs139682330	A	G	0.0178571	1008
3	rs1121175	G	A	0.0168651	1008
3	rs1121174	C	G	0.0168651	1008
3	rs117420384	A	G	0.0168651	1008
3	rs117744841	A	T	0.0168651	1008
3	rs114272651	A	C	0.0168651	1008
3	rs117125536	G	A	0.0168651	1008
3	rs115489441	T	C	0.0168651	1008
3	rs142101926	T	C	0.0168651	1008
3	rs115797191	T	C	0.0168651	1008
3	rs151178167	T	C	0.0168651	1008
3	rs140082146	T	C	0.0168651	1008
3	rs17273083	T	C	0.0168651	1008
3	rs192643425	G	A	0.0168651	1008
3	rs184623867	C	A	0.0168651	1008
3	rs12107652	T	G	0.0486111	1008
3	rs147118242	C	A	0.0168651	1008
3	rs138455687	A	G	0.0168651	1008
3	rs116937481	G	A	0.0168651	1008
3	rs144023131	G	T	0.0168651	1008
3	rs143282601	T	C	0.0168651	1008
3	rs17273090	G	A	0.0168651	1008
3	rs141414407	A	G	0.0168651	1008
3	rs115689463	G	T	0.0168651	1008
3	rs116190932	A	G	0.0168651	1008
3	rs116892138	A	C	0.0168651	1008
3	rs150813139	T	C	0.0168651	1008
3	rs118021263	T	C	0.0168651	1008
3	rs17273097	G	A	0.0168651	1008
3	rs992522	T	G	0.0168651	1008
3	rs992521	A	G	0.0168651	1008
3	rs1469558	T	G	0.926587	1008
3	rs149729450	T	C	0.0168651	1008
3	rs145510656	T	C	0.0168651	1008
3	rs148416653	G	A	0.0168651	1008
3	rs115853645	A	G	0.0168651	1008
3	rs114320802	A	T	0.0168651	1008
3	rs115573790	C	T	0.0168651	1008
3	rs115386475	T	C	0.0168651	1008
3	rs117034001	C	T	0.0188492	1008
3	rs565614045	T	C	0.031746	1008
3	rs115383402	G	A	0.0178571	1008
3	rs117304193	A	T	0.031746	1008
3	rs76599667	C	G	0.031746	1008
3	rs138192897	T	C	0.031746	1008
3	rs73168749	C	T	0.0486111	1008
3	rs73168750	C	T	0.0486111	1008
3	rs79591188	G	A	0.0486111	1008
3	rs75373290	T	C	0.0486111	1008
3	rs76419585	C	A	0.0486111	1008
3	rs11128860	A	G	0.0486111	1008
3	rs11128861	T	C	0.0486111	1008
3	rs11128862	A	G	0.0486111	1008
3	rs11128863	G	A	0.0486111	1008
3	rs17044038	G	C	0.0486111	1008
3	rs17200916	C	T	0.926587	1008
3	rs73168756	A	G	0.0486111	1008
3	rs17044041	A	G	0.0486111	1008
3	rs56726310	T	C	0.0486111	1008
3	rs11128864	A	G	0.0486111	1008
3	rs11128865	T	C	0.0486111	1008
3	rs373025643	C	T	0.031746	1008
3	rs11128866	C	T	0.0486111	1008
3	rs11128867	A	G	0.0486111	1008
3	rs11128868	T	C	0.0486111	1008
3	rs11128869	A	G	0.0168651	1008
3	rs11128870	T	C	0.0486111	1008
3	rs61601581	C	T	0.0486111	1008
3	rs58280814	C	T	0.0486111	1008
3	rs56777792	G	A	0.0486111	1008
3	rs60744506	G	A	0.0486111	1008
3	rs112798970	C	T	0.0486111	1008
3	rs17044050	G	T	0.0486111	1008
3	rs73168763	A	G	0.0486111	1008
3	rs17200923	T	C	0.0168651	1008
3	rs111389064	C	T	0.0486111	1008
3	rs115291830	G	T	0.0168651	1008
3	rs17044053	G	A	0.0486111	1008
3	rs17044054	T	C	0.0486111	1008
3	rs111910352	A	T	0.0486111	1008
3	rs11927436	C	T	0.046627	1008
3	rs11916141	T	C	0.0486111	1008
3	rs76163281	C	G	0.227183	1008
3	rs11927611	G	A	0.0486111	1008
3	rs118074697	A	G	0.031746	1008
3	rs17200930	T	C	0.0168651	1008
3	rs17200937	C	T	0.0168651	1008
3	rs6772619	C	A	0.0486111	1008
3	rs6763348	G	C	0.031746	1008
3	rs919562	G	A	0.977183	1008
3	rs6780341	A	G	0.0486111	1008
3	rs79923071	G	C	0.0486111	1008
3	rs114290949	T	A	0.0168651	1008
3	rs2033379	A	G	0.977183	1008
3	rs2033378	G	A	0.928571	1008
3	rs11925066	C	T	0.0486111	1008
3	rs11925145	G	A	0.0168651	1008
3	rs17200944	C	T	0.0178571	1008
3	rs11128871	G	T	0.929563	1008
3	rs12495352	G	A	0.927579	1008
3	rs6785982	C	G	0.0486111	1008
3	rs6793958	T	C	0.0496032	1008
3	rs6794148	T	C	0.0496032	1008
3	rs58494604	G	A	0.404762	1008
3	rs58042633	A	C	0.0496032	1008
3	rs112019387	G	A	0.0496032	1008
3	rs73168777	G	A	0.0496032	1008
3	rs17044072	T	C	0.0496032	1008
3	rs17273111	G	A	0.977183	1008
3	rs4908942	T	C	0.977183	1008
3	rs4908978	G	C	0.977183	1008
3	rs13062642	G	A	0.977183	1008
3	rs6804677	T	C	0.977183	1008
3	rs6787380	G	A	0.977183	1008
3	rs76882595	G	A	0.0287698	1008
3	rs6771673	G	A	0.926587	1008
3	rs4908979	T	A	0.977183	1008
3	rs4908981	C	T	0.958333	1008
3	rs2033377	T	C	0.977183	1008
3	rs2033374	A	G	0.977183	1008
3	rs192205340	G	A	0.031746	1008
3	rs146161644	G	A	0.0188492	1008
3	rs2033373	T	C	0.977183	1008
3	rs28796017	C	T	0.977183	1008
3	rs4450852	T	C	0.977183	1008
3	rs4330281	T	C	0.977183	1008
3	rs7633898	C	T	0.977183	1008
3	rs189513603	G	A	0.031746	1008
3	rs4908982	T	C	0.977183	1008
3	rs4908984	T	C	0.977183	1008
3	rs4908985	T	C	0.977183	1008
3	rs189168319	C	T	0.0277778	1008
3	rs1430898	C	T	0.0188492	1008
3	rs1430897	C	T	0.0188492	1008
3	rs1430896	G	A	0.977183	1008
3	rs4908986	C	G	0.977183	1008
3	rs76861652	T	G	0.031746	1008
3	rs143071045	C	A	0.0238095	1008
3	rs147271077	C	T	0.031746	1008
3	rs140764940	G	T	0.031746	1008
3	rs17273139	T	G	0.0188492	1008
3	rs7611590	C	G	0.926587	1008
3	rs117366717	C	G	0.0575397	1008
3	rs6780932	C	T	0.926587	1008
3	rs10510480	T	C	0.364087	1008
3	rs117678882	C	T	0.031746	1008
3	rs1430895	C	T	0.977183	1008
3	rs1430894	C	T	0.977183	1008
3	rs76532927	T	G	0.0297619	1008
3	rs6794859	C	T	0.926587	1008
3	rs6577597	A	G	0.975198	1008
3	rs6802932	T	A	0.926587	1008
3	rs2337387	G	A	0.977183	1008
3	rs150947720	A	T	0.0287698	1008
3	rs1004307	G	C	0.926587	1008
3	rs139267848	C	T	0.0188492	1008
3	rs17200979	G	T	0.77877	1008
3	rs717556	G	A	0.272817	1008
3	rs144074312	T	C	0.0188492	1008
3	rs1367520	A	G	0.031746	1008
3	rs117291442	C	G	0.0277778	1008
3	rs930147	G	A	0.0188492	1008
3	rs4243834	G	T	0.917659	1008
3	rs117249198	A	G	0.0396825	1008
3	rs73038214	C	A	0.390873	1008
3	rs7632834	T	C	0.978175	1008
3	rs9862290	C	T	0.91369	1008
3	rs114911412	G	A	0.0188492	1008
3	rs116363181	G	A	0.0188492	1008
3	rs4908988	A	G	0.926587	1008
3	rs1430904	C	G	0.928571	1008
3	rs75964463	A	G	0.0833333	1008
3	rs17044097	C	T	0.0178571	1008
3	rs17044102	G	A	0.0178571	1008
3	rs75153089	T	C	0.0525794	1008
3	rs75187222	G	A	0.0178571	1008
3	rs10510481	A	T	0.0178571	1008
3	rs78996412	A	G	0.0178571	1008
3	rs113110385	T	C	0.0178571	1008
3	rs76157256	C	G	0.0744048	1008
3	rs148251009	G	A	0.014881	1008
3	rs9859223	C	T	0.12996	1008
3	rs140272891	G	C	0.0426587	1008
3	rs114077145	T	C	0.0386905	1008
3	rs62238423	C	T	0.0486111	1008
3	rs62238424	C	A	0.0486111	1008
3	rs34580836	G	T	0.0704365	1008
3	rs6577599	A	G	0.258929	1008
3	rs117180949	G	A	0.0575397	1008
3	rs146845145	C	T	0.00992063	1008
3	rs62238425	A	C	0.0486111	1008
3	rs62238426	G	C	0.0486111	1008
3	rs150693087	T	G	0.0406746	1008
3	rs13061984	A	T	0.0714286	1008
3	rs6577600	A	G	0.142857	1008
3	rs35703783	G	A	0.0694444	1008
3	rs149269836	C	T	0.180556	1008
3	rs1594432	T	C	0.0982143	1008
3	rs62238430	A	G	0.046627	1008
3	rs56326543	T	C	0.77381	1008
3	rs2217481	T	C	0.77381	1008
3	rs13089217	G	A	0.0684524	1008
3	rs13089390	G	C	0.0684524	1008
3	rs9310534	A	G	0.77381	1008
3	rs1019848	A	G	0.868056	1008
3	rs4908989	T	C	0.936508	1008
3	rs115119750	C	T	0.0496032	1008
3	rs4908990	A	G	0.77381	1008
3	rs76082598	A	G	0.0486111	1008
3	rs140650093	A	G	0.0178571	1008
3	rs12489702	C	T	0.0684524	1008
3	rs117886126	G	A	0.0585317	1008
3	rs12489764	G	C	0.0684524	1008
3	rs1864591	C	G	0.936508	1008
3	rs2116097	A	G	0.936508	1008
3	rs67712814	T	G	0.0704365	1008
3	rs116406289	A	G	0.0486111	1008
3	rs12493277	G	A	0.0684524	1008
3	rs6784611	A	G	0.935516	1008
3	rs2337386	C	G	0.935516	1008
3	rs35513271	A	G	0.0704365	1008
3	rs80151580	G	C	0.225198	1008
3	rs12638630	C	T	0.766865	1008
3	rs35995641	C	T	0.0694444	1008
3	rs75636199	C	G	0.0486111	1008
3	rs111524590	C	T	0.0486111	1008
3	rs78878199	T	A	0.0426587	1008
3	rs9880185	T	G	0.935516	1008
3	rs6793262	T	G	0.934524	1008
3	rs114575417	A	G	0.0595238	1008
3	rs62238431	G	A	0.0496032	1008
3	rs17044112	G	A	0.0505952	1008
3	rs72494967	A	G	0.201389	1008
3	rs76717477	A	G	0.0486111	1008
3	rs17044114	A	G	0.0496032	1008
3	rs1346885	A	G	0.867063	1008
3	rs7648933	T	G	0.0982143	1008
3	rs9819634	G	A	0.765873	1008
3	rs1430884	C	A	0.935516	1008
3	rs4908991	A	G	0.768849	1008
3	rs12492404	T	A	0.0496032	1008
3	rs76025996	T	C	0.0486111	1008
3	rs56809691	T	C	0.0496032	1008
3	rs6577601	T	C	0.887897	1008
3	rs4908944	G	C	0.887897	1008
3	rs919560	A	C	0.0982143	1008
3	rs919561	G	A	0.0496032	1008
3	rs73160161	A	C	0.0496032	1008
3	rs10510482	A	C	0.0496032	1008
3	rs13059889	G	A	0.0674603	1008
3	rs74474493	G	T	0.0416667	1008
3	rs147369783	A	G	0.0496032	1008
3	rs137915682	A	G	0.0982143	1008
3	rs6804191	C	T	0.935516	1008
3	rs12053996	C	T	0.767857	1008
3	rs62238439	T	A	0.0982143	1008
3	rs7616329	T	C	0.935516	1008
3	rs11128872	T	C	0.0982143	1008
3	rs73040214	A	C	0.00396825	1008
3	rs1430885	C	A	0.767857	1008
3	rs1430886	A	C	0.769841	1008
3	rs1430887	C	T	0.886905	1008
3	rs17273209	C	T	0.767857	1008
3	rs1430888	G	A	0.0496032	1008
3	rs7648659	G	A	0.0496032	1008
3	rs7648673	G	A	0.0496032	1008
3	rs6807591	G	A	0.0505952	1008
3	rs6807682	G	C	0.0496032	1008
3	rs76789761	A	T	0.0496032	1008
3	rs2337385	T	A	0.886905	1008
3	rs59512949	C	T	0.0496032	1008
3	rs60127976	A	G	0.0496032	1008
3	rs34841152	T	C	0.0724206	1008
3	rs61347883	T	A	0.0496032	1008
3	rs148187217	C	G	0.0198413	1008
3	rs1025392	T	C	0.936508	1008
3	rs1025393	T	C	0.768849	1008
3	rs66910329	A	G	0.0694444	1008
3	rs7626959	A	G	0.0972222	1008
3	rs7631890	T	C	0.0982143	1008
3	rs7629195	A	C	0.0982143	1008
3	rs4908993	G	C	0.767857	1008
3	rs7632154	T	C	0.0982143	1008
3	rs7629458	A	G	0.0982143	1008
3	rs74413011	C	T	0.0982143	1008
3	rs62238453	A	G	0.0982143	1008
3	rs736262	G	A	0.935516	1008
3	rs62238454	C	T	0.0982143	1008
3	rs1430889	C	T	0.0982143	1008
3	rs12496025	C	T	0.0982143	1008
3	rs12486591	T	C	0.0982143	1008
3	rs62238455	T	A	0.0982143	1008
3	rs28404619	G	C	0.768849	1008
3	rs36078449	C	T	0.0674603	1008
3	rs62238456	C	T	0.0982143	1008
3	rs12497091	G	T	0.0982143	1008
3	rs12497051	C	G	0.0982143	1008
3	rs12492931	C	T	0.0982143	1008
3	rs12496339	T	C	0.0982143	1008
3	rs12493003	G	A	0.0982143	1008
3	rs62238457	C	T	0.0992063	1008
3	rs142232461	G	A	0.0515873	1008
3	rs62238459	T	A	0.0982143	1008
3	rs62240160	C	T	0.0982143	1008
3	rs74695601	T	A	0.0982143	1008
3	rs56225566	T	A	0.767857	1008
3	rs62240161	C	T	0.0982143	1008
3	rs62240162	C	T	0.0982143	1008
3	rs62240163	T	C	0.0982143	1008
3	rs9814726	T	A	0.935516	1008
3	rs62240164	A	T	0.0982143	1008
3	rs62240165	C	T	0.0982143	1008
3	rs62240166	T	A	0.0982143	1008
3	rs1346886	A	G	0.865079	1008
3	rs75286828	T	A	0.0486111	1008
3	rs62240167	A	G	0.0982143	1008
3	rs62240168	G	T	0.0982143	1008
3	rs75597585	A	T	0.0238095	1008
3	rs1430890	C	T	0.766865	1008
3	rs13320315	A	G	0.767857	1008
3	rs1430891	T	C	0.935516	1008
3	rs62240169	C	A	0.0982143	1008
3	rs62240170	G	A	0.0982143	1008
3	rs139837536	A	G	0.0218254	1008
3	rs75074131	A	G	0.0496032	1008
3	rs34620069	T	A	0.0704365	1008
3	rs147630145	C	T	0.0297619	1008
3	rs35596310	T	G	0.0704365	1008
3	rs62240171	A	G	0.0496032	1008
3	rs62240172	A	T	0.0982143	1008
3	rs1430892	C	T	0.0982143	1008
3	rs13067311	C	T	0.0674603	1008
3	rs1430893	C	T	0.0496032	1008
3	rs76971285	C	G	0.230159	1008
3	rs1529599	G	A	0.886905	1008
3	rs12488388	C	T	0.0496032	1008
3	rs1430903	G	A	0.0496032	1008
3	rs73160192	C	T	0.047619	1008
3	rs62240173	A	G	0.094246	1008
3	rs62240174	A	T	0.094246	1008
3	rs79849835	G	C	0.0684524	1008
3	rs2116099	G	A	0.764881	1008
3	rs75744445	C	T	0.0446429	1008
3	rs79722519	C	T	0.0496032	1008
3	rs4465971	T	C	0.930556	1008
3	rs1346888	G	C	0.863095	1008
3	rs143379234	G	T	0.0277778	1008
3	rs1346887	A	G	0.094246	1008
3	rs5011839	T	C	0.094246	1008
3	rs1430902	G	A	0.0496032	1008
3	rs116852270	C	T	0.031746	1008
3	rs13059003	C	T	0.0694444	1008
3	rs1430901	A	G	0.930556	1008
3	rs1430900	C	T	0.930556	1008
3	rs9814647	C	A	0.858135	1008
3	rs13088161	T	G	0.0724206	1008
3	rs1367522	C	T	0.0496032	1008
3	rs62240176	T	C	0.0496032	1008
3	rs77197347	C	G	0.0238095	1008
3	rs59322258	A	C	0.0446429	1008
3	rs77496100	A	C	0.0446429	1008
3	rs66483628	C	T	0.766865	1008
3	rs142648111	G	C	0.030754	1008
3	rs34980200	A	C	0.768849	1008
3	rs76332056	G	C	0.0565476	1008
3	rs62240177	T	G	0.0496032	1008
3	rs1367521	G	A	0.930556	1008
3	rs62240179	T	G	0.094246	1008
3	rs141022031	G	T	0.031746	1008
3	rs58816120	C	T	0.0446429	1008
3	rs4908995	A	C	0.768849	1008
3	rs138192865	C	T	0.0138889	1008
3	rs11928474	A	G	0.768849	1008
3	rs7648261	A	G	0.767857	1008
3	rs17273229	C	A	0.763889	1008
3	rs75160825	C	T	0.0297619	1008
3	rs4908945	C	G	0.0694444	1008
3	rs1159226	A	T	0.772817	1008
3	rs13092745	G	A	0.0694444	1008
3	rs11925467	T	A	0.77381	1008
3	rs4908996	A	T	0.0882937	1008
3	rs4908946	T	A	0.0882937	1008
3	rs4908947	C	A	0.0882937	1008
3	rs62240181	G	A	0.0496032	1008
3	rs17044152	A	G	0.122024	1008
3	rs34432738	T	G	0.0724206	1008
3	rs35071338	T	A	0.0724206	1008
3	rs1991652	T	C	0.770833	1008
3	rs56868990	T	C	0.0396825	1008
3	rs6577604	T	G	0.863095	1008
3	rs73169995	G	A	0.0396825	1008
3	rs62240182	C	T	0.0496032	1008
3	rs34990473	A	G	0.0724206	1008
3	rs115692426	G	A	0.0386905	1008
3	rs7427760	C	G	0.880952	1008
3	rs4128378	T	C	0.930556	1008
3	rs34763677	G	T	0.0138889	1008
3	rs62240193	T	A	0.0496032	1008
3	rs62240194	G	A	0.0496032	1008
3	rs6777707	C	T	0.768849	1008
3	rs9859229	G	A	0.768849	1008
3	rs62240195	C	G	0.0496032	1008
3	rs75410221	T	C	0.131944	1008
3	rs7428375	G	A	0.768849	1008
3	rs6788911	A	G	0.0496032	1008
3	rs62240196	A	G	0.0496032	1008
3	rs35458273	T	C	0.0704365	1008
3	rs12487844	T	G	0.0496032	1008
3	rs34891393	G	A	0.0704365	1008
3	rs13316768	T	G	0.771825	1008
3	rs4908948	G	T	0.0486111	1008
3	rs62240197	A	G	0.0505952	1008
3	rs62240198	G	A	0.0496032	1008
3	rs79005193	C	T	0.0575397	1008
3	rs4908949	G	A	0.0515873	1008
3	rs7428814	G	A	0.771825	1008
3	rs7374020	T	C	0.929563	1008
3	rs74974699	C	A	0.0396825	1008
3	rs114917239	T	G	0.0386905	1008
3	rs62240199	G	A	0.369048	1008
3	rs6577605	T	C	0.996032	1008
3	rs4909008	C	T	0.0684524	1008
3	rs10049091	G	A	0.84623	1008
3	rs6807199	C	T	0.935516	1008
3	rs7640342	C	T	0.933532	1008
3	rs68000706	C	T	0.0853175	1008
3	rs7433027	C	T	0.834325	1008
3	rs6577606	G	A	0.83631	1008
3	rs77657629	T	G	0.249008	1008
3	rs150061939	A	T	0.00793651	1008
3	rs78217472	T	C	0.0823413	1008
3	rs73042045	C	T	0.0873016	1008
3	rs9810586	A	G	0.835317	1008
3	rs77569837	C	T	0.0218254	1008
3	rs9873565	T	C	0.83631	1008
3	rs116906408	A	T	0.0714286	1008
3	rs4908957	C	T	0.835317	1008
3	rs6577608	T	A	0.938492	1008
3	rs4909006	A	C	0.0863095	1008
3	rs4909005	G	A	0.938492	1008
3	rs35048968	T	C	0.0863095	1008
3	rs7428285	C	G	0.837302	1008
3	rs62240206	A	G	0.00496032	1008
3	rs7430739	A	G	0.939484	1008
3	rs78501600	G	C	0.015873	1008
3	rs9841532	A	G	0.84127	1008
3	rs6577609	A	T	0.838294	1008
3	rs7431124	T	C	0.939484	1008
3	rs76166210	C	T	0.0724206	1008
3	rs9878816	G	C	0.938492	1008
3	rs7432256	A	G	0.938492	1008
3	rs7429951	G	A	0.834325	1008
3	rs13100478	G	A	0.0853175	1008
3	rs117999586	G	A	0.0426587	1008
3	rs138621426	A	G	0.0138889	1008
3	rs149415632	T	G	0.0436508	1008
3	rs66837099	G	A	0.0843254	1008
3	rs4909004	A	T	0.0843254	1008
3	rs75913530	C	T	0.0198413	1008
3	rs112977551	C	T	0.0138889	1008
3	rs35047986	C	T	0.0853175	1008
3	rs13082583	G	A	0.0853175	1008
3	rs7644630	G	A	0.938492	1008
3	rs12631902	G	A	0.83631	1008
3	rs4908956	T	G	0.83631	1008
3	rs4909003	C	T	0.835317	1008
3	rs57961786	G	C	0.835317	1008
3	rs9757046	T	C	0.939484	1008
3	rs200229646	T	C	0.0248016	1008
3	rs113425921	A	G	0.837302	1008
3	rs7426391	G	C	0.0853175	1008
3	rs13062364	G	T	0.0853175	1008
3	rs150933304	T	G	0.838294	1008
3	rs7429331	A	C	0.834325	1008
3	rs34879943	T	C	0.0873016	1008
3	rs4129513	T	A	0.835317	1008
3	rs6775009	A	C	0.0873016	1008
3	rs7611417	G	C	0.939484	1008
3	rs7627212	T	C	0.939484	1008
3	rs34253553	A	G	0.0873016	1008
3	rs7428364	C	G	0.939484	1008
3	rs73043943	A	G	0.0873016	1008
3	rs140576669	T	C	0.0446429	1008
3	rs4909002	G	T	0.0863095	1008
3	rs61978649	A	C	0.839286	1008
3	rs4909001	T	C	0.939484	1008
3	rs67279963	A	G	0.0873016	1008
3	rs6784436	A	C	0.939484	1008
3	rs34683501	T	G	0.0863095	1008
3	rs138105234	C	A	0.00496032	1008
3	rs9310538	A	G	0.838294	1008
3	rs62240226	C	G	0.448413	1008
3	rs4908954	C	T	0.938492	1008
3	rs4908953	C	T	0.0863095	1008
3	rs77453793	A	G	0.0218254	1008
3	rs74827146	T	G	0.180556	1008
3	rs4130529	G	A	0.814484	1008
3	rs62240227	G	A	0.0565476	1008
3	rs76767606	G	A	0.0367063	1008
3	rs9833830	G	C	0.938492	1008
3	rs9854625	G	A	0.34127	1008
3	rs34805505	T	C	0.0873016	1008
3	rs13073245	A	T	0.0873016	1008
3	rs34100396	A	G	0.0873016	1008
3	rs148024326	A	G	0.0763889	1008
3	rs9857811	T	C	0.124008	1008
3	rs76644126	T	G	0.0367063	1008
3	rs34467492	C	T	0.0873016	1008
3	rs9847980	G	A	0.122024	1008
3	rs4909000	C	A	0.433532	1008
3	rs7645289	A	G	0.124008	1008
3	rs34593250	A	T	0.0892857	1008
3	rs148547833	C	T	0.0208333	1008
3	rs58614718	C	T	0.344246	1008
3	rs35525126	T	C	0.0873016	1008
3	rs7616199	T	A	0.0367063	1008
3	rs7639295	C	T	0.0376984	1008
3	rs7649870	A	G	0.939484	1008
3	rs57708845	C	A	0.0367063	1008
3	rs35965516	T	C	0.0853175	1008
3	rs7433704	A	G	0.0853175	1008
3	rs4908997	T	G	0.0763889	1008
3	rs4132218	G	C	0.124008	1008
3	rs146946610	A	G	0.0128968	1008
3	rs4908951	C	G	0.0853175	1008
3	rs35119242	A	C	0.0853175	1008
3	rs13088044	A	G	0.0853175	1008
3	rs7646613	G	T	0.938492	1008
3	rs73817436	A	T	0.0367063	1008
3	rs4130063	G	A	0.122024	1008
3	rs4130062	A	G	0.0367063	1008
3	rs60854259	T	C	0.0367063	1008
3	rs144223126	A	G	0.015873	1008
3	rs9846000	A	G	0.122024	1008
3	rs9809015	C	T	0.121032	1008
3	rs7627583	A	G	0.122024	1008
3	rs74461509	G	A	0.0218254	1008
3	rs77105199	A	G	0.0744048	1008
3	rs117987497	G	A	0.0297619	1008
3	rs73817437	A	G	0.0367063	1008
3	rs7427336	A	G	0.0753968	1008
3	rs7620376	A	G	0.385913	1008
3	rs67130673	C	A	0.0853175	1008
3	rs73817438	A	T	0.0367063	1008
3	rs7429971	T	A	0.0853175	1008
3	rs34590963	T	G	0.118056	1008
3	rs13079656	A	G	0.0813492	1008
3	rs13080006	A	G	0.0813492	1008
3	rs66943997	T	G	0.0813492	1008
3	rs140706386	A	G	0.0178571	1008
3	rs12495895	A	G	0.452381	1008
3	rs67552090	G	T	0.0803571	1008
3	rs7432188	T	C	0.467262	1008
3	rs9838434	G	A	0.0803571	1008
3	rs9875977	A	G	0.0803571	1008
3	rs9838477	C	T	0.0803571	1008
3	rs9859212	T	C	0.119048	1008
3	rs9876738	A	G	0.0803571	1008
3	rs76723101	A	G	0.0694444	1008
3	rs139543601	C	T	0.0208333	1008
3	rs6790525	T	C	0.0992063	1008
3	rs9310540	A	C	0.0704365	1008
3	rs58524546	G	A	0.0813492	1008
3	rs9310541	C	A	0.0813492	1008
3	rs144189773	C	T	0.0178571	1008
3	rs73817442	A	T	0.0376984	1008
3	rs75893929	C	T	0.113095	1008
3	rs35413369	C	T	0.0813492	1008
3	rs7375132	T	A	0.0813492	1008
3	rs141656292	G	A	0.0178571	1008
3	rs67051048	A	G	0.0813492	1008
3	rs34500886	T	C	0.0813492	1008
3	rs73817444	A	G	0.0376984	1008
3	rs13095954	C	G	0.0813492	1008
3	rs13096272	G	A	0.0813492	1008
3	rs11922099	A	G	0.0813492	1008
3	rs35380191	T	A	0.0803571	1008
3	rs13076043	G	A	0.0803571	1008
3	rs13075905	A	G	0.0803571	1008
3	rs80225931	A	C	0.0902778	1008
3	rs1355724	C	T	0.0962302	1008
3	rs145995182	T	G	0.0238095	1008
3	rs4688900	A	G	0.00992063	1008
3	rs4688899	T	C	0.118056	1008
3	rs4688914	C	T	0.935516	1008
3	rs7372827	C	T	0.00595238	1008
3	rs113535413	T	C	0.0376984	1008
3	rs4688913	C	G	0.118056	1008
3	rs4688898	C	G	0.118056	1008
3	rs9861146	A	G	0.118056	1008
3	rs9824023	G	A	0.0376984	1008
3	rs73817453	G	A	0.0376984	1008
3	rs17201070	A	G	0.00496032	1008
3	rs2203242	T	C	0.118056	1008
3	rs141666342	T	C	0.0793651	1008
3	rs145786063	G	A	0.0793651	1008
3	rs138614353	T	C	0.0793651	1008
3	rs9849870	A	C	0.0793651	1008
3	rs117561585	G	C	0.0238095	1008
3	rs13063188	C	A	0.0138889	1008
3	rs79935891	A	C	0.0456349	1008
3	rs116642724	C	G	0.0376984	1008
3	rs17044259	A	G	0.267857	1008
3	rs78006057	C	A	0.0277778	1008
3	rs6794553	A	G	0.0793651	1008
3	rs13092967	G	A	0.0803571	1008
3	rs34706490	C	T	0.0803571	1008
3	rs13083819	T	C	0.0793651	1008
3	rs142221023	C	T	0.0337302	1008
3	rs12637607	T	A	0.91369	1008
3	rs35761890	T	C	0.0793651	1008
3	rs4688911	T	C	0.833333	1008
3	rs35891824	A	G	0.0793651	1008
3	rs35600741	C	A	0.0793651	1008
3	rs117840010	T	C	0.0238095	1008
3	rs62240234	A	G	0.00595238	1008
3	rs938180	A	C	0.809524	1008
3	rs938179	C	A	0.809524	1008
3	rs9854107	G	A	0.808532	1008
3	rs1355725	A	C	0.834325	1008
3	rs68075942	C	T	0.0793651	1008
3	rs6796644	G	A	0.99504	1008
3	rs35703302	C	T	0.078373	1008
3	rs955673	A	G	0.078373	1008
3	rs4688910	G	A	0.99504	1008
3	rs148056190	C	T	0.00297619	1008
3	rs1962544	G	A	0.810516	1008
3	rs35183899	G	A	0.078373	1008
3	rs7624278	A	G	0.0456349	1008
3	rs2137561	C	G	0.912698	1008
3	rs6781501	A	G	0.994048	1008
3	rs4688909	T	C	0.0674603	1008
3	rs74917197	G	T	0.0674603	1008
3	rs9823781	C	T	0.810516	1008
3	rs10510483	T	C	0.0803571	1008
3	rs6577615	A	G	0.99504	1008
3	rs145353808	G	A	0.0218254	1008
3	rs6773622	T	A	0.078373	1008
3	rs1113786	G	T	0.934524	1008
3	rs117193620	A	G	0.0674603	1008
3	rs34476717	A	G	0.078373	1008
3	rs1355726	C	G	0.811508	1008
3	rs10212125	G	A	0.078373	1008
3	rs188522010	G	C	0.0674603	1008
3	rs11924785	A	C	0.811508	1008
3	rs7625597	C	T	0.935516	1008
3	rs34890275	C	G	0.835317	1008
3	rs4688908	C	T	0.935516	1008
3	rs4688907	C	G	0.99504	1008
3	rs79145338	G	T	0.0674603	1008
3	rs80128562	A	G	0.0803571	1008
3	rs9853258	T	C	0.935516	1008
3	rs34202043	G	A	0.0803571	1008
3	rs4688906	A	G	0.0803571	1008
3	rs78643534	C	G	0.0882937	1008
3	rs2337705	T	C	0.810516	1008
3	rs4688905	G	A	0.890873	1008
3	rs7632318	A	G	0.91369	1008
3	rs4688904	G	A	0.0803571	1008
3	rs4688903	G	A	0.0803571	1008
3	rs62238463	A	G	0.102183	1008
3	rs35396065	A	G	0.0803571	1008
3	rs116918082	G	A	0.0694444	1008
3	rs62238464	G	A	0.00496032	1008
3	rs56175923	A	T	0.0813492	1008
3	rs66843148	G	C	0.0803571	1008
3	rs150669483	C	A	0.00496032	1008
3	rs1398651	T	A	0.935516	1008
3	rs12492864	G	A	0.808532	1008
3	rs73030618	G	A	0.0813492	1008
3	rs7627406	C	A	0.0396825	1008
3	rs34598243	T	C	0.0813492	1008
3	rs36093138	C	T	0.0813492	1008
3	rs73173513	T	C	0.0426587	1008
3	rs73030625	T	G	0.077381	1008
3	rs34826560	T	C	0.0803571	1008
3	rs1513210	A	G	0.83631	1008
3	rs13075031	T	C	0.0803571	1008
3	rs4688917	A	G	0.935516	1008
3	rs144642915	G	T	0.0496032	1008
3	rs77934011	G	A	0.109127	1008
3	rs13071249	G	A	0.0109127	1008
3	rs140412271	A	T	0.0198413	1008
3	rs34495945	C	T	0.0109127	1008
3	rs13087654	A	G	0.0803571	1008
3	rs6577620	C	T	0.854167	1008
3	rs67195754	C	T	0.0803571	1008
3	rs67118788	G	A	0.0803571	1008
3	rs66622491	A	G	0.0803571	1008
3	rs139208708	G	C	0.0168651	1008
3	rs9828987	T	C	0.839286	1008
3	rs74865469	C	G	0.0188492	1008
3	rs79749658	A	G	0.0575397	1008
3	rs74513972	C	T	0.0684524	1008
3	rs142822045	C	G	0.0267857	1008
3	rs78768144	C	T	0.0684524	1008
3	rs76412624	A	G	0.0406746	1008
3	rs9310544	G	A	0.934524	1008
3	rs13075055	C	T	0.0803571	1008
3	rs78631503	C	G	0.0684524	1008
3	rs1464044	A	G	0.935516	1008
3	rs66569729	A	C	0.0803571	1008
3	rs13060927	G	A	0.0803571	1008
3	rs79099953	G	T	0.0644841	1008
3	rs13067391	C	T	0.0793651	1008
3	rs138953447	G	A	0.0386905	1008
3	rs13071948	A	G	0.0793651	1008
3	rs6577621	G	A	0.93254	1008
3	rs73030648	A	C	0.0109127	1008
3	rs73030649	T	A	0.0793651	1008
3	rs1464045	A	G	0.837302	1008
3	rs79906136	C	T	0.0922619	1008
3	rs2337708	C	T	0.890873	1008
3	rs13065273	T	C	0.0793651	1008
3	rs140443774	A	G	0.0287698	1008
3	rs66659472	G	A	0.0763889	1008
3	rs9310545	A	C	0.91369	1008
3	rs17273292	T	C	0.0763889	1008
3	rs17273299	C	A	0.0763889	1008
3	rs76609917	A	G	0.015873	1008
3	rs76261860	T	G	0.0406746	1008
3	rs2089976	C	G	0.91369	1008
3	rs11916652	A	G	0.931548	1008
3	rs13072195	C	T	0.0753968	1008
3	rs1107268	A	G	0.816468	1008
3	rs2002965	A	G	0.0793651	1008
3	rs1108439	A	G	0.0793651	1008
3	rs1108438	C	G	0.434524	1008
3	rs938182	G	A	0.929563	1008
3	rs2003005	A	G	0.0803571	1008
3	rs9852253	G	T	0.929563	1008
3	rs9872084	T	C	0.991071	1008
3	rs34742900	T	G	0.0793651	1008
3	rs35228011	G	A	0.0793651	1008
3	rs35115317	G	A	0.0793651	1008
3	rs13076354	C	T	0.094246	1008
3	rs2102623	C	T	0.094246	1008
3	rs146764993	G	A	0.0198413	1008
3	rs35098540	A	G	0.0813492	1008
3	rs34827863	T	G	0.0803571	1008
3	rs13068830	T	G	0.0813492	1008
3	rs9840569	A	C	0.75496	1008
3	rs67054573	T	A	0.0793651	1008
3	rs79533983	A	G	0.0486111	1008
3	rs7647966	C	G	0.111111	1008
3	rs13080765	G	A	0.0793651	1008
3	rs67014662	C	T	0.093254	1008
3	rs187910396	A	T	0.0188492	1008
3	rs76502735	T	G	0.0674603	1008
3	rs34526476	T	C	0.10119	1008
3	rs13092771	C	T	0.0793651	1008
3	rs115204334	C	T	0.0684524	1008
3	rs13061818	C	T	0.0793651	1008
3	rs4688902	G	C	0.929563	1008
3	rs67392505	G	C	0.0793651	1008
3	rs17273306	T	C	0.0119048	1008
3	rs76650078	G	T	0.0674603	1008
3	rs62238471	C	T	0.0525794	1008
3	rs36087209	G	C	0.0793651	1008
3	rs35051749	T	C	0.0793651	1008
3	rs35171423	T	C	0.0793651	1008
3	rs4688901	G	A	0.0803571	1008
3	rs56718332	T	C	0.113095	1008
3	rs17201125	G	A	0.115079	1008
3	rs13072336	A	G	0.114087	1008
3	rs151132894	T	A	0.0277778	1008
3	rs13078687	G	A	0.0793651	1008
3	rs35630651	G	C	0.0803571	1008
3	rs1464046	A	G	0.0803571	1008
3	rs9809856	A	G	0.83631	1008
3	rs67917716	C	A	0.0793651	1008
3	rs117561836	G	T	0.0128968	1008
3	rs62238472	C	T	0.0585317	1008
3	rs2001792	T	C	0.00198413	1008
3	rs79726557	A	G	0.0724206	1008
3	rs13068577	T	C	0.0119048	1008
3	rs35407649	C	A	0.0634921	1008
3	rs4688915	T	C	0.924603	1008
3	rs12635123	G	A	0.923611	1008
3	rs2337707	A	C	0.924603	1008
3	rs13069372	A	C	0.0813492	1008
3	rs76505442	T	C	0.168651	1008
3	rs1567761	T	C	0.924603	1008
3	rs34648851	T	C	0.0813492	1008
3	rs13076743	C	T	0.0803571	1008
3	rs35709168	G	A	0.0813492	1008
3	rs12638097	C	T	0.923611	1008
3	rs76907562	A	G	0.0505952	1008
3	rs118094698	G	A	0.0694444	1008
3	rs77316402	T	A	0.0902778	1008
3	rs2102622	G	T	0.0496032	1008
3	rs4311208	A	G	0.738095	1008
3	rs66602518	A	G	0.106151	1008
3	rs7647968	C	A	0.923611	1008
3	rs13433803	A	G	0.738095	1008
3	rs34317977	G	A	0.107143	1008
3	rs13065693	T	A	0.108135	1008
3	rs7614057	A	G	0.0664683	1008
3	rs13434240	C	A	0.731151	1008
3	rs13086873	A	G	0.111111	1008
3	rs4333081	C	T	0.0119048	1008
3	rs1849477	A	G	0.0833333	1008
3	rs9817910	G	A	0.922619	1008
3	rs66786561	A	T	0.109127	1008
3	rs958542	C	T	0.921627	1008
3	rs7619045	T	C	0.760913	1008
3	rs117552927	A	G	0.0714286	1008
3	rs6779035	T	C	0.923611	1008
3	rs74514188	G	A	0.0694444	1008
3	rs117423881	T	A	0.0505952	1008
3	rs146712054	A	G	0.0267857	1008
3	rs7618405	C	A	0.0654762	1008
3	rs9310546	A	G	0.761905	1008
3	rs149398456	C	G	0.015873	1008
3	rs12633473	T	C	0.761905	1008
3	rs66993444	C	G	0.0912698	1008
3	rs12636835	A	G	0.238095	1008
3	rs12636854	A	G	0.0168651	1008
3	rs35413723	T	G	0.107143	1008
3	rs17403715	G	A	0.0714286	1008
3	rs7635176	A	G	0.747024	1008
3	rs9809410	A	G	0.924603	1008
3	rs13060052	C	A	0.0714286	1008
3	rs4688916	A	T	0.758929	1008
3	rs13071572	G	T	0.0714286	1008
3	rs34770697	C	T	0.0922619	1008
3	rs2337706	T	C	0.924603	1008
3	rs35167016	A	C	0.107143	1008
3	rs80113430	T	C	0.0694444	1008
3	rs34449829	C	T	0.0922619	1008
3	rs117891940	C	T	0.0694444	1008
3	rs6796378	A	G	0.760913	1008
3	rs11916671	C	A	0.923611	1008
3	rs9824915	G	T	0.0704365	1008
3	rs34901970	C	G	0.0585317	1008
3	rs78155669	T	A	0.0585317	1008
3	rs13100742	G	A	0.105159	1008
3	rs28428587	C	T	0.105159	1008
3	rs118112789	G	A	0.0406746	1008
3	rs73034316	G	A	0.0605159	1008
3	rs6577623	T	C	0.749008	1008
3	rs7430448	C	T	0.919643	1008
3	rs13092526	C	A	0.167659	1008
3	rs34806415	A	C	0.00992063	1008
3	rs7433326	T	C	0.920635	1008
3	rs34931871	G	A	0.124008	1008
3	rs13062707	G	C	0.945437	1008
3	rs78342950	A	G	0.0585317	1008
3	rs7433389	A	G	0.740079	1008
3	rs7432657	C	G	0.75496	1008
3	rs7433472	A	G	0.920635	1008
3	rs7433474	A	T	0.920635	1008
3	rs9860554	G	T	0.180556	1008
3	rs78727917	G	C	0.0287698	1008
3	rs7431303	C	T	0.0585317	1008
3	rs7431321	C	A	0.920635	1008
3	rs4073221	T	G	0.0605159	1008
3	rs4074941	A	G	0.0605159	1008
3	rs7430332	G	A	0.920635	1008
3	rs55956933	G	A	0.107143	1008
3	rs67148103	G	A	0.0605159	1008
3	rs66479003	G	T	0.0605159	1008
3	rs550210231	A	G	0.0119048	1008
3	rs4129798	A	T	0.75496	1008
3	rs7371812	A	G	0.0605159	1008
3	rs67878364	T	C	0.0605159	1008
3	rs35274326	C	G	0.0605159	1008
3	rs146382001	A	G	0.0337302	1008
3	rs62238493	G	A	0.0595238	1008
3	rs35535393	A	G	0.123016	1008
3	rs183152638	C	A	0.0585317	1008
3	rs34741569	T	C	0.0605159	1008
3	rs66790792	G	A	0.0605159	1008
3	rs28563064	A	C	0.124008	1008
3	rs76596776	T	C	0.0595238	1008
3	rs76089606	A	G	0.0595238	1008
3	rs28473572	C	T	0.108135	1008
3	rs13078233	C	G	0.169643	1008
3	rs34712810	C	A	0.0615079	1008
3	rs34591568	C	T	0.0615079	1008
3	rs9831811	G	C	0.123016	1008
3	rs9869212	A	G	0.123016	1008
3	rs35320569	T	C	0.0615079	1008
3	rs76897487	C	T	0.0595238	1008
3	rs13101001	G	C	0.12004	1008
3	rs35110494	C	A	0.0615079	1008
3	rs9828823	T	C	0.649802	1008
3	rs59074075	C	T	0.462302	1008
3	rs67459788	C	T	0.162698	1008
3	rs7430695	T	C	0.109127	1008
3	rs7373456	A	G	0.647817	1008
3	rs138414660	T	C	0.0406746	1008
3	rs7373842	T	C	0.0575397	1008
3	rs9830505	C	G	0.166667	1008
3	rs13063618	T	C	0.0585317	1008
3	rs6778065	G	A	0.62996	1008
3	rs6577625	A	G	0.483135	1008
3	rs149763503	G	A	0.0565476	1008
3	rs67595197	A	G	0.0585317	1008
3	rs75855638	G	C	0.0565476	1008
3	rs7372790	C	T	0.0575397	1008
3	rs7373125	A	G	0.0575397	1008
3	rs79712335	A	C	0.0585317	1008
3	rs13063533	A	T	0.0575397	1008
3	rs7373213	C	T	0.0575397	1008
3	rs34250583	T	C	0.105159	1008
3	rs150289326	T	C	0.0793651	1008
3	rs117502685	A	T	0.0793651	1008
3	rs13092699	T	A	0.16369	1008
3	rs13093440	T	C	0.16369	1008
3	rs67807133	G	A	0.030754	1008
3	rs34418984	G	T	0.104167	1008
3	rs9834345	G	A	0.628968	1008
3	rs35525216	G	A	0.107143	1008
3	rs13079156	T	C	0.167659	1008
3	rs9845097	G	A	0.628968	1008
3	rs13084787	T	G	0.166667	1008
3	rs12714954	G	A	0.166667	1008
3	rs13091605	T	G	0.64881	1008
3	rs9860733	G	A	0.104167	1008
3	rs9865306	G	A	0.633929	1008
3	rs34904734	G	A	0.0605159	1008
3	rs6577626	A	C	0.467262	1008
3	rs35445778	A	G	0.109127	1008
3	rs13071665	T	C	0.0605159	1008
3	rs9876469	G	A	0.168651	1008
3	rs7432753	A	G	0.463294	1008
3	rs75988713	C	T	0.0446429	1008
3	rs9820982	T	C	0.170635	1008
3	rs12714955	C	T	0.628968	1008
3	rs56330430	A	G	0.106151	1008
3	rs13101165	T	A	0.0615079	1008
3	rs7641175	G	A	0.931548	1008
3	rs9310547	G	A	0.462302	1008
3	rs13084812	G	A	0.167659	1008
3	rs34084501	C	T	0.109127	1008
3	rs9837205	A	G	0.645833	1008
3	rs75155400	T	C	0.240079	1008
3	rs7653460	G	T	0.104167	1008
3	rs117518019	G	A	0.0714286	1008
3	rs35441238	T	A	0.0615079	1008
3	rs12714956	T	C	0.170635	1008
3	rs73036342	T	A	0.108135	1008
3	rs35775134	G	C	0.169643	1008
3	rs7427439	A	G	0.93254	1008
3	rs4128294	C	T	0.0605159	1008
3	rs34630061	T	G	0.0615079	1008
3	rs7649246	G	A	0.107143	1008
3	rs7428577	T	C	0.167659	1008
3	rs7427748	C	T	0.165675	1008
3	rs79271887	G	A	0.156746	1008
3	rs7426729	G	A	0.0605159	1008
3	rs7429106	A	G	0.0605159	1008
3	rs13064300	C	G	0.168651	1008
3	rs76676369	C	T	0.0585317	1008
3	rs12486321	G	C	0.465278	1008
3	rs34078971	A	G	0.0615079	1008
3	rs6420998	G	A	0.94246	1008
3	rs7428531	G	A	0.464286	1008
3	rs7430539	C	T	0.0585317	1008
3	rs113016587	A	G	0.0595238	1008
3	rs13093950	C	T	0.0615079	1008
3	rs55660709	C	T	0.104167	1008
3	rs35087715	C	G	0.0605159	1008
3	rs6577628	T	G	0.599206	1008
3	rs74820933	A	G	0.0922619	1008
3	rs143526325	A	G	0.0238095	1008
3	rs6577630	T	G	0.486111	1008
3	rs77853470	T	C	0.0456349	1008
3	rs9870465	A	C	0.100198	1008
3	rs7430905	C	G	0.046627	1008
3	rs76262722	G	A	0.0952381	1008
3	rs6420999	T	C	0.479167	1008
3	rs6577631	G	C	0.478175	1008
3	rs7374580	A	G	0.481151	1008
3	rs76600285	T	A	0.0456349	1008
3	rs6577632	T	C	0.921627	1008
3	rs7374717	C	T	0.469246	1008
3	rs13074689	A	G	0.308532	1008
3	rs6807560	C	T	0.300595	1008
3	rs62238498	C	T	0.469246	1008
3	rs13086004	G	T	0.300595	1008
3	rs7431399	C	T	0.921627	1008
3	rs4129992	C	T	0.921627	1008
3	rs117757388	A	G	0.107143	1008
3	rs7430812	G	A	0.294643	1008
3	rs7643787	C	T	0.921627	1008
3	rs7648310	A	G	0.626984	1008
3	rs9682085	A	T	0.475198	1008
3	rs62238500	G	A	0.47619	1008
3	rs78337351	G	A	0.0436508	1008
3	rs6577633	T	C	0.922619	1008
3	rs7616216	A	T	0.468254	1008
3	rs13096519	G	C	0.296627	1008
3	rs77929739	G	A	0.046627	1008
3	rs28542556	C	T	0.47123	1008
3	rs6798856	G	A	0.816468	1008
3	rs62238501	G	A	0.470238	1008
3	rs139323807	A	T	0.107143	1008
3	rs76038194	C	T	0.046627	1008
3	rs117363319	C	T	0.103175	1008
3	rs117717950	T	C	0.0406746	1008
3	rs13064808	T	C	0.301587	1008
3	rs34450506	G	A	0.922619	1008
3	rs117076397	G	A	0.103175	1008
3	rs71312161	A	G	0.0119048	1008
3	rs76337360	T	C	0.047619	1008
3	rs13064309	C	G	0.298611	1008
3	rs79429749	T	C	0.046627	1008
3	rs11916255	C	T	0.296627	1008
3	rs34553248	C	A	0.00694444	1008
3	rs11921478	T	G	0.296627	1008
3	rs79466452	T	C	0.0267857	1008
3	rs62238503	A	T	0.474206	1008
3	rs116973941	G	T	0.102183	1008
3	rs79524735	G	A	0.030754	1008
3	rs117531630	C	G	0.047619	1008
3	rs138851785	C	G	0.103175	1008
3	rs149549305	C	T	0.014881	1008
3	rs62238506	T	A	0.470238	1008
3	rs78683896	T	C	0.0456349	1008
3	rs7428282	G	A	0.921627	1008
3	rs7622901	G	A	0.296627	1008
3	rs186303968	A	G	0.00297619	1008
3	rs7431232	A	C	0.300595	1008
3	rs7432183	T	A	0.299603	1008
3	rs60152236	G	T	0.299603	1008
3	rs112340762	C	G	0.103175	1008
3	rs113054262	A	G	0.103175	1008
3	rs11922908	A	G	0.299603	1008
3	rs13069590	A	C	0.300595	1008
3	rs11917385	G	A	0.297619	1008
3	rs62238507	T	G	0.475198	1008
3	rs78759226	T	C	0.103175	1008
3	rs76196191	G	A	0.103175	1008
3	rs77464969	C	T	0.103175	1008
3	rs79347250	G	A	0.103175	1008
3	rs75679853	A	C	0.103175	1008
3	rs6794313	G	A	0.921627	1008
3	rs9854274	T	C	0.921627	1008
3	rs76306405	C	A	0.046627	1008
3	rs75851577	A	G	0.0446429	1008
3	rs11924655	T	C	0.299603	1008
3	rs62238521	G	C	0.472222	1008
3	rs78534843	C	T	0.103175	1008
3	rs138417870	G	T	0.103175	1008
3	rs143932260	T	G	0.0456349	1008
```
