## Supplementary material for "Characterization of shared and ancestry-specific signals driving complex traits using multi-ancestry fine-mapping": s2_ref.bim

```
3	rs77856994	0	16375930	C	T
3	rs538525	0	16376279	C	T
3	rs690573	0	16376440	G	T
3	rs76621921	0	16376527	A	T
3	rs690555	0	16376664	G	A
3	rs690522	0	16377067	C	T
3	rs13083266	0	16377150	G	A
3	rs690267	0	16377434	A	T
3	rs73142385	0	16377889	G	A
3	rs55956042	0	16378181	T	A
3	rs11923948	0	16378182	T	A
3	rs869120	0	16378930	A	G
3	rs2001468	0	16379227	G	A
3	rs143235161	0	16379311	G	C
3	rs147518081	0	16379478	T	C
3	rs690437	0	16380890	G	A
3	rs490059	0	16381111	C	A
3	rs6791860	0	16382319	C	T
3	rs118099956	0	16382824	A	G
3	rs76811909	0	16383029	G	T
3	rs78457092	0	16383138	A	T
3	rs115565674	0	16383360	G	A
3	rs76144803	0	16383398	T	C
3	rs28499153	0	16383489	G	C
3	rs690388	0	16384269	C	A
3	rs7620723	0	16384462	A	G
3	rs116123108	0	16384663	A	G
3	rs76263880	0	16384967	T	C
3	rs1060699	0	16385395	A	G
3	rs690023	0	16386354	G	A
3	rs145985785	0	16387837	C	T
3	rs7622858	0	16388390	T	C
3	rs115704127	0	16388772	C	T
3	rs148436645	0	16388797	A	G
3	rs690248	0	16388981	A	G
3	rs12633789	0	16390078	G	A
3	rs508808	0	16390525	T	C
3	rs542591	0	16391908	C	A
3	rs689779	0	16393311	C	G
3	rs2292802	0	16393371	G	A
3	rs55970361	0	16394396	C	G
3	rs140312670	0	16395073	G	A
3	rs79915521	0	16395266	C	G
3	rs574083	0	16395513	T	C
3	rs690037	0	16395668	C	T
3	rs34888646	0	16396272	C	T
3	rs138636176	0	16396920	G	A
3	rs2347001	0	16397154	G	A
3	rs140429135	0	16397814	G	A
3	rs7634895	0	16397878	T	C
3	rs117459672	0	16397944	C	T
3	rs144182379	0	16398578	C	T
3	rs17200269	0	16398797	G	C
3	rs115397123	0	16398868	C	A
3	rs560032	0	16399177	G	A
3	rs115463599	0	16399416	G	A
3	rs55767924	0	16400399	C	T
3	rs6787251	0	16400787	C	T
3	rs689691	0	16401146	T	C
3	rs6771877	0	16401272	C	T
3	rs62233959	0	16401896	C	T
3	rs690014	0	16402559	A	G
3	rs62236260	0	16402939	A	C
3	rs690268	0	16403063	C	G
3	rs690343	0	16403766	C	T
3	rs541916	0	16404490	C	T
3	rs689867	0	16404794	T	C
3	rs571269	0	16405420	A	G
3	rs574141	0	16405740	C	T
3	rs11916806	0	16405868	G	A
3	rs11916780	0	16405981	C	T
3	rs56276358	0	16406174	A	C
3	rs145943182	0	16406200	G	A
3	rs55710375	0	16406432	C	T
3	rs62236263	0	16406839	A	G
3	rs58074824	0	16407582	T	G
3	rs73039496	0	16407760	C	A
3	rs526100	0	16407973	C	T
3	rs62236265	0	16408296	C	A
3	rs9835911	0	16408457	C	T
3	rs12635698	0	16408489	T	C
3	rs552666	0	16408534	A	G
3	rs553681	0	16408665	G	A
3	rs689953	0	16408778	C	T
3	rs556322	0	16408949	T	C
3	rs557007	0	16408990	G	T
3	rs689981	0	16409042	C	T
3	rs475961	0	16409897	G	A
3	rs150087126	0	16409900	C	T
3	rs690297	0	16410127	G	A
3	rs690299	0	16410144	T	C
3	rs842417	0	16410361	C	T
3	rs73041416	0	16410895	T	A
3	rs118053980	0	16410902	C	T
3	rs17081702	0	16411383	C	T
3	rs66689243	0	16412960	G	C
3	rs117640736	0	16413133	T	C
3	rs1517517	0	16413421	C	T
3	rs505209	0	16413520	T	C
3	rs79028078	0	16413767	C	T
3	rs480301	0	16413877	A	T
3	rs689662	0	16414198	G	A
3	rs689876	0	16414473	T	C
3	rs561318	0	16414815	C	T
3	rs560648	0	16414840	C	T
3	rs560616	0	16414849	C	T
3	rs690177	0	16415396	A	G
3	rs55992248	0	16415545	G	A
3	rs7646072	0	16415578	C	G
3	rs56036224	0	16415972	C	G
3	rs55710170	0	16416145	G	A
3	rs56135362	0	16416154	G	A
3	rs9850367	0	16416405	C	T
3	rs9850414	0	16416481	C	A
3	rs9851148	0	16416742	G	A
3	rs4684278	0	16417280	G	C
3	rs4685330	0	16417485	C	T
3	rs493733	0	16417555	T	G
3	rs689960	0	16418212	A	G
3	rs690049	0	16419025	A	T
3	rs187268671	0	16419692	C	T
3	rs690317	0	16419708	G	A
3	rs486681	0	16419797	T	G
3	rs62236293	0	16419835	G	C
3	rs62236294	0	16419953	T	C
3	rs62236295	0	16419960	T	C
3	rs690342	0	16419972	A	G
3	rs483050	0	16420179	T	C
3	rs690589	0	16420400	T	C
3	rs1514894	0	16420674	A	G
3	rs842416	0	16420794	G	A
3	rs1850494	0	16420968	T	C
3	rs2435164	0	16420970	C	G
3	rs62236297	0	16421002	G	A
3	rs35978986	0	16421230	A	T
3	rs842415	0	16421286	C	T
3	rs2470506	0	16421673	C	T
3	rs73041449	0	16422166	C	A
3	rs62236298	0	16422954	G	A
3	rs9310496	0	16422989	A	G
3	rs140263285	0	16423011	T	C
3	rs4643693	0	16423759	T	C
3	rs1965431	0	16423871	T	G
3	rs1965432	0	16423880	C	T
3	rs1464171	0	16424008	C	A
3	rs548740	0	16425121	T	C
3	rs690219	0	16425349	T	G
3	rs551672	0	16425466	T	A
3	rs690258	0	16425763	T	A
3	rs59930398	0	16426049	T	C
3	rs471336	0	16426427	A	G
3	rs690548	0	16426554	C	T
3	rs117357531	0	16426597	T	C
3	rs17042200	0	16426891	G	A
3	rs842486	0	16427515	C	T
3	rs712875	0	16428438	C	A
3	rs12629276	0	16428481	C	T
3	rs712876	0	16428546	G	A
3	rs78296337	0	16428981	G	A
3	rs690201	0	16429377	T	G
3	rs9990090	0	16430090	A	G
3	rs17042204	0	16430691	G	C
3	rs525851	0	16431196	T	C
3	rs689643	0	16431205	T	C
3	rs12496341	0	16431311	C	T
3	rs523909	0	16431421	T	C
3	rs580455	0	16432860	A	T
3	rs7624893	0	16433301	G	A
3	rs13081740	0	16433490	T	C
3	rs1864259	0	16433519	C	T
3	rs35975950	0	16434110	T	C
3	rs572018689	0	16434181	C	T
3	rs4684279	0	16434630	G	A
3	rs71310339	0	16434905	A	C
3	rs71310340	0	16434986	C	A
3	rs496611	0	16435340	G	A
3	rs13070905	0	16435429	A	G
3	rs690244	0	16435640	A	G
3	rs2063775	0	16435821	T	G
3	rs2063776	0	16436055	T	C
3	rs579168	0	16436072	A	G
3	rs34993147	0	16436199	A	C
3	rs578241	0	16436203	G	T
3	rs4452312	0	16436220	T	C
3	rs75456193	0	16436363	C	G
3	rs71310341	0	16436463	A	G
3	rs182080226	0	16436612	G	C
3	rs12488145	0	16436725	C	A
3	rs74282851	0	16436963	T	G
3	rs13082452	0	16437007	C	T
3	rs62236302	0	16437037	C	T
3	rs13082467	0	16437041	C	T
3	rs13082486	0	16437067	C	T
3	rs13062819	0	16437268	T	G
3	rs117244900	0	16437281	C	T
3	rs842487	0	16437374	A	G
3	rs842488	0	16437387	C	T
3	rs11715320	0	16438270	T	C
3	rs690636	0	16438462	C	T
3	rs1594090	0	16438847	T	G
3	rs2347002	0	16439081	T	C
3	rs842489	0	16439125	T	C
3	rs842491	0	16439527	G	A
3	rs842494	0	16439817	C	T
3	rs842495	0	16439969	G	C
3	rs842496	0	16440244	G	A
3	rs713352	0	16441178	T	C
3	rs6442600	0	16441428	T	C
3	rs2860052	0	16441518	G	C
3	rs735592	0	16441663	G	C
3	rs138218327	0	16441679	C	T
3	rs938737	0	16442017	G	A
3	rs150171829	0	16442030	C	T
3	rs734276	0	16442048	C	G
3	rs80304662	0	16442458	C	T
3	rs62236334	0	16442747	C	T
3	rs7637120	0	16443112	C	T
3	rs9853719	0	16443166	T	C
3	rs62236335	0	16443344	A	C
3	rs13093266	0	16444359	A	C
3	rs6798967	0	16444581	G	A
3	rs6763099	0	16444813	T	C
3	rs6442601	0	16447426	T	C
3	rs4685332	0	16447924	C	T
3	rs4685333	0	16447980	A	G
3	rs12487648	0	16448187	A	G
3	rs35807842	0	16448325	C	A
3	rs4685334	0	16448590	G	C
3	rs4685335	0	16448636	C	T
3	rs4298032	0	16449711	G	A
3	rs62236342	0	16450673	C	T
3	rs62236343	0	16450775	G	T
3	rs148891947	0	16450792	T	C
3	rs1546650	0	16450872	T	C
3	rs146022123	0	16451117	C	T
3	rs9848927	0	16451437	G	A
3	rs62236344	0	16452163	C	T
3	rs150285128	0	16452164	G	A
3	rs71310344	0	16452228	A	G
3	rs2077624	0	16453362	A	G
3	rs2076819	0	16453601	G	A
3	rs7635311	0	16454480	A	G
3	rs12486361	0	16455710	T	C
3	rs114426744	0	16455851	C	T
3	rs9832910	0	16455949	A	T
3	rs60156791	0	16456139	A	G
3	rs57928681	0	16456273	C	T
3	rs73043124	0	16456557	G	A
3	rs143112382	0	16456962	T	G
3	rs12490991	0	16457095	A	G
3	rs12487995	0	16457119	T	G
3	rs4685336	0	16457444	C	A
3	rs62236345	0	16457700	C	T
3	rs6776854	0	16457973	C	T
3	rs12485690	0	16458697	G	T
3	rs17200320	0	16458883	T	C
3	rs73816431	0	16458905	A	G
3	rs7626299	0	16458929	G	A
3	rs12492816	0	16459068	A	C
3	rs117905319	0	16459200	G	A
3	rs62236346	0	16459584	T	C
3	rs71310345	0	16459847	A	G
3	rs17042252	0	16460770	G	A
3	rs7632675	0	16461063	G	A
3	rs79695132	0	16461197	A	T
3	rs148383508	0	16462277	A	C
3	rs56764336	0	16462983	G	A
3	rs17042258	0	16463271	T	C
3	rs56358806	0	16463957	G	A
3	rs79992687	0	16464013	C	T
3	rs12631292	0	16464072	A	G
3	rs146656041	0	16464087	G	A
3	rs73144375	0	16465415	T	C
3	rs62236349	0	16465954	C	T
3	rs12638865	0	16467019	G	A
3	rs17272502	0	16469322	A	G
3	rs17042262	0	16470197	C	T
3	rs62236350	0	16470995	C	A
3	rs11718891	0	16471439	C	A
3	rs11719094	0	16471824	G	T
3	rs117854194	0	16472326	C	T
3	rs11720129	0	16472764	C	T
3	rs62236352	0	16473103	T	C
3	rs1464170	0	16473107	A	G
3	rs55781532	0	16473623	C	T
3	rs62236354	0	16473852	C	T
3	rs9883798	0	16473863	C	A
3	rs4685337	0	16474332	C	T
3	rs116939374	0	16474537	T	C
3	rs77065514	0	16474995	T	G
3	rs1517516	0	16475215	G	T
3	rs2303851	0	16475256	A	G
3	rs80047480	0	16475694	T	G
3	rs6442603	0	16476846	T	C
3	rs4685339	0	16477573	A	T
3	rs4685340	0	16477605	C	G
3	rs11714115	0	16477766	T	C
3	rs73043160	0	16478476	T	C
3	rs11715118	0	16478546	T	C
3	rs17272509	0	16478859	A	C
3	rs73031468	0	16479205	T	C
3	rs35868572	0	16479417	G	A
3	rs78150983	0	16479441	A	T
3	rs9839841	0	16479558	C	T
3	rs6799140	0	16479839	C	T
3	rs66728468	0	16480632	T	A
3	rs9817739	0	16480827	G	A
3	rs73022287	0	16481309	G	C
3	rs59846174	0	16483272	A	G
3	rs143675214	0	16484157	T	A
3	rs60656020	0	16484970	T	C
3	rs7644810	0	16485219	C	T
3	rs117982579	0	16485285	C	A
3	rs34796226	0	16485342	A	G
3	rs73022293	0	16485448	A	G
3	rs73022295	0	16485865	T	C
3	rs6777165	0	16486004	A	G
3	rs117389913	0	16488808	C	A
3	rs73022298	0	16489092	T	C
3	rs4684280	0	16489365	G	A
3	rs73022299	0	16489577	T	C
3	rs56360436	0	16491150	G	A
3	rs6442605	0	16491304	T	C
3	rs7374660	0	16491341	G	A
3	rs9867980	0	16491898	T	C
3	rs11706034	0	16491955	A	G
3	rs56082183	0	16493289	T	G
3	rs73024204	0	16493793	A	G
3	rs11716932	0	16494364	C	T
3	rs6790093	0	16494983	A	G
3	rs4684281	0	16495468	A	G
3	rs4685341	0	16495542	A	G
3	rs77197813	0	16495771	T	A
3	rs2163021	0	16496090	C	T
3	rs9841598	0	16497555	A	C
3	rs58969168	0	16497772	C	A
3	rs13096896	0	16497808	G	C
3	rs9824582	0	16497854	T	A
3	rs11710881	0	16499003	T	C
3	rs17200327	0	16500050	T	C
3	rs67758962	0	16501002	A	G
3	rs58458328	0	16502009	T	C
3	rs57520832	0	16502336	A	T
3	rs112847477	0	16502363	C	A
3	rs1517521	0	16502444	T	C
3	rs116286059	0	16502867	C	T
3	rs55885717	0	16504519	A	C
3	rs17042294	0	16504557	C	T
3	rs56010341	0	16504830	T	C
3	rs59510526	0	16504949	T	C
3	rs59403460	0	16505355	G	A
3	rs17042300	0	16505411	T	G
3	rs12487874	0	16506665	C	A
3	rs9861696	0	16506792	A	G
3	rs142141830	0	16506898	T	C
3	rs1517520	0	16507325	C	T
3	rs6792262	0	16507858	C	G
3	rs6767890	0	16508057	A	G
3	rs17042311	0	16508500	C	G
3	rs11711146	0	16508972	C	T
3	rs10510448	0	16509239	G	A
3	rs58498138	0	16509810	G	A
3	rs17042321	0	16510092	C	T
3	rs6766596	0	16510807	T	C
3	rs79858553	0	16511138	G	C
3	rs73024228	0	16511422	T	C
3	rs7610834	0	16511957	A	G
3	rs7635342	0	16512179	C	T
3	rs74535668	0	16513463	C	T
3	rs73146234	0	16514355	A	C
3	rs9848484	0	16516102	G	A
3	rs1429160	0	16516773	T	C
3	rs7619304	0	16518115	T	G
3	rs7621664	0	16518270	T	C
3	rs1429158	0	16518703	G	A
3	rs117434981	0	16519009	G	A
3	rs7627823	0	16520231	T	C
3	rs11128791	0	16520435	T	C
3	rs7650427	0	16522582	C	G
3	rs1429155	0	16522835	T	C
3	rs11925623	0	16524834	G	T
3	rs77487154	0	16526373	C	A
3	rs78622501	0	16527930	T	C
3	rs59112864	0	16528100	T	A
3	rs55977257	0	16529001	C	T
3	rs55726732	0	16529002	T	G
3	rs117253290	0	16530159	G	A
3	rs13087702	0	16531467	C	T
3	rs75922940	0	16531527	A	G
3	rs117735458	0	16531530	A	G
3	rs143587054	0	16531567	C	T
3	rs10865744	0	16532132	G	A
3	rs6774125	0	16532295	C	G
3	rs4684283	0	16532380	G	A
3	rs75326053	0	16533647	C	T
3	rs17042347	0	16534566	G	C
3	rs2059910	0	16534626	C	T
3	rs10454232	0	16535097	C	T
3	rs3815962	0	16535229	C	T
3	rs1429164	0	16536643	A	G
3	rs79475731	0	16538064	C	T
3	rs13087074	0	16538328	C	T
3	rs79360142	0	16538813	A	G
3	rs78534375	0	16538863	A	T
3	rs80308668	0	16539081	T	G
3	rs10780004	0	16540341	G	A
3	rs11715123	0	16540732	A	T
3	rs12635495	0	16540774	A	C
3	rs79219391	0	16541354	G	T
3	rs9842188	0	16541640	T	C
3	rs75562146	0	16542791	T	C
3	rs17272530	0	16543322	C	T
3	rs4538360	0	16543962	A	G
3	rs2881512	0	16543983	A	G
3	rs4532116	0	16544134	A	C
3	rs58038619	0	16544609	T	C
3	rs11712719	0	16545128	C	G
3	rs9990208	0	16546086	C	T
3	rs76090646	0	16546202	C	T
3	rs2115581	0	16546418	G	A
3	rs2115580	0	16546570	C	T
3	rs191061545	0	16546950	G	T
3	rs4461403	0	16547210	C	T
3	rs9853822	0	16547421	C	T
3	rs9854036	0	16547594	C	A
3	rs9854409	0	16547665	G	A
3	rs34240418	0	16547738	G	C
3	rs9310498	0	16548027	C	T
3	rs9858869	0	16548222	C	T
3	rs74339558	0	16548350	C	T
3	rs148148541	0	16548592	A	G
3	rs9859948	0	16548760	G	A
3	rs1896822	0	16549894	C	G
3	rs77831087	0	16550594	C	G
3	rs2881513	0	16551213	C	G
3	rs1429163	0	16551287	G	A
3	rs28680533	0	16551540	G	A
3	rs11128793	0	16551795	C	A
3	rs78349102	0	16551894	T	C
3	rs11915576	0	16552787	A	C
3	rs1346604	0	16553146	G	C
3	rs2881514	0	16553680	A	G
3	rs2346910	0	16553824	G	A
3	rs2346911	0	16553883	G	A
3	rs2346912	0	16553899	A	G
3	rs4685343	0	16553969	G	A
3	rs3821786	0	16554246	T	C
3	rs3821785	0	16554254	G	C
3	rs3821784	0	16554352	G	A
3	rs2303849	0	16555223	C	T
3	rs2303848	0	16555249	C	T
3	rs1366700	0	16555572	T	C
3	rs1366701	0	16555675	C	A
3	rs6768991	0	16555906	G	C
3	rs1429161	0	16556039	C	G
3	rs1429162	0	16556199	C	G
3	rs73026232	0	16557353	G	A
3	rs34829414	0	16557369	G	T
3	rs77606669	0	16557668	C	T
3	rs118076630	0	16557687	A	C
3	rs59876076	0	16558160	G	T
3	rs78982576	0	16559544	G	A
3	rs79203570	0	16560104	T	C
3	rs79103612	0	16560162	C	A
3	rs4684284	0	16560348	T	A
3	rs9841359	0	16560886	G	C
3	rs76524814	0	16560995	G	A
3	rs71310350	0	16561288	G	A
3	rs117648597	0	16561293	A	C
3	rs1529511	0	16561449	A	T
3	rs1529512	0	16561457	C	G
3	rs34755000	0	16562199	A	G
3	rs9818738	0	16563595	A	G
3	rs9310499	0	16563873	T	C
3	rs13076298	0	16564498	G	A
3	rs7649083	0	16564640	A	C
3	rs114286688	0	16565070	T	C
3	rs67800494	0	16565149	A	C
3	rs17042365	0	16565559	C	T
3	rs11718724	0	16566070	C	T
3	rs13093768	0	16567340	A	G
3	rs13100878	0	16568731	G	A
3	rs34718285	0	16569465	G	T
3	rs34600445	0	16569712	T	C
3	rs6774181	0	16569746	A	G
3	rs9865882	0	16570592	G	A
3	rs17042372	0	16571573	T	C
3	rs35144212	0	16571819	G	A
3	rs17042373	0	16572256	C	T
3	rs73026255	0	16572284	T	C
3	rs9838026	0	16572324	A	G
3	rs13093250	0	16572975	C	T
3	rs13097853	0	16573140	C	T
3	rs34266070	0	16573576	G	A
3	rs34755071	0	16573913	T	C
3	rs13315317	0	16575181	G	A
3	rs13315424	0	16575568	G	A
3	rs35813995	0	16575799	C	A
3	rs9822219	0	16576587	C	T
3	rs13079033	0	16577177	A	T
3	rs6803356	0	16577300	T	G
3	rs6803987	0	16577937	T	C
3	rs3856833	0	16578457	C	A
3	rs77518350	0	16579828	A	T
3	rs34538678	0	16580023	C	G
3	rs35034173	0	16580107	C	G
3	rs3856834	0	16581660	T	C
3	rs2278298	0	16581846	C	A
3	rs11917783	0	16582306	C	A
3	rs2303847	0	16583381	T	G
3	rs12489187	0	16583678	G	A
3	rs10865745	0	16584003	A	G
3	rs6796808	0	16584554	C	G
3	rs6796994	0	16584787	C	T
3	rs6797171	0	16584827	G	A
3	rs6797084	0	16584850	C	T
3	rs73136608	0	16585058	G	A
3	rs2042826	0	16585132	T	C
3	rs6799971	0	16585193	G	A
3	rs76983344	0	16585547	G	C
3	rs9842123	0	16585616	C	G
3	rs1366703	0	16585651	G	A
3	rs57736467	0	16586116	G	A
3	rs10510450	0	16586222	C	T
3	rs12491861	0	16586587	C	T
3	rs6771025	0	16587477	T	C
3	rs11128794	0	16587571	T	C
3	rs73136617	0	16587752	C	T
3	rs77700802	0	16587851	G	A
3	rs77205982	0	16587909	C	T
3	rs6771695	0	16588113	T	C
3	rs76539851	0	16588180	A	T
3	rs6442608	0	16588273	T	C
3	rs78660996	0	16589029	G	A
3	rs114962241	0	16589355	T	C
3	rs80000049	0	16589527	A	G
3	rs10446440	0	16589821	G	A
3	rs76718558	0	16590393	C	T
3	rs10446441	0	16590416	G	C
3	rs10446442	0	16590512	A	G
3	rs145872758	0	16590807	G	C
3	rs6793330	0	16590910	A	C
3	rs2099002	0	16591114	C	T
3	rs2099003	0	16591175	C	T
3	rs74642013	0	16591256	A	C
3	rs17042389	0	16591976	G	C
3	rs62234672	0	16592069	C	A
3	rs17200369	0	16592134	T	G
3	rs2016225	0	16592371	A	C
3	rs12492582	0	16592838	C	A
3	rs61346198	0	16592840	A	G
3	rs79349421	0	16592915	C	T
3	rs75443306	0	16593129	A	G
3	rs17042393	0	16593384	C	T
3	rs13069943	0	16593473	G	C
3	rs12636481	0	16594200	G	A
3	rs6763943	0	16594218	G	T
3	rs75000365	0	16594360	T	G
3	rs13081210	0	16595118	C	T
3	rs61647190	0	16595572	C	T
3	rs11926328	0	16595616	G	C
3	rs74608231	0	16595787	G	C
3	rs117615391	0	16595902	A	G
3	rs2347309	0	16596267	C	A
3	rs11927290	0	16596378	C	T
3	rs7629572	0	16596730	T	C
3	rs74282858	0	16596857	C	T
3	rs138647691	0	16596876	G	A
3	rs76922882	0	16597161	A	G
3	rs141761182	0	16597323	T	C
3	rs9822633	0	16597703	T	C
3	rs9822805	0	16597814	T	C
3	rs73140613	0	16598345	A	G
3	rs7624047	0	16598440	G	C
3	rs75852520	0	16598893	T	C
3	rs79727112	0	16598900	T	C
3	rs77744624	0	16598908	G	C
3	rs2099004	0	16599966	C	T
3	rs75697569	0	16600122	C	G
3	rs2162615	0	16600265	C	G
3	rs73140621	0	16600391	A	G
3	rs144845273	0	16600482	G	A
3	rs11706069	0	16600753	T	A
3	rs4685344	0	16601098	C	T
3	rs13085364	0	16601153	C	A
3	rs11920355	0	16602411	A	C
3	rs11916740	0	16602491	T	C
3	rs78512741	0	16602998	A	G
3	rs79043923	0	16603152	A	G
3	rs12497831	0	16603877	G	A
3	rs58981508	0	16603992	G	A
3	rs60098611	0	16604192	T	C
3	rs78070582	0	16604832	T	C
3	rs6780876	0	16605056	C	T
3	rs6796496	0	16605175	T	A
3	rs62234691	0	16605232	G	A
3	rs6796680	0	16605411	T	C
3	rs13073074	0	16606315	A	T
3	rs11924698	0	16606377	A	G
3	rs12633622	0	16606619	T	C
3	rs17042414	0	16606836	A	C
3	rs11128796	0	16607794	A	G
3	rs76533864	0	16607798	A	C
3	rs58449584	0	16608172	G	A
3	rs141592315	0	16608227	G	C
3	rs11919303	0	16608556	G	C
3	rs77329178	0	16608924	C	A
3	rs17042421	0	16609426	A	G
3	rs11711720	0	16609499	C	T
3	rs9858031	0	16609541	T	C
3	rs6800778	0	16610298	C	T
3	rs4685345	0	16610448	C	G
3	rs6801143	0	16610664	C	A
3	rs6801333	0	16610673	G	T
3	rs6801355	0	16610741	G	A
3	rs12630021	0	16610963	G	A
3	rs12635883	0	16611080	A	G
3	rs12635929	0	16611257	A	T
3	rs75464773	0	16611333	C	T
3	rs9862636	0	16612055	A	G
3	rs2195152	0	16612541	T	C
3	rs111268092	0	16612684	G	C
3	rs62234692	0	16612777	C	T
3	rs78751170	0	16612872	A	C
3	rs6802880	0	16612886	T	C
3	rs75557371	0	16612947	C	T
3	rs76281010	0	16613045	T	C
3	rs4685347	0	16613279	G	A
3	rs118046071	0	16613425	A	G
3	rs4685348	0	16613539	C	T
3	rs4685349	0	16613591	A	T
3	rs4685350	0	16613613	A	G
3	rs4685351	0	16613638	T	C
3	rs74481167	0	16613822	T	C
3	rs4685352	0	16614126	A	G
3	rs146948703	0	16614493	T	C
3	rs13091073	0	16614948	G	C
3	rs77640608	0	16615474	A	G
3	rs149649322	0	16615660	T	C
3	rs60574564	0	16616159	A	G
3	rs2217203	0	16616328	C	T
3	rs13059623	0	16616432	G	C
3	rs148546579	0	16616519	G	A
3	rs6767784	0	16616712	T	G
3	rs6779170	0	16616724	A	G
3	rs74282865	0	16616861	G	T
3	rs6803924	0	16617065	C	G
3	rs6803949	0	16617133	C	T
3	rs76829173	0	16617724	A	G
3	rs80213066	0	16617842	C	T
3	rs12635244	0	16617862	C	T
3	rs78431384	0	16618259	C	T
3	rs145840359	0	16618787	C	T
3	rs9882426	0	16619147	T	G
3	rs7624293	0	16619822	T	C
3	rs7612830	0	16619839	G	A
3	rs6442615	0	16620106	C	A
3	rs11716417	0	16620746	T	C
3	rs73140683	0	16621233	T	C
3	rs74713011	0	16621287	T	C
3	rs76445534	0	16621329	C	T
3	rs78107877	0	16621769	C	A
3	rs11128797	0	16622354	A	G
3	rs2347311	0	16622632	G	A
3	rs77644409	0	16622951	G	T
3	rs9813783	0	16622967	A	C
3	rs12638568	0	16623926	T	C
3	rs17029179	0	16624016	C	G
3	rs76809995	0	16624174	G	A
3	rs17081718	0	16624384	C	T
3	rs4685355	0	16624727	C	T
3	rs4685356	0	16624914	A	C
3	rs17272586	0	16624959	A	G
3	rs10510452	0	16625048	A	G
3	rs73140698	0	16625368	C	T
3	rs9829012	0	16625500	A	G
3	rs73142503	0	16625616	T	A
3	rs17029188	0	16626704	G	A
3	rs117151765	0	16627022	G	A
3	rs17200390	0	16627187	G	A
3	rs890640	0	16627589	G	A
3	rs12233472	0	16627613	A	G
3	rs2011879	0	16627630	C	T
3	rs1808518	0	16627806	A	C
3	rs2347312	0	16628314	C	G
3	rs78972593	0	16629274	G	A
3	rs2059743	0	16629321	A	T
3	rs10510454	0	16629605	C	T
3	rs2195153	0	16630413	T	A
3	rs12374151	0	16630504	G	A
3	rs930039	0	16630737	A	T
3	rs77320748	0	16631546	A	C
3	rs76419414	0	16631796	C	T
3	rs73142513	0	16632114	C	T
3	rs74282867	0	16632482	G	A
3	rs74949809	0	16632857	T	C
3	rs57842038	0	16633664	C	T
3	rs60830150	0	16633802	G	A
3	rs112051848	0	16633943	C	T
3	rs3773826	0	16634313	G	A
3	rs73035065	0	16634594	A	G
3	rs59167545	0	16634766	G	C
3	rs34795494	0	16634808	G	C
3	rs41285045	0	16635558	C	T
3	rs76204094	0	16635851	A	G
3	rs79924124	0	16635852	A	C
3	rs13067997	0	16635866	C	G
3	rs4685357	0	16636402	T	A
3	rs6787063	0	16636465	C	G
3	rs4234537	0	16636537	T	C
3	rs2303589	0	16636585	C	T
3	rs2254783	0	16636673	G	A
3	rs2303590	0	16636785	T	C
3	rs2195154	0	16637042	G	A
3	rs78008085	0	16637740	C	G
3	rs2303591	0	16638467	A	G
3	rs2217204	0	16638775	T	C
3	rs2195155	0	16638810	T	C
3	rs74208885	0	16638963	T	G
3	rs148545377	0	16639119	C	T
3	rs74193997	0	16639146	T	C
3	rs75311389	0	16639365	G	A
3	rs3773827	0	16639754	G	T
3	rs11710967	0	16640075	T	C
3	rs6764867	0	16640279	T	C
3	rs6800888	0	16640517	C	T
3	rs3773828	0	16641220	G	A
3	rs3773829	0	16641384	C	T
3	rs74525566	0	16642084	C	G
3	rs73142529	0	16643081	A	C
3	rs3821708	0	16643248	G	C
3	rs143370064	0	16643306	T	C
3	rs3773830	0	16643399	G	C
3	rs3773831	0	16643721	A	G
3	rs3773832	0	16643940	T	G
3	rs3773833	0	16643988	G	A
3	rs143590902	0	16644105	C	A
3	rs4685358	0	16644209	C	T
3	rs58869003	0	16644445	T	C
3	rs57014221	0	16644558	T	C
3	rs56841478	0	16644571	C	A
3	rs11128798	0	16644689	A	G
3	rs75633615	0	16645156	G	C
3	rs3773834	0	16645555	C	T
3	rs74616227	0	16645661	T	C
3	rs77110037	0	16645871	G	C
3	rs2162616	0	16646194	G	T
3	rs9847342	0	16646745	C	G
3	rs2241533	0	16647089	C	T
3	rs79295465	0	16647254	A	C
3	rs4234538	0	16647548	G	C
3	rs6773997	0	16648210	T	G
3	rs4685359	0	16648508	T	C
3	rs61423223	0	16648561	G	A
3	rs11925307	0	16649086	G	A
3	rs9862398	0	16649160	C	T
3	rs9862419	0	16649189	C	T
3	rs9862975	0	16649381	G	A
3	rs9863186	0	16649648	C	T
3	rs74353348	0	16649950	T	A
3	rs79157726	0	16650324	G	A
3	rs7615387	0	16650357	G	T
3	rs4685361	0	16651015	A	T
3	rs76657396	0	16651029	C	A
3	rs11921703	0	16651039	G	A
3	rs149384507	0	16651284	C	G
3	rs1987830	0	16651711	A	G
3	rs1987831	0	16651763	T	C
3	rs9870157	0	16652240	T	C
3	rs9850543	0	16652241	G	A
3	rs4684285	0	16652297	C	T
3	rs79793644	0	16652740	T	G
3	rs13064112	0	16652897	A	G
3	rs11916181	0	16653390	A	G
3	rs6809047	0	16653535	G	C
3	rs79076127	0	16653627	G	C
3	rs2347315	0	16654170	T	C
3	rs57300961	0	16654196	A	G
3	rs2217205	0	16654297	C	T
3	rs2195156	0	16654566	G	T
3	rs2195157	0	16654685	C	A
3	rs2217206	0	16654785	T	C
3	rs6767053	0	16655168	C	A
3	rs6442621	0	16655203	C	T
3	rs4685362	0	16655450	T	G
3	rs4685363	0	16655538	G	A
3	rs1529401	0	16655565	C	T
3	rs4685364	0	16655661	C	T
3	rs76081535	0	16655867	T	A
3	rs4685365	0	16656284	T	C
3	rs4685366	0	16656331	A	G
3	rs2217207	0	16656948	G	T
3	rs2195158	0	16657055	T	C
3	rs111233332	0	16657359	G	A
3	rs78355891	0	16657408	C	T
3	rs13093413	0	16657441	A	G
3	rs13093577	0	16657446	C	A
3	rs4513439	0	16657584	A	G
3	rs34248201	0	16657908	A	G
3	rs141006612	0	16658182	C	T
3	rs6801742	0	16658323	A	G
3	rs6790577	0	16658369	T	C
3	rs6790696	0	16658517	T	G
3	rs113613483	0	16658524	C	T
3	rs4358285	0	16658739	T	C
3	rs6778201	0	16658897	G	C
3	rs12485773	0	16659016	C	G
3	rs144072990	0	16659126	T	G
3	rs146218069	0	16659301	C	A
3	rs12485920	0	16659303	G	A
3	rs77274660	0	16659512	C	G
3	rs890642	0	16660627	A	C
3	rs890643	0	16660672	G	A
3	rs4443161	0	16661218	T	G
3	rs4263272	0	16661308	T	C
3	rs58883852	0	16661377	G	T
3	rs2162617	0	16661563	G	A
3	rs2162618	0	16661587	C	A
3	rs6797529	0	16662488	A	G
3	rs192799027	0	16662815	A	G
3	rs890644	0	16663603	T	C
3	rs7623201	0	16663683	G	A
3	rs74476492	0	16663781	G	T
3	rs6442623	0	16663923	A	G
3	rs7625875	0	16664444	C	A
3	rs1469372	0	16664509	A	G
3	rs2059742	0	16664547	G	T
3	rs143163447	0	16665669	G	C
3	rs113962697	0	16665719	C	A
3	rs2347320	0	16666312	C	A
3	rs2347321	0	16666342	G	C
3	rs113524703	0	16666794	G	A
3	rs74853590	0	16666888	C	T
3	rs55934162	0	16667294	G	C
3	rs6765784	0	16667303	A	G
3	rs6442624	0	16667731	C	T
3	rs7635873	0	16667968	C	A
3	rs7636154	0	16668113	G	C
3	rs7650228	0	16668545	T	G
3	rs12106701	0	16669018	C	G
3	rs11128799	0	16669150	A	G
3	rs17272607	0	16669435	G	T
3	rs35436616	0	16669466	C	T
3	rs17272614	0	16670272	C	T
3	rs77039467	0	16670523	C	T
3	rs17200411	0	16670655	C	T
3	rs12107037	0	16670747	A	T
3	rs75501919	0	16671173	G	A
3	rs1991418	0	16671330	G	C
3	rs1991419	0	16671425	T	C
3	rs2162611	0	16671606	T	A
3	rs9869622	0	16671821	C	T
3	rs7631231	0	16673075	T	C
3	rs12490936	0	16673445	A	G
3	rs9880520	0	16673751	G	A
3	rs9809465	0	16674026	G	A
3	rs9310500	0	16674185	G	A
3	rs12485458	0	16674415	G	A
3	rs7647846	0	16675127	A	C
3	rs187381477	0	16675365	T	G
3	rs66759805	0	16675587	C	G
3	rs139462321	0	16675697	C	A
3	rs56661103	0	16675970	G	C
3	rs1011352	0	16676210	C	A
3	rs17200418	0	16676779	C	T
3	rs7609903	0	16677071	A	G
3	rs79345760	0	16677297	C	T
3	rs7634664	0	16677362	G	A
3	rs7612566	0	16677519	A	C
3	rs73144495	0	16677625	G	A
3	rs79704163	0	16677702	C	A
3	rs76642209	0	16678152	A	G
3	rs78690674	0	16678352	G	C
3	rs7637655	0	16678384	C	G
3	rs17042506	0	16678495	G	A
3	rs11918970	0	16678664	C	G
3	rs17042507	0	16678881	G	T
3	rs17200439	0	16678974	C	A
3	rs12493295	0	16679114	T	G
3	rs1025254	0	16679606	T	C
3	rs1035847	0	16680339	G	A
3	rs74913911	0	16680435	C	T
3	rs7644099	0	16680604	C	G
3	rs11128801	0	16680667	A	G
3	rs7644378	0	16680725	G	A
3	rs73039177	0	16680988	A	C
3	rs12486937	0	16681121	G	C
3	rs11715460	0	16681259	A	C
3	rs1465540	0	16681553	T	C
3	rs12487013	0	16681563	C	T
3	rs4685367	0	16681975	T	A
3	rs4685368	0	16681999	A	G
3	rs9823982	0	16682158	G	A
3	rs4685369	0	16682261	T	C
3	rs9824326	0	16682377	G	A
3	rs73146320	0	16683071	G	A
3	rs80281043	0	16683345	C	A
3	rs17042521	0	16683713	G	A
3	rs9850242	0	16683904	T	C
3	rs9867803	0	16683969	A	G
3	rs56890961	0	16684295	G	A
3	rs113354063	0	16684327	C	A
3	rs7651597	0	16684339	T	C
3	rs10510457	0	16684658	T	C
3	rs7652068	0	16684786	T	C
3	rs6798917	0	16685239	G	A
3	rs77011947	0	16685275	T	C
3	rs6799703	0	16685952	G	C
3	rs113381812	0	16685986	C	T
3	rs6802075	0	16686195	C	T
3	rs10510458	0	16687037	A	G
3	rs17042529	0	16687148	T	A
3	rs2881604	0	16687196	A	G
3	rs9850448	0	16687201	C	A
3	rs2347322	0	16687202	A	G
3	rs6806077	0	16687807	G	T
3	rs17042532	0	16687844	A	G
3	rs6763851	0	16689171	G	C
3	rs76582101	0	16689353	A	G
3	rs6788172	0	16689367	A	G
3	rs73041150	0	16689699	T	G
3	rs6788858	0	16689976	A	G
3	rs75984264	0	16690081	T	G
3	rs78617747	0	16690251	C	T
3	rs6767531	0	16690419	G	A
3	rs116959785	0	16690592	T	G
3	rs6767748	0	16690784	C	T
3	rs6780732	0	16690864	T	G
3	rs13319552	0	16690873	G	A
3	rs117266194	0	16691790	C	T
3	rs61185767	0	16692378	A	G
3	rs73041155	0	16692502	A	G
3	rs10510459	0	16692542	C	T
3	rs74453648	0	16692777	C	T
3	rs73041157	0	16692872	T	C
3	rs9869735	0	16692878	T	C
3	rs1154631	0	16692931	T	C
3	rs9873973	0	16693130	T	C
3	rs60059651	0	16693200	G	A
3	rs12107998	0	16693232	T	C
3	rs74196906	0	16693256	T	C
3	rs12106804	0	16693266	A	T
3	rs12486634	0	16693427	A	G
3	rs79130599	0	16693455	A	G
3	rs12496518	0	16693587	T	G
3	rs2114773	0	16694325	C	T
3	rs1123951	0	16694843	C	A
3	rs76846648	0	16695064	A	G
3	rs9809594	0	16695231	T	G
3	rs17042554	0	16695340	C	T
3	rs2195151	0	16695466	C	G
3	rs2881605	0	16696034	G	A
3	rs6782488	0	16696226	T	C
3	rs73816874	0	16696363	C	T
3	rs7638931	0	16696734	A	C
3	rs7628691	0	16696762	T	C
3	rs75724364	0	16696765	A	G
3	rs67394831	0	16696849	G	C
3	rs1123952	0	16697146	G	A
3	rs12233617	0	16698071	C	A
3	rs114648876	0	16698374	A	G
3	rs68161665	0	16698407	A	G
3	rs11713006	0	16698959	A	G
3	rs1465539	0	16699402	T	C
3	rs9811661	0	16699558	G	A
3	rs1155879	0	16699599	A	G
3	rs1155880	0	16699910	C	T
3	rs977676	0	16699931	A	G
3	rs12494691	0	16700334	G	A
3	rs77927691	0	16700686	G	A
3	rs9868688	0	16701353	C	T
3	rs7615979	0	16701670	C	T
3	rs12714927	0	16701785	C	T
3	rs767375	0	16702160	C	T
3	rs9819619	0	16702944	T	C
3	rs4685370	0	16703075	A	G
3	rs116927627	0	16703396	A	G
3	rs143433188	0	16704119	A	G
3	rs111850521	0	16704939	A	G
3	rs13064825	0	16705058	C	T
3	rs73023510	0	16705139	A	G
3	rs76239975	0	16705717	G	A
3	rs28609266	0	16705790	A	T
3	rs965175	0	16706041	C	T
3	rs28693959	0	16706197	A	C
3	rs28461201	0	16706273	T	C
3	rs9820172	0	16706472	C	T
3	rs12374141	0	16707136	A	G
3	rs113992559	0	16707337	C	A
3	rs147810640	0	16707344	C	T
3	rs1544917	0	16707568	C	T
3	rs73023516	0	16707590	G	A
3	rs11709325	0	16707688	G	A
3	rs73023518	0	16707781	G	A
3	rs58796338	0	16708507	A	G
3	rs75914480	0	16708519	G	A
3	rs11128805	0	16708533	C	T
3	rs733786	0	16709868	A	G
3	rs12492500	0	16710561	A	G
3	rs77236781	0	16710630	C	T
3	rs9813959	0	16710679	G	A
3	rs117132909	0	16711143	T	G
3	rs9818882	0	16711443	G	A
3	rs35686653	0	16711583	A	G
3	rs75913453	0	16712380	T	A
3	rs2114774	0	16712488	C	T
3	rs9824394	0	16712674	C	T
3	rs56397206	0	16713320	A	G
3	rs2347323	0	16713661	C	T
3	rs7620575	0	16715289	A	G
3	rs115015246	0	16715832	A	G
3	rs6802350	0	16716432	G	A
3	rs67836953	0	16716802	A	C
3	rs9883638	0	16716982	A	G
3	rs57619428	0	16717701	G	A
3	rs4685372	0	16717710	G	C
3	rs4685373	0	16717786	A	G
3	rs4685374	0	16717892	T	C
3	rs11706704	0	16717920	A	G
3	rs11706706	0	16717985	A	G
3	rs9875162	0	16718012	T	C
3	rs9875184	0	16718065	T	C
3	rs11715420	0	16718272	G	A
3	rs149559059	0	16718289	C	T
3	rs13069260	0	16718441	C	T
3	rs10222552	0	16718806	C	T
3	rs9856806	0	16718964	C	T
3	rs145441259	0	16719005	G	C
3	rs6442626	0	16719255	A	G
3	rs113888852	0	16719335	C	T
3	rs9861625	0	16719658	C	T
3	rs111826466	0	16724242	T	C
3	rs7355792	0	16724345	C	T
3	rs2162613	0	16725321	C	T
3	rs4684289	0	16725561	C	T
3	rs4684290	0	16725576	A	T
3	rs4627742	0	16725820	C	T
3	rs9866069	0	16725947	G	C
3	rs138316034	0	16726530	C	T
3	rs4684291	0	16726605	G	A
3	rs4684292	0	16726606	G	T
3	rs13086664	0	16726846	G	A
3	rs2347324	0	16726895	A	G
3	rs2347325	0	16726911	G	C
3	rs59550807	0	16726971	C	T
3	rs2114775	0	16727170	A	C
3	rs61453939	0	16727234	A	C
3	rs2881606	0	16727277	G	A
3	rs6773135	0	16727334	G	C
3	rs9310502	0	16729269	G	A
3	rs7638096	0	16729855	T	C
3	rs6783882	0	16730790	C	G
3	rs9830325	0	16731011	A	G
3	rs74417272	0	16731227	T	C
3	rs36019749	0	16731422	C	T
3	rs77926081	0	16731698	A	T
3	rs140092609	0	16732999	G	C
3	rs17042606	0	16733708	C	T
3	rs73146382	0	16733950	A	G
3	rs6442627	0	16734206	T	G
3	rs2060599	0	16734347	C	T
3	rs2060598	0	16734396	G	A
3	rs10510460	0	16734436	G	A
3	rs28446676	0	16734905	G	T
3	rs117505612	0	16734991	T	C
3	rs75105120	0	16735689	T	G
3	rs13066132	0	16735969	A	G
3	rs7631464	0	16736677	C	T
3	rs7631485	0	16736741	C	T
3	rs9824982	0	16737105	C	T
3	rs4260417	0	16737497	T	C
3	rs7634863	0	16737746	G	A
3	rs7635017	0	16738070	C	A
3	rs148750825	0	16738827	G	A
3	rs1449536	0	16739637	A	C
3	rs117786373	0	16739877	C	A
3	rs17042613	0	16740028	A	G
3	rs6809551	0	16740115	T	C
3	rs9813822	0	16740694	G	A
3	rs6800026	0	16740695	C	T
3	rs9851398	0	16740865	A	G
3	rs10510461	0	16741105	C	T
3	rs11707670	0	16741194	G	A
3	rs9819032	0	16741623	G	T
3	rs12487048	0	16741847	C	G
3	rs12487076	0	16741942	C	G
3	rs1449535	0	16741944	A	G
3	rs1449534	0	16741961	T	C
3	rs7426680	0	16742169	A	G
3	rs4685375	0	16742471	A	C
3	rs13316744	0	16742711	C	G
3	rs13323816	0	16742890	A	G
3	rs4685376	0	16743092	A	G
3	rs7636863	0	16743520	G	A
3	rs7617386	0	16744246	A	G
3	rs11711008	0	16744285	G	A
3	rs78873059	0	16744287	A	G
3	rs68175832	0	16744947	G	A
3	rs9859456	0	16745246	T	C
3	rs35851703	0	16745289	T	C
3	rs112826415	0	16745584	C	T
3	rs13094422	0	16745749	C	T
3	rs28670825	0	16746512	T	G
3	rs12634883	0	16747387	G	T
3	rs9850607	0	16747504	C	A
3	rs59302066	0	16747570	G	A
3	rs17042619	0	16748360	G	C
3	rs56057131	0	16748409	T	C
3	rs9876033	0	16748611	T	C
3	rs9856652	0	16748967	C	T
3	rs9860475	0	16749024	C	T
3	rs55997404	0	16749309	A	G
3	rs56175076	0	16749396	G	C
3	rs74931909	0	16749941	C	T
3	rs9310503	0	16750269	G	T
3	rs11715934	0	16750526	T	A
3	rs4684293	0	16751075	A	G
3	rs60991451	0	16751429	A	G
3	rs141435342	0	16751433	G	A
3	rs7623323	0	16751902	A	G
3	rs113666526	0	16752062	A	C
3	rs9868302	0	16752170	T	G
3	rs62245558	0	16752583	A	G
3	rs28850580	0	16752616	A	T
3	rs1900939	0	16752874	C	T
3	rs2122257	0	16753274	G	A
3	rs142529915	0	16753586	G	A
3	rs2197911	0	16753607	G	A
3	rs2197912	0	16753743	T	C
3	rs2197913	0	16753999	T	C
3	rs140590536	0	16754099	T	C
3	rs9653976	0	16754327	G	A
3	rs112111430	0	16754595	C	G
3	rs7622339	0	16754861	T	A
3	rs141372834	0	16755266	A	C
3	rs60469267	0	16755575	C	T
3	rs11709663	0	16755936	A	G
3	rs1375632	0	16756199	G	A
3	rs74316705	0	16756264	G	A
3	rs1375633	0	16756322	A	G
3	rs1375634	0	16756442	G	T
3	rs1375635	0	16756451	C	T
3	rs60471465	0	16756756	T	C
3	rs2347644	0	16756775	C	T
3	rs57070589	0	16756919	G	A
3	rs1947224	0	16757100	T	C
3	rs117593972	0	16757198	G	C
3	rs60291092	0	16757233	T	C
3	rs1597322	0	16757273	T	C
3	rs11928177	0	16757901	G	A
3	rs2347645	0	16758061	C	T
3	rs73135447	0	16758079	G	A
3	rs2122258	0	16758156	G	A
3	rs139591906	0	16758451	A	G
3	rs34492706	0	16758668	G	A
3	rs35535855	0	16758704	A	G
3	rs895944	0	16758984	A	G
3	rs2347646	0	16759275	C	T
3	rs6779928	0	16759284	G	C
3	rs895945	0	16759632	A	G
3	rs73027311	0	16759708	G	A
3	rs12635812	0	16760332	T	C
3	rs114791981	0	16760369	G	A
3	rs74316336	0	16760422	C	T
3	rs1375636	0	16760629	G	A
3	rs1375637	0	16760709	G	T
3	rs4684295	0	16761693	G	A
3	rs9842848	0	16761762	C	T
3	rs79020385	0	16761941	T	C
3	rs7618461	0	16762185	C	T
3	rs1868548	0	16763478	A	G
3	rs13322151	0	16763573	G	T
3	rs61182735	0	16764023	G	A
3	rs6789148	0	16764089	T	A
3	rs6778810	0	16764156	G	A
3	rs6778843	0	16764234	G	A
3	rs75716718	0	16764773	T	G
3	rs12494620	0	16765249	C	T
3	rs7627903	0	16765283	C	T
3	rs74341935	0	16765299	C	T
3	rs116677335	0	16765493	C	T
3	rs7628639	0	16765879	G	A
3	rs6786557	0	16766989	G	A
3	rs6786488	0	16767090	C	T
3	rs10440095	0	16767202	A	G
3	rs66477917	0	16767232	G	T
3	rs921283	0	16767286	T	C
3	rs12638264	0	16767528	C	T
3	rs114457480	0	16768239	T	C
3	rs77115419	0	16768288	C	T
3	rs895946	0	16768369	C	T
3	rs895947	0	16768443	T	C
3	rs1449537	0	16768586	C	T
3	rs1823371	0	16769398	T	C
3	rs117090712	0	16769555	G	A
3	rs1375638	0	16769638	T	C
3	rs951491	0	16770096	C	T
3	rs4128498	0	16770289	C	T
3	rs55965639	0	16770418	T	C
3	rs62247663	0	16770567	G	T
3	rs73027341	0	16770697	A	C
3	rs2044739	0	16771147	A	G
3	rs2044740	0	16771177	T	G
3	rs4685379	0	16771377	A	G
3	rs9867714	0	16771667	C	G
3	rs9868094	0	16771753	G	A
3	rs148593185	0	16772472	G	A
3	rs56345807	0	16772496	G	T
3	rs4685380	0	16772658	G	A
3	rs143190375	0	16773341	A	G
3	rs79704392	0	16773360	T	G
3	rs12107299	0	16773537	A	G
3	rs12108085	0	16773620	C	T
3	rs12107302	0	16773645	A	G
3	rs140778062	0	16773929	T	C
3	rs6777839	0	16774233	C	A
3	rs143247061	0	16774413	C	A
3	rs62247665	0	16774821	C	A
3	rs115428027	0	16775072	A	G
3	rs116848241	0	16775083	G	C
3	rs139693460	0	16775326	T	C
3	rs4260418	0	16775363	T	C
3	rs140333058	0	16775394	A	G
3	rs75772859	0	16775698	A	G
3	rs80170468	0	16775724	T	C
3	rs148182044	0	16775824	G	A
3	rs111648995	0	16775935	G	T
3	rs6785303	0	16776517	G	A
3	rs138483319	0	16776664	A	G
3	rs139382221	0	16777872	A	G
3	rs9829793	0	16778701	C	T
3	rs9849824	0	16778771	T	C
3	rs1375631	0	16778867	A	G
3	rs17200488	0	16778910	C	T
3	rs73027355	0	16778959	C	A
3	rs1375630	0	16779040	G	A
3	rs1449533	0	16779275	T	G
3	rs983986	0	16779409	A	T
3	rs73027356	0	16779536	G	A
3	rs1868547	0	16779788	G	T
3	rs4481140	0	16779791	G	A
3	rs4296576	0	16779799	T	A
3	rs62247681	0	16780106	C	A
3	rs4684297	0	16780480	T	A
3	rs7610762	0	16780658	T	C
3	rs58940679	0	16780735	A	T
3	rs146292520	0	16781123	T	C
3	rs4685382	0	16781440	A	C
3	rs9817635	0	16781612	G	C
3	rs142179911	0	16781614	A	C
3	rs9817554	0	16781766	C	T
3	rs9817879	0	16781925	C	T
3	rs13073517	0	16782172	C	T
3	rs17042646	0	16782271	T	C
3	rs55835137	0	16782878	A	C
3	rs118099327	0	16782988	G	A
3	rs978664	0	16783061	A	G
3	rs76653771	0	16783208	C	A
3	rs9847592	0	16783299	T	C
3	rs77736716	0	16783310	T	C
3	rs17272677	0	16783341	A	C
3	rs9827713	0	16783433	C	T
3	rs78135659	0	16783524	C	A
3	rs9828399	0	16783895	C	G
3	rs2347652	0	16784074	G	A
3	rs78892590	0	16784325	A	G
3	rs9833158	0	16784389	G	A
3	rs4685383	0	16784614	A	G
3	rs79214661	0	16785316	T	C
3	rs2167063	0	16785648	G	A
3	rs2167062	0	16785673	C	A
3	rs2122255	0	16785744	A	G
3	rs2122254	0	16786064	C	T
3	rs111772354	0	16786199	G	A
3	rs111420182	0	16786456	T	G
3	rs112541964	0	16786675	C	T
3	rs13078697	0	16786761	T	C
3	rs138823185	0	16786771	C	T
3	rs115128303	0	16786876	C	T
3	rs115759489	0	16786877	G	A
3	rs13099230	0	16786919	C	T
3	rs61342490	0	16787728	C	T
3	rs143664232	0	16787978	C	T
3	rs13090015	0	16788317	T	C
3	rs138718189	0	16788965	T	C
3	rs191270414	0	16790095	T	C
3	rs140153440	0	16790184	T	C
3	rs4374510	0	16790756	T	A
3	rs71310363	0	16791003	G	A
3	rs145925768	0	16791024	G	A
3	rs142235467	0	16791279	T	C
3	rs146164979	0	16791281	G	A
3	rs9842776	0	16791642	G	A
3	rs114460858	0	16791684	A	G
3	rs79350799	0	16791735	G	A
3	rs11705832	0	16792233	A	T
3	rs76718064	0	16792746	G	A
3	rs4685384	0	16792870	G	A
3	rs79556490	0	16792925	T	G
3	rs117189600	0	16793675	G	A
3	rs6442631	0	16793773	T	C
3	rs55869202	0	16793856	T	C
3	rs6442632	0	16794206	C	T
3	rs6442633	0	16794261	T	C
3	rs1900940	0	16794787	G	T
3	rs4685385	0	16795149	C	T
3	rs9868377	0	16796213	C	T
3	rs1960401	0	16796423	G	T
3	rs9818076	0	16797020	T	A
3	rs9874190	0	16797298	G	A
3	rs113080155	0	16797646	T	A
3	rs145446299	0	16797660	C	A
3	rs73029346	0	16797931	T	C
3	rs144648527	0	16798035	C	T
3	rs7619389	0	16798050	C	T
3	rs142692570	0	16798253	T	A
3	rs4447742	0	16798504	T	A
3	rs4386483	0	16798585	T	G
3	rs4254640	0	16798656	A	T
3	rs77452230	0	16798800	C	G
3	rs4632527	0	16798909	A	G
3	rs115151243	0	16798928	G	A
3	rs182531050	0	16798966	G	C
3	rs114461645	0	16799247	T	C
3	rs7624887	0	16799285	C	T
3	rs116273528	0	16799871	T	C
3	rs6442637	0	16799933	T	A
3	rs73029349	0	16800150	C	T
3	rs77198901	0	16800852	G	A
3	rs9862635	0	16800875	C	G
3	rs76230299	0	16800902	T	G
3	rs9825004	0	16800927	A	G
3	rs116583336	0	16801152	G	A
3	rs9829920	0	16801747	A	C
3	rs9310507	0	16802472	T	C
3	rs77023402	0	16802585	G	A
3	rs2013962	0	16803004	G	T
3	rs895949	0	16803374	G	A
3	rs2197914	0	16804066	C	T
3	rs7633264	0	16804100	T	C
3	rs184539912	0	16804177	T	C
3	rs1075216	0	16804551	T	C
3	rs1839328	0	16804683	G	C
3	rs1597323	0	16804716	A	T
3	rs9809097	0	16804922	G	A
3	rs75811930	0	16805109	C	T
3	rs9832793	0	16805262	T	C
3	rs34287391	0	16805686	T	C
3	rs4685386	0	16806168	C	G
3	rs4685387	0	16806429	G	A
3	rs7633187	0	16807149	C	G
3	rs2005035	0	16807742	A	G
3	rs73137304	0	16807919	T	C
3	rs73137306	0	16807960	A	G
3	rs978302	0	16808303	G	C
3	rs13087303	0	16809197	C	G
3	rs6808150	0	16809683	T	C
3	rs77178478	0	16810119	A	G
3	rs4684299	0	16810266	C	T
3	rs76654569	0	16811079	G	A
3	rs74451800	0	16811642	C	A
3	rs2242003	0	16811826	C	T
3	rs1375629	0	16812671	T	C
3	rs2218736	0	16812771	T	C
3	rs67357105	0	16812908	A	G
3	rs71539631	0	16813120	G	A
3	rs78392433	0	16814175	T	C
3	rs7641599	0	16815187	C	T
3	rs7641839	0	16815253	G	A
3	rs7653882	0	16815486	T	C
3	rs4685388	0	16815524	G	A
3	rs7642149	0	16815553	G	A
3	rs4685389	0	16815611	G	A
3	rs147568471	0	16815626	G	A
3	rs2084532	0	16816193	C	T
3	rs12634691	0	16817585	G	A
3	rs7616121	0	16817857	T	C
3	rs6784278	0	16819091	A	G
3	rs6784287	0	16819109	A	C
3	rs6442639	0	16819132	T	C
3	rs149146542	0	16819595	C	A
3	rs4410430	0	16819939	C	T
3	rs149253833	0	16820813	A	G
3	rs59959289	0	16820967	A	G
3	rs71310366	0	16821378	G	A
3	rs145711891	0	16822078	T	C
3	rs56237838	0	16822245	G	A
3	rs143070811	0	16822369	A	G
3	rs143087891	0	16822990	A	G
3	rs139102823	0	16823003	A	C
3	rs144368976	0	16823222	G	A
3	rs145365659	0	16823247	C	A
3	rs6806739	0	16823367	C	T
3	rs115580151	0	16823955	C	T
3	rs79153611	0	16824390	G	T
3	rs73137338	0	16825132	G	A
3	rs73137341	0	16825271	A	G
3	rs73137343	0	16825358	A	C
3	rs79124923	0	16825628	G	A
3	rs17042742	0	16825831	A	G
3	rs6793152	0	16826591	A	G
3	rs1449527	0	16827191	A	G
3	rs1449528	0	16827373	T	G
3	rs1449529	0	16827383	C	G
3	rs1449530	0	16827458	T	C
3	rs79098015	0	16827630	T	C
3	rs77238161	0	16827659	A	G
3	rs75915041	0	16827735	T	C
3	rs73137354	0	16827838	A	G
3	rs73137356	0	16827925	T	C
3	rs17042743	0	16827968	G	T
3	rs116051834	0	16828143	G	T
3	rs6788628	0	16828590	T	C
3	rs76433310	0	16828917	T	C
3	rs7647043	0	16829453	A	G
3	rs144567423	0	16830142	C	A
3	rs76062350	0	16830330	C	T
3	rs78263074	0	16830544	T	A
3	rs79268784	0	16830722	A	G
3	rs6442640	0	16832710	A	T
3	rs6442641	0	16832828	C	T
3	rs117581401	0	16832944	G	T
3	rs10510463	0	16833257	G	A
3	rs78061042	0	16833770	T	C
3	rs7645840	0	16834160	A	C
3	rs6442642	0	16834443	G	T
3	rs7627384	0	16835538	G	A
3	rs76653237	0	16835968	T	C
3	rs59791726	0	16836233	A	G
3	rs75442136	0	16836385	A	G
3	rs78755299	0	16837953	C	A
3	rs78550484	0	16838079	C	T
3	rs9866541	0	16838450	A	C
3	rs59977751	0	16838519	A	G
3	rs17042747	0	16838608	A	G
3	rs117298252	0	16838617	C	T
3	rs74509714	0	16838732	C	A
3	rs80023623	0	16838821	C	T
3	rs79720989	0	16838929	G	T
3	rs117603060	0	16838959	A	G
3	rs79129768	0	16839300	G	T
3	rs116210598	0	16839803	G	A
3	rs13317987	0	16840002	T	G
3	rs9849026	0	16840433	A	G
3	rs74926168	0	16840580	A	C
3	rs1449532	0	16840626	G	T
3	rs1449531	0	16840813	C	T
3	rs1349228	0	16841071	T	C
3	rs74727107	0	16841130	C	A
3	rs79092177	0	16841131	C	G
3	rs11920169	0	16841786	T	G
3	rs11916127	0	16841847	G	A
3	rs6800488	0	16842697	T	C
3	rs10510465	0	16843044	A	G
3	rs17042753	0	16843173	T	C
3	rs4684303	0	16843737	C	T
3	rs7638651	0	16844182	G	A
3	rs9857592	0	16845144	T	A
3	rs9858071	0	16845406	T	C
3	rs895941	0	16846216	A	C
3	rs73816227	0	16846290	T	C
3	rs57998911	0	16846379	T	C
3	rs74626709	0	16846742	T	C
3	rs9881798	0	16846967	A	C
3	rs9868600	0	16847424	T	C
3	rs55824843	0	16847771	T	G
3	rs7648623	0	16847980	C	T
3	rs6442643	0	16848081	C	T
3	rs7629352	0	16848835	A	G
3	rs78315189	0	16848893	G	T
3	rs9854865	0	16848919	C	T
3	rs57892172	0	16849037	G	A
3	rs7629619	0	16849074	A	C
3	rs7610118	0	16849374	C	T
3	rs4685393	0	16849828	G	A
3	rs55855024	0	16850764	C	A
3	rs17042757	0	16851033	G	A
3	rs748832	0	16851202	A	G
3	rs35992988	0	16851665	C	T
3	rs6800583	0	16851755	G	A
3	rs116912457	0	16852186	G	C
3	rs7625233	0	16852736	A	G
3	rs6442644	0	16852853	T	G
3	rs7615177	0	16852903	T	G
3	rs2122256	0	16853153	T	G
3	rs75835552	0	16853709	T	A
3	rs78316666	0	16853843	T	C
3	rs1823369	0	16854284	C	T
3	rs139418876	0	16854314	A	T
3	rs1823368	0	16854379	T	C
3	rs75960790	0	16854479	T	C
3	rs2053452	0	16854664	A	T
3	rs6765066	0	16855439	C	G
3	rs55808540	0	16855757	T	C
3	rs6765673	0	16856032	C	T
3	rs11918777	0	16856216	A	C
3	rs73816229	0	16856568	A	C
3	rs9813513	0	16856682	T	C
3	rs9813661	0	16856778	T	G
3	rs75633766	0	16857055	A	G
3	rs77594818	0	16857123	A	G
3	rs117854488	0	16857439	A	G
3	rs748439	0	16857534	A	T
3	rs748440	0	16857569	C	T
3	rs75301430	0	16858137	T	C
3	rs73139272	0	16858468	G	T
3	rs73139274	0	16858522	C	G
3	rs79062043	0	16858772	A	G
3	rs9842181	0	16858980	A	G
3	rs6779302	0	16859710	G	T
3	rs112451139	0	16860431	G	A
3	rs117868344	0	16860475	G	A
3	rs9836131	0	16860824	G	A
3	rs2347653	0	16861506	T	A
3	rs80078823	0	16861919	G	A
3	rs76401188	0	16862223	C	T
3	rs6442645	0	16862396	A	G
3	rs7617959	0	16862555	G	C
3	rs9846711	0	16862873	C	T
3	rs9847099	0	16862955	G	C
3	rs58891629	0	16863207	T	C
3	rs9870893	0	16863267	T	G
3	rs9871051	0	16863350	T	C
3	rs9851732	0	16863569	G	A
3	rs75540101	0	16864838	G	C
3	rs9882532	0	16865845	T	C
3	rs11716860	0	16865943	C	G
3	rs9867227	0	16866253	G	A
3	rs9867422	0	16866544	C	T
3	rs77178902	0	16866718	A	G
3	rs17042785	0	16867027	T	C
3	rs17042788	0	16867094	T	C
3	rs115452195	0	16867898	T	C
3	rs11712047	0	16868147	A	G
3	rs11720017	0	16868367	C	T
3	rs1866862	0	16868616	A	T
3	rs1866861	0	16868913	C	G
3	rs2053451	0	16868976	A	T
3	rs80059335	0	16869484	T	A
3	rs6773869	0	16870340	A	G
3	rs6762623	0	16870347	T	C
3	rs11717396	0	16871045	G	A
3	rs143119747	0	16872512	T	A
3	rs34793230	0	16872534	A	C
3	rs6442647	0	16872541	G	A
3	rs56274864	0	16872597	A	G
3	rs78155913	0	16872683	A	T
3	rs6442648	0	16872785	T	C
3	rs6442649	0	16872854	C	G
3	rs2084533	0	16872929	C	T
3	rs9820394	0	16873111	T	C
3	rs73139297	0	16873468	T	C
3	rs9876888	0	16873603	G	A
3	rs11719922	0	16873857	G	C
3	rs34570849	0	16874051	A	T
3	rs13327361	0	16874088	G	A
3	rs77588747	0	16874114	A	G
3	rs115372816	0	16874701	T	C
3	rs34988338	0	16875158	G	T
3	rs6804663	0	16875451	A	G
3	rs12489270	0	16875823	T	C
3	rs12486599	0	16876121	C	T
3	rs12493035	0	16876255	A	G
3	rs1449538	0	16876476	T	C
3	rs74965611	0	16876919	C	T
3	rs73816241	0	16877165	C	G
3	rs9310510	0	16877206	A	G
3	rs17042797	0	16877476	A	G
3	rs10446413	0	16877530	G	A
3	rs9827669	0	16878299	G	A
3	rs1866860	0	16878403	A	G
3	rs76916468	0	16879092	G	C
3	rs1031300	0	16879208	A	G
3	rs80032322	0	16880054	T	G
3	rs13314213	0	16880861	C	T
3	rs55814030	0	16883976	C	T
3	rs2347654	0	16884808	T	C
3	rs6796746	0	16885235	G	A
3	rs115500941	0	16886204	G	A
3	rs113487060	0	16886493	A	C
3	rs114687718	0	16886526	C	T
3	rs116497253	0	16886765	G	A
3	rs73816243	0	16887675	C	T
3	rs2060597	0	16888997	T	C
3	rs75620538	0	16889281	A	G
3	rs150231280	0	16889309	G	A
3	rs75643795	0	16889345	A	G
3	rs138699715	0	16889587	T	C
3	rs116184520	0	16890535	A	G
3	rs17200502	0	16891069	A	G
3	rs9877897	0	16891389	A	C
3	rs4392402	0	16891568	T	C
3	rs9878301	0	16891607	A	G
3	rs17042807	0	16892058	T	C
3	rs3933701	0	16892064	C	T
3	rs17042809	0	16892111	G	A
3	rs34059555	0	16892585	A	G
3	rs80094410	0	16892641	T	A
3	rs61497961	0	16892666	G	T
3	rs79501899	0	16893711	G	A
3	rs77959725	0	16893750	T	C
3	rs77672661	0	16894141	T	G
3	rs2347655	0	16894193	T	C
3	rs3886560	0	16895870	A	G
3	rs3886559	0	16895876	A	G
3	rs6780646	0	16896560	T	G
3	rs79391276	0	16897780	T	C
3	rs6442652	0	16897913	C	T
3	rs9877076	0	16898006	C	G
3	rs74662285	0	16898566	T	A
3	rs58310839	0	16898862	T	C
3	rs11929434	0	16899031	G	T
3	rs115047591	0	16899137	C	T
3	rs9827977	0	16899627	T	C
3	rs13081010	0	16899947	T	C
3	rs9879743	0	16900181	T	G
3	rs9859895	0	16900200	C	G
3	rs9822053	0	16900224	A	C
3	rs12497413	0	16900275	T	C
3	rs77037185	0	16900839	C	G
3	rs9827401	0	16901279	A	G
3	rs9815849	0	16902679	T	G
3	rs35732247	0	16902783	A	G
3	rs10510466	0	16902837	A	G
3	rs10510467	0	16903131	A	G
3	rs35862653	0	16903223	G	A
3	rs6797997	0	16903628	A	G
3	rs28669346	0	16904242	C	A
3	rs141308619	0	16904364	C	T
3	rs6777157	0	16904699	C	G
3	rs117542977	0	16904903	C	T
3	rs6801793	0	16904961	A	T
3	rs995072	0	16905460	C	G
3	rs41363844	0	16906173	A	C
3	rs6787413	0	16907433	G	T
3	rs150716596	0	16907843	C	T
3	rs116877771	0	16908127	A	C
3	rs6766037	0	16908186	A	G
3	rs7613595	0	16908518	A	C
3	rs6769504	0	16909336	A	G
3	rs7616882	0	16909785	A	G
3	rs9833536	0	16909932	C	A
3	rs9833848	0	16909954	G	A
3	rs79656296	0	16910536	C	G
3	rs12485511	0	16910667	C	T
3	rs9852648	0	16911330	A	G
3	rs6795956	0	16911472	T	C
3	rs6783264	0	16911706	G	T
3	rs9840308	0	16912331	T	A
3	rs115508828	0	16912911	T	C
3	rs13100166	0	16913103	T	A
3	rs73139146	0	16914269	A	G
3	rs9852010	0	16914975	T	C
3	rs75431889	0	16915582	C	T
3	rs12491859	0	16917333	G	A
3	rs12485389	0	16917553	A	G
3	rs77666825	0	16918153	G	C
3	rs12496141	0	16918343	T	C
3	rs9872485	0	16918405	T	G
3	rs565413726	0	16918604	C	G
3	rs9815384	0	16918828	A	C
3	rs6810228	0	16919402	G	A
3	rs9878006	0	16919573	T	C
3	rs9858203	0	16919619	C	T
3	rs9820504	0	16919782	A	T
3	rs1036733	0	16919833	C	T
3	rs55808221	0	16919927	A	G
3	rs9872060	0	16920117	A	G
3	rs77533969	0	16920805	C	T
3	rs9310511	0	16920839	A	C
3	rs9835857	0	16920852	G	A
3	rs9859803	0	16921105	T	C
3	rs13326662	0	16921169	A	G
3	rs6766417	0	16922163	T	G
3	rs73139152	0	16922378	C	A
3	rs17042821	0	16922446	T	C
3	rs17042826	0	16922481	T	C
3	rs79325373	0	16922830	T	C
3	rs9846524	0	16922923	C	G
3	rs1992379	0	16923593	A	G
3	rs1992380	0	16923765	G	T
3	rs2347939	0	16923824	G	A
3	rs116529782	0	16923842	G	A
3	rs2278609	0	16924440	T	C
3	rs2252086	0	16924645	T	C
3	rs6442653	0	16924928	C	T
3	rs894098	0	16925047	G	A
3	rs73035173	0	16925326	G	A
3	rs11720817	0	16925357	T	C
3	rs188064614	0	16925758	G	A
3	rs138928772	0	16925900	G	C
3	rs143759545	0	16926060	C	G
3	rs148153072	0	16926766	C	T
3	rs118155494	0	16926891	C	T
3	rs6795134	0	16927162	A	C
3	rs114766804	0	16928027	T	C
3	rs1992381	0	16928066	T	A
3	rs1992382	0	16928092	G	A
3	rs1992383	0	16928137	G	C
3	rs116480867	0	16928621	C	T
3	rs115351859	0	16928914	C	T
3	rs6788003	0	16929088	T	C
3	rs6788010	0	16929109	T	C
3	rs80288959	0	16929333	A	G
3	rs6778028	0	16929488	G	A
3	rs6777965	0	16929593	C	T
3	rs140300696	0	16929976	C	G
3	rs1441037	0	16930047	A	G
3	rs79638618	0	16931560	C	T
3	rs79843017	0	16932366	A	G
3	rs114893614	0	16932710	C	T
3	rs73146904	0	16932989	G	A
3	rs75569947	0	16934320	T	G
3	rs7626114	0	16935438	C	T
3	rs77835800	0	16935447	T	C
3	rs149042088	0	16936070	G	A
3	rs150436256	0	16936604	C	A
3	rs113997445	0	16936832	A	C
3	rs74661525	0	16937654	T	C
3	rs76106175	0	16937913	A	C
3	rs10510468	0	16938623	G	T
3	rs78986573	0	16938788	A	G
3	rs2119478	0	16939445	A	C
3	rs12714937	0	16939753	C	T
3	rs115792481	0	16940157	G	T
3	rs116245468	0	16940253	G	A
3	rs13065811	0	16941485	C	G
3	rs9820209	0	16942337	C	T
3	rs62247715	0	16942415	A	G
3	rs75885714	0	16942514	A	C
3	rs73146924	0	16942658	T	C
3	rs34172161	0	16942785	C	G
3	rs79763738	0	16943065	A	G
3	rs115195465	0	16943797	T	C
3	rs11917952	0	16943878	C	T
3	rs6800378	0	16946833	C	A
3	rs4685400	0	16947451	G	A
3	rs2197017	0	16948451	C	G
3	rs1348109	0	16949514	A	G
3	rs115952894	0	16950359	A	G
3	rs2881771	0	16951650	A	T
3	rs6799397	0	16951768	C	T
3	rs140956719	0	16952464	G	A
3	rs34149515	0	16953337	A	G
3	rs115910097	0	16954645	C	A
3	rs1372073	0	16955220	C	T
3	rs1372072	0	16955259	G	A
3	rs115849700	0	16955314	G	T
3	rs9872237	0	16957332	G	T
3	rs4685403	0	16957711	C	T
3	rs1441040	0	16958154	G	C
3	rs11928330	0	16958367	C	T
3	rs11928414	0	16958463	G	A
3	rs1992384	0	16958498	A	G
3	rs1837698	0	16959075	C	A
3	rs1441039	0	16959319	G	A
3	rs9882937	0	16959532	C	T
3	rs983545	0	16959652	G	A
3	rs74509702	0	16959964	G	A
3	rs11128810	0	16960181	G	A
3	rs9876137	0	16961265	A	G
3	rs148853293	0	16961452	C	T
3	rs74282896	0	16961930	A	G
3	rs116756085	0	16962359	T	A
3	rs1025818	0	16965021	T	C
3	rs7637568	0	16965216	T	C
3	rs6783752	0	16966387	G	A
3	rs146418900	0	16966555	A	G
3	rs144614991	0	16966681	C	T
3	rs7629676	0	16966998	C	T
3	rs1156336	0	16967221	A	T
3	rs9879150	0	16970781	T	C
3	rs9821630	0	16970938	A	G
3	rs9883633	0	16971248	T	G
3	rs2014490	0	16972211	G	A
3	rs17200543	0	16973762	G	A
3	rs9824172	0	16974123	T	G
3	rs9880307	0	16974610	C	A
3	rs9825009	0	16974628	T	C
3	rs79802741	0	16974871	C	T
3	rs117651432	0	16975931	G	T
3	rs9853476	0	16976863	A	G
3	rs117571054	0	16977459	T	C
3	rs145998818	0	16977868	T	C
3	rs141618186	0	16978160	T	C
3	rs4685404	0	16978642	T	C
3	rs117192406	0	16978699	T	C
3	rs17042904	0	16979105	A	G
3	rs17042909	0	16979755	A	G
3	rs116938213	0	16979987	A	G
3	rs115202700	0	16980175	T	G
3	rs1372071	0	16980586	C	A
3	rs17042920	0	16981022	G	A
3	rs141707272	0	16981342	T	C
3	rs4685405	0	16981683	G	T
3	rs148954886	0	16982646	T	G
3	rs17042926	0	16983452	G	A
3	rs17272740	0	16983676	A	G
3	rs9862613	0	16983834	A	T
3	rs17272754	0	16984414	T	A
3	rs9830460	0	16984793	G	A
3	rs7639882	0	16985272	C	T
3	rs9841259	0	16986805	G	A
3	rs1550518	0	16986989	A	T
3	rs117816735	0	16987073	A	G
3	rs149427313	0	16988507	G	T
3	rs34126040	0	16988624	T	A
3	rs140072530	0	16989307	C	T
3	rs117801556	0	16989454	G	C
3	rs139234593	0	16989980	G	T
3	rs58765457	0	16990003	T	A
3	rs12492983	0	16990750	T	A
3	rs9854760	0	16994492	C	G
3	rs13073804	0	16995165	G	A
3	rs35941157	0	16995326	C	A
3	rs13080782	0	16996623	G	A
3	rs189994819	0	16999377	G	A
3	rs181697718	0	16999378	T	C
3	rs7645335	0	16999663	A	T
3	rs6780191	0	17000228	G	A
3	rs4685409	0	17000910	G	C
3	rs4684305	0	17001165	T	G
3	rs1441035	0	17001236	T	C
3	rs1837697	0	17001564	T	C
3	rs59737477	0	17001727	C	T
3	rs964576	0	17002105	C	T
3	rs6769249	0	17002619	G	A
3	rs6796868	0	17003529	A	G
3	rs1550519	0	17003928	C	T
3	rs79073687	0	17004027	T	A
3	rs6775782	0	17004284	G	A
3	rs182910280	0	17007648	G	T
3	rs12488103	0	17008018	G	A
3	rs142074454	0	17008158	A	T
3	rs12494582	0	17008230	A	G
3	rs148270213	0	17009359	G	A
3	rs146235866	0	17009409	T	A
3	rs74920719	0	17009654	G	A
3	rs13317381	0	17010093	T	G
3	rs4685410	0	17010401	T	C
3	rs6781611	0	17011218	G	A
3	rs3906814	0	17011474	C	G
3	rs147682542	0	17011628	G	A
3	rs11915356	0	17011681	C	T
3	rs368514525	0	17012639	T	C
3	rs145045874	0	17013776	T	C
3	rs117154721	0	17013902	G	T
3	rs12495362	0	17014806	A	G
3	rs34437014	0	17014906	T	C
3	rs145377756	0	17014927	A	C
3	rs12489706	0	17015249	G	T
3	rs76903510	0	17015316	A	T
3	rs34322012	0	17015935	T	C
3	rs4684306	0	17016127	T	C
3	rs78340685	0	17016246	A	G
3	rs1806556	0	17016719	C	T
3	rs1806555	0	17016794	A	C
3	rs55942882	0	17017001	G	A
3	rs62246031	0	17017691	C	T
3	rs138606716	0	17017905	T	C
3	rs4685411	0	17018256	G	T
3	rs75819126	0	17019690	T	C
3	rs7653027	0	17019857	C	T
3	rs35307172	0	17019910	T	C
3	rs62246033	0	17020023	A	T
3	rs58750701	0	17020424	C	T
3	rs9870977	0	17020573	A	G
3	rs369110325	0	17022486	A	G
3	rs4685417	0	17022565	C	T
3	rs9881997	0	17022791	A	C
3	rs12054464	0	17022845	A	G
3	rs144325077	0	17023962	G	A
3	rs7629171	0	17024248	A	G
3	rs140007156	0	17024451	A	G
3	rs76498865	0	17024565	A	G
3	rs80015088	0	17024666	T	G
3	rs58679681	0	17024977	A	G
3	rs59256854	0	17025583	T	C
3	rs4416363	0	17025606	A	G
3	rs138744664	0	17025689	A	T
3	rs11717329	0	17026123	G	A
3	rs11717433	0	17026413	G	T
3	rs34053933	0	17026764	T	A
3	rs13085309	0	17027205	A	G
3	rs34797423	0	17028227	T	C
3	rs13071645	0	17028378	T	C
3	rs75128792	0	17029022	G	A
3	rs9881521	0	17029455	G	A
3	rs117994158	0	17029488	G	A
3	rs117747799	0	17029553	C	T
3	rs117914943	0	17029596	A	G
3	rs117384287	0	17029872	A	T
3	rs6778233	0	17031397	T	C
3	rs79345159	0	17032281	C	T
3	rs73153213	0	17033390	A	G
3	rs117383514	0	17033673	G	A
3	rs7619669	0	17034091	G	C
3	rs3924136	0	17034326	A	C
3	rs3924137	0	17034503	C	A
3	rs4685418	0	17035078	T	A
3	rs9810017	0	17035399	G	C
3	rs17042972	0	17036327	G	A
3	rs73039077	0	17036387	G	C
3	rs3924135	0	17036442	T	C
3	rs144607064	0	17036598	A	C
3	rs6806862	0	17036639	A	T
3	rs6807144	0	17036875	A	T
3	rs6442658	0	17037869	C	T
3	rs117365379	0	17038017	A	T
3	rs80049518	0	17038295	G	A
3	rs58855245	0	17038984	A	G
3	rs146673370	0	17039223	G	A
3	rs6805534	0	17039276	T	C
3	rs6805550	0	17039321	T	C
3	rs145875830	0	17039337	T	G
3	rs9845551	0	17040360	A	G
3	rs7652874	0	17040699	T	A
3	rs77341750	0	17040870	C	T
3	rs148631922	0	17041968	A	C
3	rs146699763	0	17042057	C	A
3	rs4685419	0	17042214	G	A
3	rs6442659	0	17042303	C	T
3	rs12233492	0	17043413	T	C
3	rs12233493	0	17043420	T	G
3	rs12233541	0	17043577	A	G
3	rs4130495	0	17044412	T	G
3	rs4461404	0	17045363	T	C
3	rs141801946	0	17045373	A	G
3	rs79232960	0	17045393	A	C
3	rs7617779	0	17045586	A	G
3	rs9835432	0	17045728	G	A
3	rs79610137	0	17045924	C	T
3	rs6442660	0	17046152	G	A
3	rs12233538	0	17046288	T	C
3	rs4452313	0	17047032	A	T
3	rs4472039	0	17047123	T	C
3	rs9845137	0	17047286	C	A
3	rs7616589	0	17048265	T	C
3	rs3924971	0	17048487	G	A
3	rs4290789	0	17048715	G	A
3	rs9876768	0	17049965	T	C
3	rs7612044	0	17050993	G	C
3	rs28498854	0	17051081	T	A
3	rs7653834	0	17051328	T	C
3	rs28932173	0	17051450	C	A
3	rs4602367	0	17053499	A	G
3	rs79895670	0	17054114	A	G
3	rs7611127	0	17056031	G	A
3	rs34824028	0	17059848	G	A
3	rs117180698	0	17060144	C	T
3	rs13083189	0	17060203	G	A
3	rs145226205	0	17061103	C	T
3	rs4684307	0	17063744	A	G
3	rs4234539	0	17064125	T	C
3	rs141940646	0	17064673	A	G
3	rs6776032	0	17064893	C	A
3	rs6789316	0	17065116	T	A
3	rs143731464	0	17065135	C	T
3	rs6803135	0	17065293	A	G
3	rs9844888	0	17066421	T	A
3	rs75464553	0	17066846	C	T
3	rs3935970	0	17067971	T	C
3	rs7634374	0	17068213	G	A
3	rs4295151	0	17068563	T	G
3	rs4596131	0	17068576	G	A
3	rs17043015	0	17069239	G	A
3	rs6796352	0	17070317	C	G
3	rs62247182	0	17070519	G	A
3	rs6809087	0	17070582	T	C
3	rs61413357	0	17070859	A	G
3	rs6797029	0	17070872	G	A
3	rs11128813	0	17071977	A	G
3	rs11717649	0	17072651	A	G
3	rs142884980	0	17072798	A	G
3	rs4535211	0	17072997	A	G
3	rs4383507	0	17073032	T	C
3	rs118020548	0	17073135	A	G
3	rs9834723	0	17073965	C	T
3	rs11128814	0	17074263	T	A
3	rs12108065	0	17074871	A	G
3	rs62247183	0	17075059	G	A
3	rs12491516	0	17075768	C	A
3	rs76205657	0	17076273	C	G
3	rs145523694	0	17076336	T	C
3	rs4402923	0	17076418	T	C
3	rs7648912	0	17076560	C	G
3	rs17272796	0	17077268	C	T
3	rs7652293	0	17077731	C	T
3	rs56060350	0	17078324	G	A
3	rs4289331	0	17078430	C	T
3	rs4353792	0	17078640	A	G
3	rs17272810	0	17078840	T	A
3	rs4685420	0	17079201	A	T
3	rs4684308	0	17079262	G	C
3	rs4423750	0	17079769	T	G
3	rs79342012	0	17080496	A	G
3	rs12497667	0	17080974	A	G
3	rs7617672	0	17081116	C	T
3	rs79980806	0	17081619	T	C
3	rs118018913	0	17082839	G	A
3	rs12487288	0	17083048	A	G
3	rs6762816	0	17083709	G	A
3	rs4577450	0	17083824	C	A
3	rs143856202	0	17084076	C	T
3	rs76080765	0	17084316	G	A
3	rs13080108	0	17084900	G	A
3	rs17043036	0	17085315	T	A
3	rs17272817	0	17085670	C	T
3	rs11926952	0	17085754	G	A
3	rs12630448	0	17086118	T	G
3	rs35319117	0	17086678	T	C
3	rs6789069	0	17087383	T	C
3	rs75197137	0	17088399	C	T
3	rs17272831	0	17089009	C	T
3	rs77217210	0	17089195	G	A
3	rs13066204	0	17089474	A	T
3	rs4685421	0	17090334	A	G
3	rs114331026	0	17090792	A	G
3	rs62247186	0	17091454	A	G
3	rs112011238	0	17091521	C	A
3	rs55748719	0	17091601	A	G
3	rs13096536	0	17092898	G	A
3	rs117993122	0	17093469	G	A
3	rs13058764	0	17093538	A	G
3	rs62247188	0	17093622	C	T
3	rs13059347	0	17093626	G	A
3	rs78539079	0	17094306	G	A
3	rs11128815	0	17094361	C	T
3	rs11128816	0	17094373	C	A
3	rs180737108	0	17094495	C	T
3	rs10865746	0	17094561	T	C
3	rs142548216	0	17094817	C	T
3	rs11128817	0	17094906	C	T
3	rs9985404	0	17095401	A	G
3	rs145552901	0	17096571	C	T
3	rs4131153	0	17097254	G	A
3	rs4561816	0	17098500	G	C
3	rs7610811	0	17099309	T	C
3	rs62247190	0	17100488	G	A
3	rs114439435	0	17101804	C	A
3	rs35100600	0	17102168	G	A
3	rs151044895	0	17102769	C	A
3	rs140318832	0	17103862	C	G
3	rs77310622	0	17105386	C	T
3	rs141517924	0	17105406	G	T
3	rs6777357	0	17105635	A	G
3	rs4334629	0	17106027	C	T
3	rs116609425	0	17108579	G	A
3	rs78893036	0	17109026	T	G
3	rs3796299	0	17109339	C	T
3	rs4685422	0	17110874	G	A
3	rs34704046	0	17113315	T	C
3	rs6775709	0	17114036	T	C
3	rs150469756	0	17114040	A	C
3	rs11721224	0	17114053	T	A
3	rs4685423	0	17114920	C	A
3	rs36118680	0	17115122	C	G
3	rs62247256	0	17116059	T	C
3	rs9637429	0	17116384	A	G
3	rs79532008	0	17117107	C	T
3	rs13097797	0	17117707	G	C
3	rs4685424	0	17117747	A	T
3	rs13059760	0	17118168	C	T
3	rs76916915	0	17118414	A	C
3	rs62247257	0	17118547	C	T
3	rs117082273	0	17118659	G	A
3	rs4685425	0	17118910	T	C
3	rs4685426	0	17119238	C	G
3	rs13062572	0	17120206	T	C
3	rs142167142	0	17120383	A	G
3	rs115056110	0	17120556	G	A
3	rs6772001	0	17121692	G	A
3	rs13089569	0	17121886	A	G
3	rs6772050	0	17121931	C	T
3	rs6778725	0	17123679	C	A
3	rs117337022	0	17124383	C	T
3	rs4618210	0	17124384	A	G
3	rs4685427	0	17124462	A	T
3	rs62247258	0	17124737	A	G
3	rs79149889	0	17125525	A	C
3	rs34937985	0	17126246	C	G
3	rs62248160	0	17126551	G	A
3	rs138184011	0	17126554	C	T
3	rs62248161	0	17126696	G	A
3	rs62248162	0	17126705	C	T
3	rs13077235	0	17126825	C	T
3	rs4685428	0	17126846	A	C
3	rs185246780	0	17127192	C	T
3	rs6442667	0	17127569	A	T
3	rs4563393	0	17127786	C	A
3	rs74283406	0	17128929	C	T
3	rs76403447	0	17129230	G	T
3	rs149835290	0	17129389	G	A
3	rs17043079	0	17129652	T	G
3	rs9841482	0	17129836	G	A
3	rs13073832	0	17131082	A	G
3	rs9822682	0	17131210	C	A
3	rs35185988	0	17131421	C	T
3	rs11549706	0	17131501	C	T
3	rs11549705	0	17132005	A	G
3	rs6791174	0	17132170	C	T
3	rs11716021	0	17134357	T	C
3	rs17043092	0	17134599	A	G
3	rs79483464	0	17134991	G	A
3	rs9881375	0	17135184	A	G
3	rs35216408	0	17135295	C	T
3	rs79037197	0	17135484	C	A
3	rs35545382	0	17135509	C	T
3	rs6765957	0	17135597	T	G
3	rs6804793	0	17136151	G	T
3	rs58238441	0	17137090	T	C
3	rs55852242	0	17137452	T	G
3	rs6808782	0	17138026	C	A
3	rs4685431	0	17141588	C	G
3	rs78392644	0	17141708	C	G
3	rs62248169	0	17142900	T	C
3	rs11128818	0	17143621	T	C
3	rs62248170	0	17143664	A	G
3	rs117376650	0	17143678	T	C
3	rs75323244	0	17144062	G	A
3	rs9869851	0	17145628	G	A
3	rs57138286	0	17146092	C	A
3	rs75651819	0	17147111	C	T
3	rs78895781	0	17147487	T	C
3	rs117236402	0	17147789	C	T
3	rs4684309	0	17147963	A	G
3	rs34162361	0	17148401	G	C
3	rs76636603	0	17148832	A	G
3	rs28520022	0	17149384	G	T
3	rs4484178	0	17149601	G	A
3	rs60617852	0	17149889	C	T
3	rs55641789	0	17150697	A	G
3	rs9868443	0	17150738	G	A
3	rs74340087	0	17150979	G	T
3	rs60043409	0	17151018	T	C
3	rs79483589	0	17151389	G	T
3	rs6796342	0	17151806	A	G
3	rs78991648	0	17152071	G	A
3	rs17043104	0	17152293	C	T
3	rs4685432	0	17152515	G	A
3	rs146093107	0	17152767	C	T
3	rs117430659	0	17152925	T	C
3	rs67163263	0	17153361	G	A
3	rs147625409	0	17153443	G	A
3	rs17043106	0	17153730	G	A
3	rs148814122	0	17153951	C	T
3	rs76887703	0	17154909	A	T
3	rs28427391	0	17155644	T	C
3	rs118100324	0	17155751	A	T
3	rs74392852	0	17155954	T	C
3	rs117975875	0	17156050	A	G
3	rs60186499	0	17156065	C	T
3	rs56727898	0	17156101	G	T
3	rs73153387	0	17156338	G	A
3	rs9844573	0	17156527	T	A
3	rs9862301	0	17156625	A	G
3	rs73153390	0	17156677	G	A
3	rs13317829	0	17157586	C	T
3	rs7637546	0	17157902	G	T
3	rs6796115	0	17158597	G	C
3	rs73153398	0	17158964	G	T
3	rs73155303	0	17159142	A	G
3	rs116374863	0	17159644	C	T
3	rs13324570	0	17160078	G	A
3	rs60331357	0	17160352	C	T
3	rs60494904	0	17161442	G	A
3	rs6442668	0	17161568	A	G
3	rs7633382	0	17162038	C	T
3	rs73155321	0	17162355	C	T
3	rs73155322	0	17162648	G	A
3	rs76388193	0	17162787	G	A
3	rs58667907	0	17163253	T	A
3	rs139445360	0	17163324	C	T
3	rs57549561	0	17163961	G	A
3	rs73155328	0	17164510	A	C
3	rs59272997	0	17164793	A	T
3	rs67006761	0	17164861	G	A
3	rs73029141	0	17165175	C	T
3	rs6442670	0	17165493	G	C
3	rs7623647	0	17165890	A	T
3	rs76590249	0	17166183	T	A
3	rs17043111	0	17166504	G	A
3	rs67728932	0	17166693	A	T
3	rs67011618	0	17166819	A	T
3	rs59863430	0	17167007	G	A
3	rs61030910	0	17167046	G	A
3	rs56836323	0	17167392	C	T
3	rs11714055	0	17167904	T	C
3	rs11710739	0	17168021	C	T
3	rs11710851	0	17168337	C	T
3	rs11718679	0	17168539	A	T
3	rs113340756	0	17169162	G	A
3	rs112096400	0	17169364	G	A
3	rs115268470	0	17170045	G	A
3	rs116918940	0	17170165	G	A
3	rs6782651	0	17170231	T	C
3	rs6769755	0	17170249	C	G
3	rs111956599	0	17170585	G	A
3	rs61123938	0	17170702	A	G
3	rs59185164	0	17170737	C	A
3	rs11707414	0	17170783	G	T
3	rs11715102	0	17170888	A	G
3	rs11708254	0	17171125	C	G
3	rs11708262	0	17171187	C	T
3	rs11716032	0	17171281	A	T
3	rs11708326	0	17171387	C	A
3	rs66792553	0	17171666	G	A
3	rs73155357	0	17171684	C	T
3	rs67190947	0	17171837	G	A
3	rs75607141	0	17171839	G	C
3	rs150410492	0	17171859	T	C
3	rs73155363	0	17172135	C	G
3	rs74813347	0	17172842	G	A
3	rs60449263	0	17173263	G	C
3	rs80174620	0	17173289	G	A
3	rs4077616	0	17173415	A	G
3	rs11712800	0	17175530	C	T
3	rs11716921	0	17175592	T	G
3	rs11716987	0	17175713	T	C
3	rs75014467	0	17177666	G	A
3	rs4073502	0	17178183	C	G
3	rs4072191	0	17178779	T	C
3	rs6790526	0	17179778	A	G
3	rs146943592	0	17179875	A	G
3	rs73029158	0	17180589	A	G
3	rs4342095	0	17180725	A	G
3	rs4629316	0	17180777	G	A
3	rs4629317	0	17180931	G	A
3	rs4685433	0	17181317	A	G
3	rs74546742	0	17181837	T	G
3	rs12634367	0	17181947	C	T
3	rs13064821	0	17182233	G	A
3	rs4234541	0	17182697	T	C
3	rs75241594	0	17182986	T	C
3	rs74283410	0	17183295	A	G
3	rs4685434	0	17183876	G	T
3	rs117156725	0	17184256	G	A
3	rs76589121	0	17184599	G	T
3	rs112632308	0	17185043	T	C
3	rs9813123	0	17185728	T	G
3	rs6793132	0	17186013	A	G
3	rs6771533	0	17186430	C	T
3	rs76792368	0	17186490	T	C
3	rs6784625	0	17186500	T	C
3	rs117271442	0	17186759	T	C
3	rs138351736	0	17186763	C	T
3	rs9878113	0	17187128	C	T
3	rs17043129	0	17187289	G	A
3	rs17043131	0	17187414	C	T
3	rs9823439	0	17187502	T	C
3	rs17043133	0	17187647	C	T
3	rs73161170	0	17187707	G	A
3	rs112194370	0	17187755	A	T
3	rs11928843	0	17187915	G	A
3	rs9841630	0	17187934	A	G
3	rs117491094	0	17188146	G	T
3	rs6778609	0	17188392	G	A
3	rs6802979	0	17188708	A	C
3	rs75504733	0	17188738	C	T
3	rs6778974	0	17188878	C	G
3	rs6779168	0	17188886	G	A
3	rs192222799	0	17188912	C	T
3	rs117774835	0	17188985	T	G
3	rs79339980	0	17189140	C	T
3	rs6442672	0	17189164	T	C
3	rs6794720	0	17189179	T	C
3	rs147202631	0	17189193	T	C
3	rs117109223	0	17189411	C	T
3	rs7627810	0	17189620	C	G
3	rs111656218	0	17189977	C	A
3	rs118090034	0	17190416	A	G
3	rs4685435	0	17190491	A	T
3	rs4685436	0	17190492	C	T
3	rs17043135	0	17190589	G	A
3	rs4685437	0	17190733	G	C
3	rs17272852	0	17191243	T	C
3	rs4536809	0	17191433	C	A
3	rs12632495	0	17191688	A	G
3	rs12632526	0	17191771	A	G
3	rs146158687	0	17191866	C	A
3	rs11927361	0	17191874	C	T
3	rs11720982	0	17193348	C	A
3	rs117647615	0	17193594	T	C
3	rs11721079	0	17193694	C	G
3	rs13062346	0	17194071	G	A
3	rs6784467	0	17195453	C	T
3	rs4267629	0	17195625	C	T
3	rs73819641	0	17195699	C	T
3	rs4367042	0	17195721	A	G
3	rs117719661	0	17195978	C	T
3	rs116865690	0	17196207	C	T
3	rs76515332	0	17196412	C	T
3	rs17043152	0	17196846	C	T
3	rs34247712	0	17197055	T	C
3	rs4685439	0	17198623	A	C
3	rs7610560	0	17200091	T	C
3	rs73031251	0	17200435	G	A
3	rs77121653	0	17202192	T	G
3	rs13078644	0	17202334	A	C
3	rs77716322	0	17203358	G	A
3	rs4684310	0	17204119	A	G
3	rs4684311	0	17204430	A	G
3	rs6775993	0	17205347	A	G
3	rs144741521	0	17205360	T	A
3	rs142824066	0	17205433	C	T
3	rs6765154	0	17205764	T	C
3	rs117283025	0	17205786	G	C
3	rs4337625	0	17205847	C	T
3	rs6801070	0	17205887	C	G
3	rs57736694	0	17205928	G	T
3	rs2596654	0	17206407	T	C
3	rs4685441	0	17207548	A	G
3	rs2733484	0	17207811	C	T
3	rs2733483	0	17207907	G	C
3	rs74598068	0	17208131	C	T
3	rs1138454	0	17208267	T	C
3	rs7349466	0	17208558	G	T
3	rs1463220	0	17208698	G	A
3	rs56166267	0	17209153	G	C
3	rs2305291	0	17209195	G	A
3	rs56252229	0	17209196	C	T
3	rs12636508	0	17210757	T	C
3	rs2470346	0	17211846	C	T
3	rs4685442	0	17213357	A	G
3	rs2470584	0	17214070	A	G
3	rs57200512	0	17214801	A	G
3	rs2733482	0	17215440	T	C
3	rs2247855	0	17218143	A	G
3	rs73817203	0	17218961	C	T
3	rs79737829	0	17219085	A	C
3	rs2596668	0	17219137	C	G
3	rs9833666	0	17219416	T	C
3	rs183685792	0	17219714	C	T
3	rs2733480	0	17220098	C	T
3	rs2596676	0	17220717	G	A
3	rs75122342	0	17220747	A	T
3	rs1463221	0	17221017	T	C
3	rs1463222	0	17221252	C	A
3	rs2596682	0	17221849	C	A
3	rs13067876	0	17221906	T	C
3	rs117185041	0	17225639	C	T
3	rs138077057	0	17226376	T	G
3	rs74580368	0	17227453	T	C
3	rs35185755	0	17227522	C	T
3	rs80134103	0	17230861	T	A
3	rs4685443	0	17230884	T	C
3	rs2596655	0	17232635	G	A
3	rs2733530	0	17233114	A	G
3	rs2596656	0	17235490	G	A
3	rs2733529	0	17235874	C	T
3	rs2733528	0	17236255	A	G
3	rs2733527	0	17237409	A	T
3	rs2596657	0	17238673	G	A
3	rs2733526	0	17238792	T	C
3	rs2733525	0	17238881	C	T
3	rs723813	0	17240402	C	G
3	rs118120355	0	17241891	T	C
3	rs2733522	0	17243002	T	C
3	rs2733521	0	17243164	G	A
3	rs117761730	0	17243536	A	C
3	rs144023115	0	17243884	G	A
3	rs2470581	0	17244668	C	G
3	rs2596658	0	17245725	C	T
3	rs2733520	0	17246392	G	A
3	rs142529083	0	17248071	G	A
3	rs76915544	0	17248613	G	A
3	rs74283412	0	17248720	C	A
3	rs2733519	0	17249128	A	G
3	rs2733518	0	17249603	T	C
3	rs142750730	0	17250901	C	T
3	rs2348001	0	17251577	T	G
3	rs7617933	0	17252067	G	T
3	rs2733516	0	17252724	T	G
3	rs74692093	0	17253077	C	T
3	rs1449883	0	17253429	T	A
3	rs2596662	0	17253663	A	T
3	rs78194773	0	17253841	G	A
3	rs2596663	0	17254001	A	T
3	rs2596664	0	17254290	T	G
3	rs77754652	0	17256184	T	C
3	rs1449884	0	17256687	G	C
3	rs2596665	0	17259109	A	G
3	rs9858820	0	17259520	T	C
3	rs1597393	0	17259757	T	C
3	rs1597394	0	17260188	C	T
3	rs2122368	0	17261455	G	A
3	rs9631485	0	17261669	T	A
3	rs1449885	0	17261756	A	G
3	rs1449886	0	17261930	G	A
3	rs2167119	0	17262139	A	G
3	rs2596666	0	17263042	G	A
3	rs2596667	0	17263274	C	T
3	rs2252237	0	17263417	C	T
3	rs2733510	0	17263805	C	T
3	rs2733509	0	17264355	A	G
3	rs11914903	0	17264835	G	A
3	rs2596669	0	17265041	C	T
3	rs2596670	0	17265224	G	A
3	rs1545424	0	17266007	T	A
3	rs1375817	0	17266023	T	C
3	rs2596671	0	17266560	T	C
3	rs2596672	0	17267023	G	A
3	rs2733508	0	17270788	T	C
3	rs2733507	0	17270795	T	C
3	rs2596673	0	17270823	A	G
3	rs1375818	0	17270900	T	C
3	rs2733505	0	17271758	C	T
3	rs2733504	0	17271759	A	G
3	rs1449887	0	17272228	A	T
3	rs1449888	0	17272276	T	C
3	rs184464239	0	17272451	G	A
3	rs77274338	0	17272551	G	C
3	rs2733502	0	17274422	C	T
3	rs2733501	0	17274801	T	C
3	rs2060628	0	17275173	G	C
3	rs2733500	0	17276149	G	A
3	rs2733499	0	17276334	C	T
3	rs2733498	0	17276455	T	C
3	rs117908832	0	17277308	C	T
3	rs1449879	0	17277391	A	G
3	rs56110448	0	17277928	A	G
3	rs74644557	0	17278167	G	A
3	rs76645458	0	17278563	T	C
3	rs79313872	0	17278928	C	T
3	rs2060629	0	17279526	T	C
3	rs2733497	0	17280282	C	T
3	rs2470583	0	17280812	G	A
3	rs2733496	0	17281330	C	T
3	rs1449880	0	17281761	T	C
3	rs76876789	0	17282043	T	G
3	rs143240970	0	17282287	A	C
3	rs17043253	0	17282737	T	G
3	rs2167118	0	17283278	G	A
3	rs2596636	0	17283809	T	A
3	rs2596637	0	17285288	T	G
3	rs145441342	0	17285463	A	G
3	rs78762552	0	17286443	C	T
3	rs1449881	0	17286817	T	G
3	rs2596638	0	17287018	C	T
3	rs2596639	0	17287135	G	A
3	rs2596640	0	17288440	A	G
3	rs74387662	0	17288601	T	A
3	rs2470585	0	17290465	C	T
3	rs145069410	0	17290925	C	T
3	rs2596641	0	17291294	A	G
3	rs2348003	0	17292100	T	C
3	rs145333297	0	17292210	T	C
3	rs79659255	0	17292270	T	C
3	rs2596643	0	17294388	A	G
3	rs2348004	0	17295308	G	A
3	rs76066320	0	17295742	T	A
3	rs2348005	0	17295756	T	C
3	rs2733495	0	17296298	A	T
3	rs75154913	0	17296306	A	C
3	rs2596645	0	17296356	T	C
3	rs2596646	0	17296401	T	C
3	rs145133964	0	17296695	T	C
3	rs74942273	0	17297289	G	A
3	rs6802891	0	17297337	T	C
3	rs6790367	0	17297514	C	T
3	rs2733494	0	17297521	C	T
3	rs2470586	0	17297663	C	T
3	rs78238424	0	17298682	G	T
3	rs2596647	0	17300133	A	C
3	rs1463218	0	17301087	G	C
3	rs1463219	0	17301192	T	C
3	rs2733493	0	17302355	T	C
3	rs2596648	0	17302558	A	G
3	rs140680682	0	17302960	G	C
3	rs138724139	0	17304362	A	G
3	rs2470349	0	17304712	G	A
3	rs728022	0	17305303	G	C
3	rs2596649	0	17307395	G	A
3	rs2596650	0	17307841	C	T
3	rs2733492	0	17308296	C	A
3	rs56983320	0	17308602	C	T
3	rs2247106	0	17308770	A	G
3	rs2733491	0	17308965	G	A
3	rs1470667	0	17309934	C	A
3	rs61173556	0	17310577	C	T
3	rs1449882	0	17311336	T	C
3	rs2733489	0	17312588	A	G
3	rs117689878	0	17312804	C	T
3	rs2470577	0	17313311	A	G
3	rs2470347	0	17313703	T	A
3	rs17043267	0	17314301	C	T
3	rs2084572	0	17315758	A	G
3	rs2733487	0	17315969	A	C
3	rs2596674	0	17315986	C	T
3	rs2596675	0	17316259	C	G
3	rs2733486	0	17317244	A	G
3	rs2733485	0	17318438	A	C
3	rs79766530	0	17318742	A	G
3	rs2596677	0	17318844	T	C
3	rs2733481	0	17320397	G	A
3	rs2596678	0	17320600	T	C
3	rs2596679	0	17320788	T	C
3	rs2596680	0	17320823	C	G
3	rs2596681	0	17320850	T	A
3	rs189557830	0	17320910	T	G
3	rs2733479	0	17320931	G	T
3	rs2733478	0	17321551	A	G
3	rs143904683	0	17321811	G	A
3	rs2733524	0	17322397	G	T
3	rs2733523	0	17322432	G	A
3	rs187904564	0	17322590	C	T
3	rs17043279	0	17322693	G	A
3	rs76431269	0	17323461	T	C
3	rs2733517	0	17323763	G	A
3	rs2733515	0	17323831	T	C
3	rs2733514	0	17323931	T	C
3	rs2069136	0	17324346	T	C
3	rs767685	0	17324733	A	G
3	rs283925	0	17325403	C	G
3	rs283923	0	17325703	A	G
3	rs283922	0	17325841	T	C
3	rs283921	0	17325889	G	A
3	rs117077700	0	17327650	C	T
3	rs283919	0	17328070	G	C
3	rs283918	0	17328219	C	G
3	rs283917	0	17328509	A	G
3	rs6794164	0	17328837	G	A
3	rs283916	0	17329413	A	G
3	rs283915	0	17329768	T	C
3	rs2470578	0	17330092	G	A
3	rs283914	0	17330649	T	C
3	rs11128821	0	17330693	C	T
3	rs11128822	0	17330701	C	T
3	rs283913	0	17330957	A	C
3	rs2016228	0	17331163	T	C
3	rs283912	0	17331582	A	T
3	rs283911	0	17331704	C	T
3	rs283909	0	17333068	A	G
3	rs117303771	0	17333977	T	C
3	rs283908	0	17334741	T	C
3	rs17029242	0	17335063	A	G
3	rs283907	0	17336419	T	C
3	rs6803351	0	17336987	C	G
3	rs283906	0	17337410	C	A
3	rs75822346	0	17338051	T	C
3	rs2060623	0	17338680	T	C
3	rs2060624	0	17338719	C	T
3	rs2060625	0	17339152	G	T
3	rs2060627	0	17339381	C	G
3	rs75484124	0	17340391	G	A
3	rs112242438	0	17341535	T	G
3	rs283938	0	17343457	T	C
3	rs283939	0	17343995	T	C
3	rs283940	0	17344285	A	T
3	rs283941	0	17344551	C	A
3	rs283942	0	17346033	A	G
3	rs283943	0	17346355	C	T
3	rs283944	0	17346655	C	A
3	rs283945	0	17346756	C	T
3	rs283946	0	17347636	T	C
3	rs73143799	0	17348331	G	C
3	rs139481115	0	17348908	A	G
3	rs283947	0	17354812	G	A
3	rs283948	0	17355617	C	G
3	rs283949	0	17355801	G	C
3	rs74841838	0	17356427	A	G
3	rs187303	0	17357075	G	A
3	rs17200781	0	17357728	T	C
3	rs283926	0	17357820	G	A
3	rs17043383	0	17357874	C	A
3	rs80250471	0	17358134	T	C
3	rs61186520	0	17358279	G	A
3	rs283927	0	17358421	G	A
3	rs283928	0	17359316	C	T
3	rs283929	0	17359916	C	T
3	rs283930	0	17360961	A	T
3	rs111784573	0	17361278	T	C
3	rs75466963	0	17361375	G	A
3	rs283931	0	17361581	T	C
3	rs137873012	0	17362090	T	C
3	rs144324218	0	17363143	A	G
3	rs17043392	0	17363545	A	G
3	rs76303888	0	17363746	G	A
3	rs283932	0	17364413	T	C
3	rs73145808	0	17365603	C	T
3	rs73145809	0	17365716	T	C
3	rs283934	0	17367065	T	C
3	rs57213690	0	17367331	G	A
3	rs283935	0	17367357	A	T
3	rs283936	0	17367376	A	T
3	rs2470580	0	17367746	T	C
3	rs2596652	0	17368197	C	A
3	rs73145814	0	17368425	C	A
3	rs2592099	0	17369313	G	T
3	rs56660137	0	17370997	A	C
3	rs143924156	0	17371404	G	A
3	rs7630286	0	17371566	C	T
3	rs7630433	0	17371582	G	C
3	rs146487374	0	17373286	G	A
3	rs73145818	0	17373320	A	G
3	rs73145819	0	17373497	G	A
3	rs6762516	0	17375264	T	A
3	rs73145823	0	17376000	G	C
3	rs73145825	0	17376207	A	G
3	rs73145827	0	17376799	A	G
3	rs34502358	0	17377815	T	C
3	rs73145829	0	17378245	A	C
3	rs13322641	0	17378509	G	A
3	rs6784697	0	17378723	A	G
3	rs6773326	0	17378780	T	C
3	rs6808999	0	17378852	C	G
3	rs6773442	0	17378906	T	G
3	rs10446443	0	17379235	G	T
3	rs10446444	0	17379265	G	A
3	rs6763593	0	17379330	G	A
3	rs7622831	0	17379575	T	G
3	rs959774	0	17379910	C	T
3	rs144902908	0	17380221	T	C
3	rs10446414	0	17381024	G	C
3	rs10446445	0	17381107	T	C
3	rs11921357	0	17381380	C	A
3	rs11713917	0	17382262	G	A
3	rs6768716	0	17382593	T	C
3	rs6804787	0	17382835	G	C
3	rs17043422	0	17383881	C	T
3	rs73145846	0	17383945	C	T
3	rs28454413	0	17383964	C	T
3	rs28408438	0	17384023	T	C
3	rs115908789	0	17387331	A	C
3	rs17043425	0	17387638	T	C
3	rs17043427	0	17388445	A	C
3	rs12488093	0	17388506	T	C
3	rs17043439	0	17388744	A	G
3	rs73145856	0	17388811	A	G
3	rs17043444	0	17389073	C	G
3	rs17043453	0	17389106	T	C
3	rs182064634	0	17389446	G	C
3	rs73145860	0	17389962	C	T
3	rs17043460	0	17390474	C	T
3	rs73145862	0	17390589	A	C
3	rs17043463	0	17390650	T	G
3	rs73145864	0	17391160	T	C
3	rs73145867	0	17391327	C	T
3	rs1867772	0	17391339	T	A
3	rs142465942	0	17391419	T	C
3	rs11916205	0	17392364	T	C
3	rs17043467	0	17393455	C	T
3	rs1374197	0	17394615	A	G
3	rs117859431	0	17395085	C	T
3	rs13318609	0	17395320	T	C
3	rs139058197	0	17395402	T	C
3	rs17272978	0	17395446	T	C
3	rs75056230	0	17396216	A	G
3	rs7645756	0	17397336	T	C
3	rs73145877	0	17397426	G	T
3	rs6442679	0	17397851	C	T
3	rs9830240	0	17398284	G	T
3	rs9850127	0	17398386	T	C
3	rs2348363	0	17398585	G	C
3	rs13318886	0	17399281	G	T
3	rs112169580	0	17399778	G	A
3	rs11924920	0	17402194	A	G
3	rs17043492	0	17402565	T	C
3	rs17043493	0	17402575	T	C
3	rs73145883	0	17402604	T	C
3	rs17043494	0	17402806	T	C
3	rs77634327	0	17403598	A	G
3	rs113238232	0	17404029	T	C
3	rs10510473	0	17405633	A	G
3	rs73145887	0	17405803	C	T
3	rs17043499	0	17405961	A	G
3	rs143037922	0	17406183	A	G
3	rs6801690	0	17406273	C	T
3	rs73145894	0	17406811	G	A
3	rs7623979	0	17406857	A	G
3	rs73145896	0	17407313	C	T
3	rs7648883	0	17407522	C	T
3	rs9870741	0	17407930	T	G
3	rs73145900	0	17408138	A	C
3	rs9817290	0	17408297	A	C
3	rs80185953	0	17408332	T	A
3	rs117107708	0	17408600	T	C
3	rs17043506	0	17408648	A	G
3	rs6763681	0	17409517	G	A
3	rs9861749	0	17409919	G	A
3	rs9874826	0	17410188	A	T
3	rs73147810	0	17410238	T	C
3	rs17200818	0	17410411	T	A
3	rs17043514	0	17410776	C	A
3	rs73154801	0	17411346	A	C
3	rs9848766	0	17412485	G	C
3	rs190417984	0	17412586	C	T
3	rs9868647	0	17412690	T	C
3	rs73156310	0	17412725	G	C
3	rs73156313	0	17412773	T	C
3	rs77688720	0	17412923	A	C
3	rs79519650	0	17412927	A	G
3	rs73156314	0	17413462	G	A
3	rs9820703	0	17414107	A	G
3	rs73156319	0	17414490	T	C
3	rs11708391	0	17414753	A	C
3	rs77177327	0	17414870	A	G
3	rs17043518	0	17414889	T	A
3	rs117196188	0	17415261	G	T
3	rs17273020	0	17415705	C	T
3	rs17029249	0	17416385	G	C
3	rs112886116	0	17416952	G	A
3	rs78575078	0	17417172	A	C
3	rs73156329	0	17417209	G	C
3	rs10510474	0	17417496	T	G
3	rs59714365	0	17417855	A	T
3	rs6442680	0	17418533	T	C
3	rs73156333	0	17418614	C	T
3	rs9848610	0	17419843	A	G
3	rs140595792	0	17420327	T	C
3	rs79512177	0	17421410	A	G
3	rs143125415	0	17421476	C	T
3	rs117631229	0	17421720	T	C
3	rs4582042	0	17421879	C	T
3	rs1992736	0	17421937	G	A
3	rs1992737	0	17422005	A	G
3	rs118137812	0	17422636	T	C
3	rs10510475	0	17422679	A	T
3	rs74422922	0	17423382	C	T
3	rs80260898	0	17423384	G	A
3	rs2028873	0	17423808	T	C
3	rs73156342	0	17424242	T	G
3	rs73156346	0	17424893	C	T
3	rs75062519	0	17425260	T	C
3	rs921052	0	17425738	A	G
3	rs11915588	0	17425810	G	T
3	rs17200839	0	17425832	C	T
3	rs12493567	0	17426616	A	G
3	rs2028874	0	17426715	C	G
3	rs17043539	0	17426748	C	G
3	rs17043541	0	17426846	T	C
3	rs73156350	0	17427107	C	T
3	rs6799259	0	17427142	T	C
3	rs12494513	0	17427622	A	G
3	rs73156352	0	17427740	C	T
3	rs74400248	0	17427813	A	C
3	rs73156353	0	17428056	T	G
3	rs11922699	0	17428202	T	C
3	rs11922701	0	17428220	T	C
3	rs73156355	0	17428987	A	G
3	rs73156356	0	17429437	T	C
3	rs2044448	0	17429929	A	C
3	rs60303234	0	17429963	T	C
3	rs11915044	0	17430344	C	G
3	rs13353435	0	17430574	T	C
3	rs78792614	0	17431102	A	T
3	rs73156363	0	17431545	C	T
3	rs35234876	0	17432517	G	C
3	rs73156367	0	17433082	G	C
3	rs7647905	0	17433383	T	C
3	rs73156369	0	17433502	T	G
3	rs7636787	0	17433760	G	C
3	rs4312642	0	17434006	A	G
3	rs2348364	0	17434013	G	A
3	rs58286882	0	17434484	G	A
3	rs4615062	0	17434502	C	A
3	rs7640003	0	17434947	G	C
3	rs146001478	0	17435090	A	G
3	rs111565211	0	17435127	G	A
3	rs7642719	0	17435581	G	A
3	rs13093375	0	17435598	A	G
3	rs73156372	0	17438404	G	A
3	rs73156373	0	17438407	C	T
3	rs73156374	0	17438611	A	G
3	rs7652792	0	17439143	G	A
3	rs57863448	0	17439307	A	G
3	rs11720653	0	17439510	T	C
3	rs77022336	0	17439713	C	T
3	rs74624802	0	17439749	C	A
3	rs7614318	0	17440747	C	G
3	rs73156378	0	17441588	C	T
3	rs9843640	0	17441862	C	G
3	rs112159013	0	17442481	T	C
3	rs112266051	0	17443002	C	A
3	rs17043556	0	17443220	G	C
3	rs73156383	0	17443363	C	T
3	rs17043558	0	17443393	T	C
3	rs7651278	0	17443745	C	T
3	rs77810522	0	17443810	G	C
3	rs73156385	0	17444192	T	C
3	rs78908732	0	17444212	T	A
3	rs17043565	0	17444540	A	G
3	rs116602969	0	17444766	T	C
3	rs73156387	0	17445286	A	G
3	rs73156390	0	17445611	G	A
3	rs73156391	0	17445627	G	T
3	rs17043568	0	17445848	C	T
3	rs73156395	0	17446551	G	T
3	rs73156397	0	17446916	A	G
3	rs58066441	0	17447336	G	A
3	rs17043571	0	17447410	T	G
3	rs17043574	0	17447550	T	C
3	rs9824952	0	17448437	T	A
3	rs34892692	0	17448866	G	A
3	rs17043578	0	17449028	G	A
3	rs17043579	0	17449251	T	C
3	rs9810675	0	17449619	C	T
3	rs11917482	0	17450088	A	C
3	rs10865749	0	17450271	A	T
3	rs11929394	0	17450320	T	C
3	rs11925427	0	17450623	C	T
3	rs73158011	0	17450681	A	T
3	rs1596863	0	17451048	T	C
3	rs10212255	0	17451108	A	G
3	rs61626295	0	17451397	T	C
3	rs1120412	0	17452025	G	A
3	rs138652602	0	17452369	A	G
3	rs1446300	0	17452925	C	A
3	rs1446301	0	17453047	A	C
3	rs6787756	0	17453223	T	C
3	rs17043585	0	17454142	C	A
3	rs11918387	0	17454331	T	C
3	rs34073532	0	17454353	T	C
3	rs6442681	0	17454766	A	T
3	rs7625175	0	17455081	C	T
3	rs17043589	0	17455185	A	G
3	rs77935562	0	17455291	G	T
3	rs9851518	0	17455397	A	G
3	rs112524083	0	17456658	A	G
3	rs58856794	0	17457783	C	A
3	rs6792443	0	17458313	G	T
3	rs6767839	0	17458378	A	G
3	rs6792747	0	17458581	G	C
3	rs6792589	0	17458621	C	T
3	rs1446302	0	17459511	C	T
3	rs73161403	0	17460352	G	A
3	rs59217371	0	17460864	A	G
3	rs80128216	0	17460870	T	C
3	rs11717644	0	17461255	C	T
3	rs12488687	0	17461342	A	T
3	rs6442682	0	17461731	T	C
3	rs6809000	0	17462036	A	T
3	rs73161408	0	17462134	G	C
3	rs7632989	0	17462283	G	T
3	rs73161409	0	17462585	C	T
3	rs6442683	0	17462945	G	A
3	rs118108518	0	17463161	C	T
3	rs6803999	0	17463328	T	C
3	rs73161412	0	17463467	C	T
3	rs73161414	0	17463554	A	G
3	rs9882273	0	17464102	C	T
3	rs76166206	0	17464298	T	A
3	rs73161417	0	17464370	T	C
3	rs13320693	0	17464812	A	T
3	rs13317478	0	17464862	T	C
3	rs13327810	0	17464911	C	A
3	rs9813532	0	17465704	G	A
3	rs56824662	0	17466330	G	C
3	rs76708094	0	17467262	A	G
3	rs17273048	0	17467541	C	A
3	rs4627740	0	17467578	C	T
3	rs73161422	0	17468222	A	T
3	rs17043618	0	17468753	T	C
3	rs75066783	0	17468841	A	G
3	rs73161425	0	17469167	A	G
3	rs2121262	0	17470114	C	T
3	rs56757867	0	17470217	C	T
3	rs115605326	0	17470282	A	C
3	rs7625855	0	17470782	T	A
3	rs9310516	0	17470827	T	A
3	rs9854201	0	17471528	A	G
3	rs117989294	0	17471784	A	G
3	rs9864494	0	17473346	A	G
3	rs116170679	0	17473585	T	C
3	rs61057228	0	17474732	G	C
3	rs60019424	0	17474742	T	C
3	rs60964146	0	17474978	C	T
3	rs59394144	0	17474990	A	G
3	rs113904762	0	17475143	C	T
3	rs111630438	0	17475202	T	C
3	rs149923220	0	17475857	A	G
3	rs1823099	0	17475861	T	C
3	rs1374199	0	17475873	C	T
3	rs111574067	0	17476500	T	C
3	rs73161441	0	17477901	T	A
3	rs58653570	0	17478817	C	G
3	rs17043623	0	17478891	G	T
3	rs59460836	0	17479294	G	A
3	rs60580179	0	17479434	C	T
3	rs73161446	0	17480100	A	G
3	rs79963120	0	17480343	A	G
3	rs6766514	0	17480998	C	T
3	rs7644020	0	17481548	C	T
3	rs11128829	0	17481556	C	T
3	rs11128830	0	17481728	A	T
3	rs11128831	0	17481856	A	G
3	rs17043631	0	17482538	G	T
3	rs1446303	0	17482564	T	C
3	rs12106762	0	17483322	A	G
3	rs12106770	0	17483547	A	G
3	rs73161453	0	17484771	G	C
3	rs6788957	0	17485164	A	C
3	rs6778109	0	17485803	T	A
3	rs9883518	0	17485883	T	C
3	rs149003335	0	17486259	T	A
3	rs17043638	0	17486643	C	T
3	rs17043643	0	17486671	T	G
3	rs73161465	0	17487000	A	C
3	rs6772394	0	17488124	C	T
3	rs111867317	0	17488420	A	G
3	rs73161470	0	17488642	A	G
3	rs73161472	0	17488763	T	C
3	rs17043652	0	17488786	C	T
3	rs11922177	0	17489901	A	C
3	rs77491061	0	17490087	C	T
3	rs6795454	0	17490725	T	C
3	rs6782575	0	17490855	C	T
3	rs140913922	0	17491077	A	T
3	rs111999980	0	17491313	C	T
3	rs138743469	0	17491642	T	C
3	rs116186944	0	17491764	A	G
3	rs148641189	0	17492297	T	C
3	rs112080844	0	17492937	C	T
3	rs11920557	0	17493245	A	C
3	rs73161481	0	17494415	A	C
3	rs74775833	0	17495069	C	T
3	rs35521582	0	17496173	T	C
3	rs60909298	0	17496218	T	C
3	rs60066286	0	17496389	A	C
3	rs184416398	0	17497008	A	G
3	rs62245947	0	17497051	T	G
3	rs73161483	0	17497895	A	G
3	rs79087007	0	17498158	T	A
3	rs2881803	0	17498534	A	T
3	rs73161486	0	17499076	C	T
3	rs78577741	0	17499186	T	C
3	rs76926212	0	17499209	G	A
3	rs73161488	0	17500197	G	A
3	rs11922534	0	17500614	A	G
3	rs11922536	0	17500619	A	G
3	rs78051614	0	17501741	C	T
3	rs73161491	0	17501856	A	T
3	rs73161492	0	17501954	A	C
3	rs73161493	0	17502062	A	G
3	rs11128833	0	17502631	T	G
3	rs78173787	0	17502711	G	C
3	rs7644389	0	17502918	T	C
3	rs57153645	0	17503123	T	C
3	rs56950773	0	17503473	T	C
3	rs58473554	0	17503941	G	A
3	rs7427623	0	17504380	A	T
3	rs73161500	0	17504550	C	G
3	rs7432241	0	17506024	G	A
3	rs73161502	0	17506064	T	C
3	rs7612938	0	17507130	T	C
3	rs73153017	0	17507484	A	T
3	rs6804323	0	17507517	G	A
3	rs73153018	0	17508305	A	G
3	rs73153020	0	17508941	T	C
3	rs77408619	0	17509257	C	T
3	rs9878954	0	17509481	T	A
3	rs73153024	0	17510218	C	T
3	rs11924970	0	17511045	T	G
3	rs73153026	0	17513331	C	T
3	rs147624129	0	17513440	G	A
3	rs9852861	0	17513896	C	T
3	rs73153027	0	17514258	A	C
3	rs117172415	0	17515352	T	C
3	rs7634642	0	17516031	A	C
3	rs73153028	0	17516411	G	C
3	rs7615612	0	17516671	G	C
3	rs76803019	0	17516817	C	T
3	rs73042831	0	17516957	T	C
3	rs9835988	0	17517721	A	G
3	rs73153029	0	17517910	A	G
3	rs73153034	0	17518283	G	A
3	rs57161733	0	17518536	T	C
3	rs58617436	0	17518906	T	C
3	rs57201363	0	17518992	A	G
3	rs6788763	0	17519053	T	C
3	rs58314792	0	17519178	T	C
3	rs75222012	0	17519254	T	C
3	rs9823064	0	17520222	A	G
3	rs79519626	0	17520882	C	A
3	rs7650295	0	17520968	A	G
3	rs57825001	0	17521194	C	T
3	rs57904270	0	17521248	C	T
3	rs60993983	0	17521404	C	T
3	rs7427885	0	17522383	G	T
3	rs7427937	0	17522713	G	A
3	rs7427909	0	17522714	C	A
3	rs143179245	0	17523295	C	T
3	rs3935701	0	17523513	A	G
3	rs73153038	0	17524103	A	C
3	rs114497218	0	17524127	G	C
3	rs115973107	0	17524128	G	T
3	rs73153039	0	17524645	A	C
3	rs80174604	0	17525294	G	A
3	rs9812906	0	17525505	G	A
3	rs57427954	0	17526106	G	C
3	rs73153042	0	17526301	T	C
3	rs114576119	0	17526756	T	G
3	rs11921244	0	17527123	T	G
3	rs11918295	0	17528018	G	A
3	rs7427235	0	17528556	A	C
3	rs13321297	0	17528764	T	A
3	rs73153047	0	17529437	A	G
3	rs78470539	0	17529529	T	C
3	rs73153048	0	17529942	A	T
3	rs73153050	0	17530903	C	T
3	rs116572026	0	17530968	G	A
3	rs74999637	0	17531329	T	C
3	rs78369091	0	17531336	T	A
3	rs73153051	0	17531358	C	T
3	rs73153052	0	17531461	G	T
3	rs112731490	0	17531726	T	C
3	rs73153055	0	17531952	C	T
3	rs13095571	0	17532320	T	C
3	rs11924717	0	17532610	A	G
3	rs35302807	0	17533186	T	C
3	rs73153057	0	17534174	A	C
3	rs111615434	0	17534259	C	T
3	rs73153058	0	17534737	T	A
3	rs73153059	0	17534938	A	G
3	rs115410162	0	17535097	C	T
3	rs114251619	0	17535098	A	G
3	rs73153061	0	17535146	C	T
3	rs60158152	0	17535666	T	C
3	rs6780076	0	17537860	A	C
3	rs58233162	0	17538185	G	A
3	rs7618836	0	17538921	T	C
3	rs117347138	0	17539040	C	T
3	rs73153063	0	17539387	G	T
3	rs73153064	0	17540183	T	C
3	rs75356537	0	17540475	C	T
3	rs139298762	0	17544235	C	A
3	rs77520337	0	17544748	T	C
3	rs73153068	0	17546245	C	T
3	rs138933896	0	17548433	G	A
3	rs73153069	0	17548685	C	T
3	rs73153070	0	17548744	C	T
3	rs112910260	0	17548911	A	C
3	rs73153071	0	17548961	A	C
3	rs73153072	0	17549897	C	T
3	rs73153073	0	17549954	T	C
3	rs73153074	0	17550512	G	C
3	rs9310517	0	17550666	G	A
3	rs73153075	0	17551181	C	T
3	rs9876715	0	17553096	G	A
3	rs11928397	0	17553891	C	A
3	rs9881850	0	17554181	C	T
3	rs77846871	0	17554269	G	A
3	rs73153079	0	17554463	C	T
3	rs146129095	0	17554476	T	C
3	rs112560931	0	17554561	T	C
3	rs67851870	0	17554860	A	G
3	rs9713431	0	17555112	T	C
3	rs9812199	0	17555377	C	T
3	rs11915019	0	17555399	C	G
3	rs73153086	0	17555749	T	G
3	rs73153089	0	17556469	A	T
3	rs73153090	0	17556950	A	C
3	rs78235338	0	17557106	A	T
3	rs73153093	0	17557533	T	C
3	rs78633307	0	17558167	C	A
3	rs117571854	0	17559486	G	T
3	rs9681747	0	17559640	G	A
3	rs73153096	0	17560332	G	T
3	rs150838016	0	17560793	G	A
3	rs76110320	0	17560812	T	C
3	rs12108135	0	17560915	T	A
3	rs58790051	0	17562830	C	G
3	rs139618105	0	17562942	A	C
3	rs60140283	0	17564002	G	C
3	rs73153102	0	17564105	C	T
3	rs73155203	0	17564291	T	A
3	rs73155205	0	17564777	A	G
3	rs117615725	0	17565034	T	C
3	rs118083192	0	17566196	C	T
3	rs73155206	0	17566444	A	C
3	rs113219782	0	17566709	A	C
3	rs73155208	0	17567154	C	T
3	rs9821318	0	17567220	C	T
3	rs73155209	0	17567677	T	C
3	rs73155211	0	17567743	C	T
3	rs73155212	0	17568574	G	A
3	rs73155213	0	17568637	A	T
3	rs73155214	0	17568876	G	A
3	rs117758467	0	17569694	G	A
3	rs9757339	0	17569829	T	C
3	rs73155215	0	17570821	T	C
3	rs73155225	0	17571283	C	T
3	rs73155226	0	17571304	T	C
3	rs111411051	0	17571565	A	G
3	rs114784870	0	17572129	G	C
3	rs139592795	0	17572229	C	T
3	rs188681293	0	17572567	C	T
3	rs139213030	0	17572663	G	T
3	rs151117566	0	17573523	C	T
3	rs146799605	0	17573564	T	C
3	rs9681628	0	17574371	G	A
3	rs76060279	0	17574743	C	T
3	rs73160923	0	17575292	G	A
3	rs9310519	0	17576505	G	A
3	rs142499858	0	17577221	G	A
3	rs9310520	0	17577376	A	G
3	rs58003185	0	17577830	A	G
3	rs117849654	0	17579340	C	T
3	rs58595628	0	17579354	G	A
3	rs56746012	0	17579919	A	C
3	rs116494155	0	17580213	A	G
3	rs61284353	0	17580458	G	A
3	rs57344515	0	17580577	A	T
3	rs57087795	0	17580627	A	G
3	rs113362669	0	17581058	C	T
3	rs73160929	0	17581252	A	C
3	rs11920751	0	17581617	C	T
3	rs57487616	0	17582004	G	A
3	rs59582994	0	17582031	C	A
3	rs112303378	0	17582219	T	G
3	rs11922854	0	17583213	G	A
3	rs9758476	0	17583586	T	C
3	rs114717504	0	17583629	T	A
3	rs73160937	0	17583670	T	C
3	rs145514811	0	17584060	T	C
3	rs9875973	0	17584573	T	C
3	rs74345393	0	17584881	G	A
3	rs112069060	0	17584925	A	G
3	rs111651075	0	17585468	G	T
3	rs73160940	0	17586506	T	C
3	rs73160942	0	17587734	A	C
3	rs9756494	0	17588575	A	G
3	rs117446454	0	17588917	T	C
3	rs143124163	0	17589084	A	C
3	rs13320647	0	17589880	A	C
3	rs117113616	0	17589967	G	T
3	rs73160943	0	17590375	C	T
3	rs117876378	0	17590640	A	G
3	rs58743613	0	17590895	T	G
3	rs147145280	0	17591221	A	G
3	rs74626500	0	17592043	A	C
3	rs73160950	0	17593566	A	C
3	rs73160951	0	17593828	G	C
3	rs116887048	0	17594593	T	A
3	rs113498052	0	17594901	A	G
3	rs117700980	0	17595025	T	C
3	rs11914797	0	17595617	C	G
3	rs118001271	0	17595722	C	T
3	rs112436581	0	17597486	C	G
3	rs73160957	0	17598122	A	T
3	rs12185952	0	17598789	G	T
3	rs147800976	0	17599228	G	A
3	rs117412096	0	17599758	T	C
3	rs78172794	0	17604736	T	C
3	rs186949843	0	17605370	C	G
3	rs113834241	0	17605431	T	C
3	rs74450778	0	17605859	T	C
3	rs148318521	0	17605930	T	A
3	rs147210499	0	17607415	G	T
3	rs9847461	0	17607956	C	G
3	rs9847477	0	17607991	C	G
3	rs150958710	0	17608937	A	G
3	rs73160967	0	17611318	C	A
3	rs148117988	0	17611792	A	G
3	rs73165725	0	17613323	C	T
3	rs9851302	0	17613845	G	T
3	rs73165729	0	17613896	C	T
3	rs116956590	0	17614343	T	C
3	rs117187080	0	17614669	G	A
3	rs117518595	0	17615086	T	C
3	rs116932183	0	17615180	C	T
3	rs114503795	0	17615550	T	C
3	rs9823767	0	17615737	A	G
3	rs145236362	0	17617522	T	C
3	rs118020549	0	17619527	A	T
3	rs117574802	0	17620598	C	A
3	rs116031773	0	17620735	T	A
3	rs73165734	0	17620915	G	A
3	rs73165735	0	17621586	T	G
3	rs117923952	0	17622535	G	C
3	rs9880971	0	17624579	C	A
3	rs9881089	0	17624602	C	A
3	rs138074221	0	17624708	T	C
3	rs149544724	0	17624728	G	C
3	rs80314744	0	17625935	T	C
3	rs118183823	0	17625955	C	T
3	rs137948604	0	17626341	G	C
3	rs9310523	0	17626394	C	T
3	rs117138682	0	17631243	T	C
3	rs9815204	0	17631880	C	T
3	rs117797023	0	17633044	T	C
3	rs117970196	0	17633137	C	T
3	rs117568285	0	17633189	G	A
3	rs114842964	0	17633319	T	C
3	rs111494648	0	17633526	C	T
3	rs57075753	0	17633980	G	A
3	rs12152509	0	17635738	A	G
3	rs76190492	0	17637361	A	T
3	rs117201847	0	17639322	G	C
3	rs78965046	0	17639547	C	A
3	rs9853571	0	17640071	T	C
3	rs78514070	0	17640669	A	G
3	rs9310524	0	17640706	C	T
3	rs9310525	0	17641194	A	C
3	rs73165764	0	17641217	T	C
3	rs142089294	0	17641938	A	G
3	rs11921699	0	17642248	G	A
3	rs181096916	0	17642325	A	G
3	rs117408000	0	17642376	C	T
3	rs118190515	0	17642503	T	G
3	rs117163706	0	17642510	C	T
3	rs115763416	0	17642605	C	T
3	rs9310526	0	17643034	T	G
3	rs117091685	0	17643208	A	G
3	rs147591010	0	17643593	T	G
3	rs115112282	0	17643890	C	T
3	rs9860854	0	17645229	G	C
3	rs112087742	0	17646395	G	T
3	rs142094176	0	17647044	G	C
3	rs117572665	0	17647316	G	C
3	rs117893100	0	17647656	G	A
3	rs77168928	0	17648227	T	C
3	rs115920333	0	17648877	C	T
3	rs74330449	0	17649161	C	G
3	rs9821955	0	17650745	A	G
3	rs9284837	0	17651757	A	G
3	rs145784626	0	17651955	G	A
3	rs117816677	0	17652048	G	A
3	rs79623209	0	17652226	G	A
3	rs78779922	0	17653178	T	C
3	rs148437375	0	17654720	T	C
3	rs143981635	0	17654807	C	T
3	rs144454626	0	17655049	G	T
3	rs9681617	0	17655388	T	C
3	rs12632826	0	17656856	T	C
3	rs139089476	0	17658002	T	A
3	rs9681644	0	17659105	C	T
3	rs9310527	0	17661762	A	G
3	rs9310528	0	17661932	C	T
3	rs142472609	0	17662633	T	C
3	rs117117986	0	17662987	T	G
3	rs114625643	0	17664190	T	C
3	rs116924824	0	17664193	G	A
3	rs77758216	0	17664243	C	T
3	rs117613133	0	17664678	A	G
3	rs140223451	0	17666927	T	C
3	rs12374023	0	17667076	C	T
3	rs9839588	0	17667278	T	C
3	rs12106899	0	17667678	G	A
3	rs12106900	0	17667882	C	T
3	rs6779834	0	17668766	G	A
3	rs73165792	0	17670005	A	T
3	rs114622619	0	17670773	A	C
3	rs60940413	0	17671030	A	G
3	rs4470554	0	17671037	T	C
3	rs149979118	0	17672429	G	A
3	rs191322156	0	17672479	T	C
3	rs74697238	0	17673311	A	G
3	rs117756860	0	17674075	T	C
3	rs75578033	0	17674496	A	C
3	rs75977659	0	17676038	T	A
3	rs117692078	0	17676098	C	G
3	rs117086754	0	17676318	T	C
3	rs117476640	0	17676462	G	C
3	rs73167504	0	17677210	A	C
3	rs7619879	0	17677348	C	G
3	rs9855515	0	17679106	G	A
3	rs75863123	0	17679328	T	G
3	rs117526747	0	17680688	G	A
3	rs9985472	0	17681459	A	G
3	rs117867265	0	17682570	C	T
3	rs117356138	0	17683154	C	T
3	rs11128836	0	17683892	T	C
3	rs11923589	0	17684300	C	T
3	rs11923635	0	17684431	C	T
3	rs17200881	0	17685213	G	A
3	rs4377510	0	17686288	G	A
3	rs4637311	0	17686445	C	T
3	rs11914537	0	17686841	T	C
3	rs61448411	0	17687113	G	A
3	rs11915560	0	17687500	T	C
3	rs4908987	0	17688490	T	C
3	rs55701200	0	17690427	C	T
3	rs13071728	0	17690673	A	C
3	rs145080899	0	17690803	G	A
3	rs149673987	0	17691359	A	G
3	rs61236237	0	17691510	T	C
3	rs6807020	0	17692815	C	G
3	rs6768637	0	17692849	T	C
3	rs6768666	0	17692937	T	C
3	rs6782889	0	17692938	G	T
3	rs148120151	0	17693057	G	A
3	rs78836201	0	17693820	T	C
3	rs4908992	0	17693974	A	G
3	rs34485427	0	17694291	C	A
3	rs13096559	0	17694643	G	T
3	rs5014632	0	17695082	A	G
3	rs142056295	0	17695999	A	G
3	rs146679988	0	17696023	G	A
3	rs11128837	0	17697175	T	C
3	rs11128838	0	17697368	G	A
3	rs12487248	0	17697696	C	T
3	rs9857910	0	17697786	A	T
3	rs78398054	0	17699065	G	C
3	rs6789697	0	17700708	G	A
3	rs6792422	0	17701005	G	T
3	rs6784025	0	17701058	A	T
3	rs116982999	0	17701326	C	A
3	rs147043661	0	17702332	A	G
3	rs118050065	0	17702566	T	C
3	rs4484221	0	17702593	C	G
3	rs11708672	0	17703137	C	T
3	rs11128839	0	17703391	C	T
3	rs12634674	0	17704685	T	G
3	rs11128840	0	17704787	C	G
3	rs6806610	0	17705696	G	A
3	rs4243835	0	17706179	A	G
3	rs4243836	0	17706261	C	T
3	rs79115462	0	17706490	G	C
3	rs4513482	0	17708780	C	T
3	rs61081795	0	17709275	T	C
3	rs6780587	0	17709796	C	T
3	rs4589965	0	17709985	C	T
3	rs13065637	0	17710414	T	C
3	rs114409354	0	17710620	G	A
3	rs7651998	0	17711127	G	A
3	rs7632240	0	17711352	C	A
3	rs55974984	0	17711672	G	A
3	rs6795189	0	17711724	T	A
3	rs6809062	0	17711772	G	A
3	rs117035053	0	17713225	T	C
3	rs13083917	0	17713516	T	A
3	rs184017795	0	17714018	A	G
3	rs6577616	0	17715524	C	T
3	rs6577617	0	17715644	G	T
3	rs6577618	0	17715648	A	T
3	rs6577619	0	17715678	C	T
3	rs146521975	0	17716335	G	A
3	rs9869999	0	17717340	G	T
3	rs151165488	0	17717352	T	C
3	rs13085167	0	17717405	C	T
3	rs36172181	0	17719478	G	A
3	rs13097908	0	17719764	A	G
3	rs117354245	0	17719949	A	T
3	rs4909009	0	17720104	C	A
3	rs10510477	0	17721297	T	C
3	rs11128841	0	17721451	C	T
3	rs4602424	0	17722619	A	T
3	rs146325360	0	17722929	C	T
3	rs11927654	0	17723430	G	A
3	rs6577622	0	17724339	T	C
3	rs76001776	0	17726089	C	T
3	rs7630695	0	17726483	A	G
3	rs115052992	0	17726670	T	C
3	rs8179891	0	17727378	T	G
3	rs4908958	0	17728043	G	A
3	rs34297417	0	17728287	T	C
3	rs7617683	0	17728919	T	C
3	rs56221450	0	17729450	C	A
3	rs12634893	0	17729692	T	C
3	rs10510478	0	17730282	A	G
3	rs4408889	0	17730418	T	C
3	rs118146108	0	17730770	G	A
3	rs4128509	0	17731099	T	C
3	rs56059241	0	17732173	C	A
3	rs17273076	0	17732915	T	C
3	rs4243837	0	17733234	G	A
3	rs12487916	0	17733795	G	C
3	rs7633601	0	17734215	T	C
3	rs6797952	0	17735318	A	G
3	rs11128842	0	17735345	G	C
3	rs4909010	0	17736023	G	A
3	rs4908959	0	17736035	G	A
3	rs144464914	0	17736289	A	G
3	rs146642105	0	17736337	G	C
3	rs11128844	0	17736387	C	T
3	rs148075446	0	17736809	T	A
3	rs142351623	0	17736861	G	A
3	rs35460334	0	17737277	C	T
3	rs117523878	0	17737460	T	C
3	rs7627064	0	17737834	T	C
3	rs7622878	0	17738416	C	T
3	rs192221228	0	17738531	C	T
3	rs13085441	0	17738547	T	C
3	rs9816920	0	17739024	A	C
3	rs200612648	0	17739529	A	C
3	rs201629087	0	17739576	A	T
3	rs143605470	0	17741396	A	G
3	rs35642812	0	17741409	C	G
3	rs34002492	0	17741698	C	G
3	rs146195995	0	17742497	A	G
3	rs139094802	0	17742526	T	A
3	rs4444738	0	17742738	A	G
3	rs7647914	0	17742786	A	G
3	rs7647928	0	17742839	A	G
3	rs7613953	0	17743150	G	T
3	rs7650617	0	17743260	A	G
3	rs13061771	0	17743799	C	T
3	rs11128848	0	17744210	A	G
3	rs199916602	0	17747935	G	A
3	rs117262128	0	17747964	A	G
3	rs4435673	0	17749125	A	G
3	rs4566567	0	17749177	C	T
3	rs138588473	0	17749351	A	T
3	rs4568172	0	17749661	A	G
3	rs4431138	0	17749777	G	C
3	rs117034289	0	17750706	T	A
3	rs188621126	0	17751223	A	T
3	rs75490574	0	17751343	C	A
3	rs117129488	0	17751913	G	A
3	rs144678625	0	17752057	A	G
3	rs148500897	0	17752334	C	T
3	rs117608338	0	17752815	A	G
3	rs189016705	0	17752939	A	G
3	rs6810235	0	17753801	C	A
3	rs12497320	0	17754558	G	A
3	rs12490933	0	17754925	A	G
3	rs115638551	0	17755843	T	G
3	rs117321181	0	17755950	A	G
3	rs118071774	0	17756243	A	G
3	rs4909012	0	17756467	C	A
3	rs116933218	0	17757017	C	A
3	rs9681893	0	17757024	T	A
3	rs144199653	0	17757150	G	A
3	rs13071934	0	17757928	G	C
3	rs4908963	0	17758260	T	C
3	rs12631291	0	17758297	G	A
3	rs13076724	0	17758473	A	G
3	rs4908964	0	17758859	C	T
3	rs4243838	0	17759733	T	C
3	rs9681232	0	17760883	A	G
3	rs117826382	0	17761680	C	A
3	rs7431897	0	17762335	G	T
3	rs12632570	0	17763501	A	C
3	rs34487714	0	17763899	T	C
3	rs35697509	0	17763957	G	T
3	rs8179983	0	17764309	C	T
3	rs11128849	0	17764670	T	C
3	rs11128850	0	17764748	A	G
3	rs10433559	0	17765959	T	C
3	rs6577643	0	17766697	C	G
3	rs6577644	0	17766733	A	G
3	rs4482690	0	17767046	T	A
3	rs13069155	0	17767422	A	G
3	rs4908965	0	17768038	T	C
3	rs139554704	0	17769797	G	A
3	rs6803312	0	17771005	T	C
3	rs4488868	0	17771429	T	C
3	rs4908966	0	17773919	A	G
3	rs4908967	0	17774944	C	A
3	rs11128852	0	17776334	T	C
3	rs138722539	0	17776371	C	T
3	rs9880456	0	17777123	A	G
3	rs11929111	0	17777546	A	G
3	rs4908968	0	17778320	T	C
3	rs4908969	0	17779407	T	C
3	rs11915971	0	17779893	A	T
3	rs201731775	0	17779895	T	A
3	rs117125756	0	17780317	C	G
3	rs7652156	0	17780490	C	G
3	rs62238360	0	17780853	C	T
3	rs11927637	0	17781315	A	G
3	rs11719266	0	17781576	A	G
3	rs117945992	0	17781766	G	A
3	rs11719326	0	17781780	A	C
3	rs367818242	0	17783839	G	C
3	rs116398779	0	17784642	G	A
3	rs7627732	0	17784818	T	C
3	rs116192810	0	17784896	G	T
3	rs116856738	0	17785032	G	A
3	rs117329592	0	17785553	C	T
3	rs6804837	0	17787399	G	A
3	rs4908938	0	17787557	G	A
3	rs5023579	0	17788324	A	T
3	rs4312680	0	17788430	G	A
3	rs4908970	0	17788866	A	G
3	rs4908971	0	17789074	T	C
3	rs147657424	0	17789504	C	G
3	rs143572364	0	17790528	A	C
3	rs144688535	0	17790896	C	G
3	rs11708664	0	17791027	A	G
3	rs4349529	0	17792118	A	G
3	rs4643736	0	17792256	G	T
3	rs9867064	0	17792574	C	T
3	rs35811992	0	17793235	G	A
3	rs4908939	0	17793850	G	A
3	rs4435674	0	17794200	C	T
3	rs77466012	0	17794296	A	C
3	rs13079096	0	17795076	T	A
3	rs12488591	0	17795931	T	C
3	rs4908972	0	17796192	T	C
3	rs4908940	0	17797271	A	C
3	rs4611850	0	17798649	T	G
3	rs4566568	0	17798924	A	G
3	rs4908973	0	17800423	T	C
3	rs6796448	0	17801811	C	T
3	rs6789467	0	17802134	G	C
3	rs143806780	0	17802210	C	T
3	rs6809775	0	17802881	T	C
3	rs10433561	0	17803996	T	G
3	rs7609916	0	17804464	A	G
3	rs78897636	0	17806294	C	G
3	rs7427588	0	17806424	A	G
3	rs7645459	0	17808236	C	G
3	rs61159038	0	17808533	T	C
3	rs11128855	0	17809203	T	G
3	rs34146452	0	17809468	T	C
3	rs7642860	0	17810143	G	A
3	rs4260468	0	17810406	C	T
3	rs115917870	0	17811963	A	C
3	rs11921152	0	17812688	C	A
3	rs77360738	0	17812720	T	C
3	rs10428260	0	17813109	A	G
3	rs10428172	0	17813195	C	T
3	rs75229706	0	17813343	G	T
3	rs11128857	0	17814553	C	T
3	rs118053591	0	17814945	G	T
3	rs148994232	0	17815617	A	G
3	rs13076950	0	17816066	G	A
3	rs141360575	0	17816084	C	T
3	rs142823250	0	17817424	G	A
3	rs143843594	0	17817891	T	G
3	rs138122729	0	17819117	G	A
3	rs141168122	0	17819587	C	T
3	rs117793139	0	17820102	G	T
3	rs375850261	0	17820231	C	A
3	rs150002735	0	17820252	A	C
3	rs189178996	0	17820601	G	A
3	rs117093948	0	17820631	C	T
3	rs368570338	0	17820786	A	T
3	rs4908941	0	17821483	G	A
3	rs11709790	0	17822193	A	C
3	rs11709941	0	17822644	A	G
3	rs146168851	0	17823275	G	A
3	rs139104917	0	17823323	A	G
3	rs142214988	0	17823657	T	G
3	rs4616675	0	17823666	A	G
3	rs4243833	0	17823821	C	T
3	rs4487265	0	17824072	G	A
3	rs141567845	0	17824490	T	G
3	rs4404476	0	17824730	T	C
3	rs57816103	0	17825594	G	A
3	rs117381165	0	17825896	A	G
3	rs4908976	0	17826095	G	A
3	rs370215130	0	17826114	T	G
3	rs187172583	0	17826162	C	T
3	rs9849948	0	17826263	A	G
3	rs4632574	0	17826737	A	G
3	rs4422341	0	17826760	G	C
3	rs12492504	0	17826991	A	T
3	rs6786472	0	17827123	A	T
3	rs115923175	0	17827427	C	G
3	rs140858869	0	17827459	A	T
3	rs149747938	0	17827624	C	A
3	rs11128858	0	17827985	A	G
3	rs7428585	0	17828106	G	A
3	rs12152443	0	17828318	A	G
3	rs193164755	0	17828491	T	C
3	rs12152369	0	17828641	T	C
3	rs114335585	0	17828689	T	G
3	rs144561666	0	17828879	A	G
3	rs148195341	0	17828927	T	C
3	rs12152386	0	17829317	T	G
3	rs7625105	0	17829318	G	A
3	rs6577593	0	17829430	G	A
3	rs150697973	0	17829934	G	A
3	rs138879508	0	17829939	T	C
3	rs117887651	0	17830033	T	C
3	rs117287162	0	17830069	C	T
3	rs147480925	0	17830366	G	A
3	rs190248155	0	17830584	G	A
3	rs191041652	0	17830771	T	G
3	rs60372273	0	17830844	C	T
3	rs4438689	0	17830887	A	G
3	rs140334825	0	17830975	C	T
3	rs144119741	0	17830980	A	G
3	rs146486065	0	17831251	C	G
3	rs140858517	0	17831272	G	A
3	rs117760094	0	17831521	A	C
3	rs115105481	0	17831575	G	T
3	rs116622802	0	17831687	T	C
3	rs114106129	0	17831715	A	G
3	rs28456004	0	17831744	C	T
3	rs144688611	0	17831861	T	C
3	rs114980764	0	17832226	C	T
3	rs145444641	0	17832338	C	T
3	rs6577596	0	17832829	C	T
3	rs115743068	0	17832866	A	G
3	rs375234455	0	17833154	G	A
3	rs143206509	0	17833505	T	G
3	rs75492944	0	17833763	C	T
3	rs117972287	0	17833879	C	A
3	rs6764934	0	17834126	T	G
3	rs143896592	0	17834355	T	C
3	rs150647035	0	17834383	A	C
3	rs139682330	0	17834522	A	G
3	rs1121175	0	17834840	G	A
3	rs1121174	0	17835108	C	G
3	rs117420384	0	17835326	A	G
3	rs117744841	0	17835358	A	T
3	rs114272651	0	17835594	A	C
3	rs117125536	0	17835620	G	A
3	rs115489441	0	17835655	T	C
3	rs142101926	0	17835833	T	C
3	rs115797191	0	17835963	T	C
3	rs151178167	0	17835975	T	C
3	rs140082146	0	17836039	T	C
3	rs17273083	0	17836636	T	C
3	rs192643425	0	17836687	G	A
3	rs184623867	0	17836688	C	A
3	rs12107652	0	17836846	T	G
3	rs147118242	0	17836883	C	A
3	rs138455687	0	17836956	A	G
3	rs116937481	0	17836962	G	A
3	rs144023131	0	17836979	G	T
3	rs143282601	0	17837017	T	C
3	rs17273090	0	17837189	G	A
3	rs141414407	0	17837300	A	G
3	rs115689463	0	17837563	G	T
3	rs116190932	0	17837644	A	G
3	rs116892138	0	17838058	A	C
3	rs150813139	0	17838071	T	C
3	rs118021263	0	17838630	T	C
3	rs17273097	0	17838658	G	A
3	rs992522	0	17838718	T	G
3	rs992521	0	17838771	A	G
3	rs1469558	0	17838871	T	G
3	rs149729450	0	17839418	T	C
3	rs145510656	0	17839511	T	C
3	rs148416653	0	17839527	G	A
3	rs115853645	0	17839568	A	G
3	rs114320802	0	17839591	A	T
3	rs115573790	0	17840037	C	T
3	rs115386475	0	17840095	T	C
3	rs117034001	0	17841179	C	T
3	rs565614045	0	17841513	T	C
3	rs115383402	0	17841560	G	A
3	rs117304193	0	17842055	A	T
3	rs76599667	0	17842508	C	G
3	rs138192897	0	17842563	T	C
3	rs73168749	0	17842638	C	T
3	rs73168750	0	17842699	C	T
3	rs79591188	0	17843224	G	A
3	rs75373290	0	17843231	T	C
3	rs76419585	0	17843503	C	A
3	rs11128860	0	17843965	A	G
3	rs11128861	0	17843999	T	C
3	rs11128862	0	17844093	A	G
3	rs11128863	0	17844155	G	A
3	rs17044038	0	17844531	G	C
3	rs17200916	0	17844752	C	T
3	rs73168756	0	17844831	A	G
3	rs17044041	0	17844955	A	G
3	rs56726310	0	17845102	T	C
3	rs11128864	0	17845213	A	G
3	rs11128865	0	17845257	T	C
3	rs373025643	0	17845316	C	T
3	rs11128866	0	17845343	C	T
3	rs11128867	0	17845501	A	G
3	rs11128868	0	17845743	T	C
3	rs11128869	0	17845809	A	G
3	rs11128870	0	17845916	T	C
3	rs61601581	0	17845982	C	T
3	rs58280814	0	17846134	C	T
3	rs56777792	0	17846184	G	A
3	rs60744506	0	17846371	G	A
3	rs112798970	0	17846774	C	T
3	rs17044050	0	17847216	G	T
3	rs73168763	0	17847275	A	G
3	rs17200923	0	17847427	T	C
3	rs111389064	0	17847741	C	T
3	rs115291830	0	17847824	G	T
3	rs17044053	0	17847882	G	A
3	rs17044054	0	17848003	T	C
3	rs111910352	0	17848010	A	T
3	rs11927436	0	17848067	C	T
3	rs11916141	0	17848281	T	C
3	rs76163281	0	17848369	C	G
3	rs11927611	0	17848435	G	A
3	rs118074697	0	17848847	A	G
3	rs17200930	0	17848865	T	C
3	rs17200937	0	17848923	C	T
3	rs6772619	0	17849539	C	A
3	rs6763348	0	17849743	G	C
3	rs919562	0	17849789	G	A
3	rs6780341	0	17849947	A	G
3	rs79923071	0	17850432	G	C
3	rs114290949	0	17851183	T	A
3	rs2033379	0	17851238	A	G
3	rs2033378	0	17851402	G	A
3	rs11925066	0	17851456	C	T
3	rs11925145	0	17851505	G	A
3	rs17200944	0	17852126	C	T
3	rs11128871	0	17852536	G	T
3	rs12495352	0	17852921	G	A
3	rs6785982	0	17853034	C	G
3	rs6793958	0	17853056	T	C
3	rs6794148	0	17853269	T	C
3	rs58494604	0	17853367	G	A
3	rs58042633	0	17853614	A	C
3	rs112019387	0	17853705	G	A
3	rs73168777	0	17854218	G	A
3	rs17044072	0	17854497	T	C
3	rs17273111	0	17855181	G	A
3	rs4908942	0	17855717	T	C
3	rs4908978	0	17855732	G	C
3	rs13062642	0	17856113	G	A
3	rs6804677	0	17856693	T	C
3	rs6787380	0	17856737	G	A
3	rs76882595	0	17856806	G	A
3	rs6771673	0	17856860	G	A
3	rs4908979	0	17857132	T	A
3	rs4908981	0	17857246	C	T
3	rs2033377	0	17857853	T	C
3	rs2033374	0	17858301	A	G
3	rs192205340	0	17858309	G	A
3	rs146161644	0	17858425	G	A
3	rs2033373	0	17858444	T	C
3	rs28796017	0	17858873	C	T
3	rs4450852	0	17859321	T	C
3	rs4330281	0	17859366	T	C
3	rs7633898	0	17859447	C	T
3	rs189513603	0	17859482	G	A
3	rs4908982	0	17859690	T	C
3	rs4908984	0	17859774	T	C
3	rs4908985	0	17859855	T	C
3	rs189168319	0	17859866	C	T
3	rs1430898	0	17860211	C	T
3	rs1430897	0	17860368	C	T
3	rs1430896	0	17860501	G	A
3	rs4908986	0	17860659	C	G
3	rs76861652	0	17862718	T	G
3	rs143071045	0	17863737	C	A
3	rs147271077	0	17865205	C	T
3	rs140764940	0	17865329	G	T
3	rs17273139	0	17865429	T	G
3	rs7611590	0	17866399	C	G
3	rs117366717	0	17866684	C	G
3	rs6780932	0	17867258	C	T
3	rs10510480	0	17868000	T	C
3	rs117678882	0	17868436	C	T
3	rs1430895	0	17868679	C	T
3	rs1430894	0	17868759	C	T
3	rs76532927	0	17868771	T	G
3	rs6794859	0	17871247	C	T
3	rs6577597	0	17871326	A	G
3	rs6802932	0	17871669	T	A
3	rs2337387	0	17873650	G	A
3	rs150947720	0	17875064	A	T
3	rs1004307	0	17875194	G	C
3	rs139267848	0	17876401	C	T
3	rs17200979	0	17877828	G	T
3	rs717556	0	17880557	G	A
3	rs144074312	0	17880714	T	C
3	rs1367520	0	17881002	A	G
3	rs117291442	0	17881581	C	G
3	rs930147	0	17882489	G	A
3	rs4243834	0	17882668	G	T
3	rs117249198	0	17883958	A	G
3	rs73038214	0	17884043	C	A
3	rs7632834	0	17886678	T	C
3	rs9862290	0	17886959	C	T
3	rs114911412	0	17887164	G	A
3	rs116363181	0	17887537	G	A
3	rs4908988	0	17887988	A	G
3	rs1430904	0	17888256	C	G
3	rs75964463	0	17889041	A	G
3	rs17044097	0	17889751	C	T
3	rs17044102	0	17889839	G	A
3	rs75153089	0	17889933	T	C
3	rs75187222	0	17890087	G	A
3	rs10510481	0	17890165	A	T
3	rs78996412	0	17890224	A	G
3	rs113110385	0	17890524	T	C
3	rs76157256	0	17890615	C	G
3	rs148251009	0	17890945	G	A
3	rs9859223	0	17891041	C	T
3	rs140272891	0	17891614	G	C
3	rs114077145	0	17892058	T	C
3	rs62238423	0	17892165	C	T
3	rs62238424	0	17892242	C	A
3	rs34580836	0	17892417	G	T
3	rs6577599	0	17892481	A	G
3	rs117180949	0	17892836	G	A
3	rs146845145	0	17893601	C	T
3	rs62238425	0	17893753	A	C
3	rs62238426	0	17894029	G	C
3	rs150693087	0	17895840	T	G
3	rs13061984	0	17896837	A	T
3	rs6577600	0	17897555	A	G
3	rs35703783	0	17897736	G	A
3	rs149269836	0	17899731	C	T
3	rs1594432	0	17904012	T	C
3	rs62238430	0	17904535	A	G
3	rs56326543	0	17905183	T	C
3	rs2217481	0	17905407	T	C
3	rs13089217	0	17906006	G	A
3	rs13089390	0	17906133	G	C
3	rs9310534	0	17906419	A	G
3	rs1019848	0	17906526	A	G
3	rs4908989	0	17907120	T	C
3	rs115119750	0	17907745	C	T
3	rs4908990	0	17908548	A	G
3	rs76082598	0	17908644	A	G
3	rs140650093	0	17909877	A	G
3	rs12489702	0	17911539	C	T
3	rs117886126	0	17911602	G	A
3	rs12489764	0	17911614	G	C
3	rs1864591	0	17911823	C	G
3	rs2116097	0	17912087	A	G
3	rs67712814	0	17912181	T	G
3	rs116406289	0	17912705	A	G
3	rs12493277	0	17915113	G	A
3	rs6784611	0	17916665	A	G
3	rs2337386	0	17918043	C	G
3	rs35513271	0	17918176	A	G
3	rs80151580	0	17919204	G	C
3	rs12638630	0	17919422	C	T
3	rs35995641	0	17919511	C	T
3	rs75636199	0	17919515	C	G
3	rs111524590	0	17919550	C	T
3	rs78878199	0	17919801	T	A
3	rs9880185	0	17921776	T	G
3	rs6793262	0	17923381	T	G
3	rs114575417	0	17923429	A	G
3	rs62238431	0	17924129	G	A
3	rs17044112	0	17926519	G	A
3	rs72494967	0	17928195	A	G
3	rs76717477	0	17928598	A	G
3	rs17044114	0	17928994	A	G
3	rs1346885	0	17930444	A	G
3	rs7648933	0	17931853	T	G
3	rs9819634	0	17933064	G	A
3	rs1430884	0	17934215	C	A
3	rs4908991	0	17934292	A	G
3	rs12492404	0	17935301	T	A
3	rs76025996	0	17935966	T	C
3	rs56809691	0	17936945	T	C
3	rs6577601	0	17937233	T	C
3	rs4908944	0	17937495	G	C
3	rs919560	0	17937685	A	C
3	rs919561	0	17937875	G	A
3	rs73160161	0	17938498	A	C
3	rs10510482	0	17938729	A	C
3	rs13059889	0	17938757	G	A
3	rs74474493	0	17939592	G	T
3	rs147369783	0	17939629	A	G
3	rs137915682	0	17939644	A	G
3	rs6804191	0	17939681	C	T
3	rs12053996	0	17940600	C	T
3	rs62238439	0	17940628	T	A
3	rs7616329	0	17940927	T	C
3	rs11128872	0	17941042	T	C
3	rs73040214	0	17941365	A	C
3	rs1430885	0	17941618	C	A
3	rs1430886	0	17941783	A	C
3	rs1430887	0	17941914	C	T
3	rs17273209	0	17942100	C	T
3	rs1430888	0	17942571	G	A
3	rs7648659	0	17942775	G	A
3	rs7648673	0	17942841	G	A
3	rs6807591	0	17943133	G	A
3	rs6807682	0	17943200	G	C
3	rs76789761	0	17943548	A	T
3	rs2337385	0	17943600	T	A
3	rs59512949	0	17943687	C	T
3	rs60127976	0	17943862	A	G
3	rs34841152	0	17944006	T	C
3	rs61347883	0	17944057	T	A
3	rs148187217	0	17944533	C	G
3	rs1025392	0	17944858	T	C
3	rs1025393	0	17944903	T	C
3	rs66910329	0	17944920	A	G
3	rs7626959	0	17945791	A	G
3	rs7631890	0	17945870	T	C
3	rs7629195	0	17945938	A	C
3	rs4908993	0	17945950	G	C
3	rs7632154	0	17946167	T	C
3	rs7629458	0	17946197	A	G
3	rs74413011	0	17946450	C	T
3	rs62238453	0	17946895	A	G
3	rs736262	0	17947362	G	A
3	rs62238454	0	17947498	C	T
3	rs1430889	0	17947876	C	T
3	rs12496025	0	17948451	C	T
3	rs12486591	0	17948491	T	C
3	rs62238455	0	17949022	T	A
3	rs28404619	0	17949061	G	C
3	rs36078449	0	17949197	C	T
3	rs62238456	0	17949293	C	T
3	rs12497091	0	17949800	G	T
3	rs12497051	0	17949876	C	G
3	rs12492931	0	17950027	C	T
3	rs12496339	0	17950107	T	C
3	rs12493003	0	17950128	G	A
3	rs62238457	0	17950327	C	T
3	rs142232461	0	17950693	G	A
3	rs62238459	0	17950938	T	A
3	rs62240160	0	17951049	C	T
3	rs74695601	0	17951468	T	A
3	rs56225566	0	17952274	T	A
3	rs62240161	0	17952553	C	T
3	rs62240162	0	17952979	C	T
3	rs62240163	0	17953000	T	C
3	rs9814726	0	17953353	T	A
3	rs62240164	0	17953929	A	T
3	rs62240165	0	17953955	C	T
3	rs62240166	0	17953978	T	A
3	rs1346886	0	17954907	A	G
3	rs75286828	0	17955176	T	A
3	rs62240167	0	17955432	A	G
3	rs62240168	0	17955472	G	T
3	rs75597585	0	17955576	A	T
3	rs1430890	0	17955677	C	T
3	rs13320315	0	17955863	A	G
3	rs1430891	0	17956410	T	C
3	rs62240169	0	17956514	C	A
3	rs62240170	0	17956521	G	A
3	rs139837536	0	17956524	A	G
3	rs75074131	0	17956842	A	G
3	rs34620069	0	17956879	T	A
3	rs147630145	0	17956915	C	T
3	rs35596310	0	17957112	T	G
3	rs62240171	0	17957249	A	G
3	rs62240172	0	17957265	A	T
3	rs1430892	0	17957490	C	T
3	rs13067311	0	17957647	C	T
3	rs1430893	0	17957737	C	T
3	rs76971285	0	17957765	C	G
3	rs1529599	0	17958829	G	A
3	rs12488388	0	17959626	C	T
3	rs1430903	0	17960497	G	A
3	rs73160192	0	17960994	C	T
3	rs62240173	0	17961703	A	G
3	rs62240174	0	17961721	A	T
3	rs79849835	0	17961764	G	C
3	rs2116099	0	17962314	G	A
3	rs75744445	0	17962362	C	T
3	rs79722519	0	17962935	C	T
3	rs4465971	0	17963069	T	C
3	rs1346888	0	17963560	G	C
3	rs143379234	0	17963930	G	T
3	rs1346887	0	17963984	A	G
3	rs5011839	0	17964067	T	C
3	rs1430902	0	17964749	G	A
3	rs116852270	0	17965862	C	T
3	rs13059003	0	17966073	C	T
3	rs1430901	0	17966157	A	G
3	rs1430900	0	17966197	C	T
3	rs9814647	0	17967203	C	A
3	rs13088161	0	17967435	T	G
3	rs1367522	0	17968408	C	T
3	rs62240176	0	17968673	T	C
3	rs77197347	0	17969701	C	G
3	rs59322258	0	17969720	A	C
3	rs77496100	0	17969787	A	C
3	rs66483628	0	17970897	C	T
3	rs142648111	0	17971048	G	C
3	rs34980200	0	17971568	A	C
3	rs76332056	0	17972178	G	C
3	rs62240177	0	17972255	T	G
3	rs1367521	0	17973092	G	A
3	rs62240179	0	17974895	T	G
3	rs141022031	0	17975528	G	T
3	rs58816120	0	17976012	C	T
3	rs4908995	0	17976357	A	C
3	rs138192865	0	17976655	C	T
3	rs11928474	0	17977785	A	G
3	rs7648261	0	17978621	A	G
3	rs17273229	0	17978968	C	A
3	rs75160825	0	17979894	C	T
3	rs4908945	0	17980337	C	G
3	rs1159226	0	17982318	A	T
3	rs13092745	0	17982499	G	A
3	rs11925467	0	17983098	T	A
3	rs4908996	0	17983118	A	T
3	rs4908946	0	17983391	T	A
3	rs4908947	0	17983392	C	A
3	rs62240181	0	17984245	G	A
3	rs17044152	0	17984441	A	G
3	rs34432738	0	17984897	T	G
3	rs35071338	0	17984921	T	A
3	rs1991652	0	17985260	T	C
3	rs56868990	0	17986475	T	C
3	rs6577604	0	17987400	T	G
3	rs73169995	0	17987485	G	A
3	rs62240182	0	17987505	C	T
3	rs34990473	0	17987582	A	G
3	rs115692426	0	17988856	G	A
3	rs7427760	0	17988979	C	G
3	rs4128378	0	17989553	T	C
3	rs34763677	0	17990520	G	T
3	rs62240193	0	17990961	T	A
3	rs62240194	0	17991384	G	A
3	rs6777707	0	17991717	C	T
3	rs9859229	0	17991910	G	A
3	rs62240195	0	17991944	C	G
3	rs75410221	0	17992245	T	C
3	rs7428375	0	17992843	G	A
3	rs6788911	0	17993087	A	G
3	rs62240196	0	17994749	A	G
3	rs35458273	0	17994851	T	C
3	rs12487844	0	17995248	T	G
3	rs34891393	0	17995537	G	A
3	rs13316768	0	17995622	T	G
3	rs4908948	0	17995710	G	T
3	rs62240197	0	17998099	A	G
3	rs62240198	0	17998224	G	A
3	rs79005193	0	17998325	C	T
3	rs4908949	0	17998361	G	A
3	rs7428814	0	17998895	G	A
3	rs7374020	0	17999328	T	C
3	rs74974699	0	18001421	C	A
3	rs114917239	0	18001796	T	G
3	rs62240199	0	18002018	G	A
3	rs6577605	0	18002497	T	C
3	rs4909008	0	18002951	C	T
3	rs10049091	0	18005007	G	A
3	rs6807199	0	18005387	C	T
3	rs7640342	0	18007268	C	T
3	rs68000706	0	18009276	C	T
3	rs7433027	0	18009399	C	T
3	rs6577606	0	18010703	G	A
3	rs77657629	0	18011972	T	G
3	rs150061939	0	18012325	A	T
3	rs78217472	0	18013323	T	C
3	rs73042045	0	18013915	C	T
3	rs9810586	0	18014015	A	G
3	rs77569837	0	18014236	C	T
3	rs9873565	0	18015066	T	C
3	rs116906408	0	18016358	A	T
3	rs4908957	0	18016920	C	T
3	rs6577608	0	18017416	T	A
3	rs4909006	0	18017967	A	C
3	rs4909005	0	18017998	G	A
3	rs35048968	0	18019512	T	C
3	rs7428285	0	18019959	C	G
3	rs62240206	0	18022324	A	G
3	rs7430739	0	18023422	A	G
3	rs78501600	0	18024360	G	C
3	rs9841532	0	18025443	A	G
3	rs6577609	0	18028457	A	T
3	rs7431124	0	18028571	T	C
3	rs76166210	0	18028694	C	T
3	rs9878816	0	18030937	G	C
3	rs7432256	0	18031212	A	G
3	rs7429951	0	18031227	G	A
3	rs13100478	0	18031487	G	A
3	rs117999586	0	18031619	G	A
3	rs138621426	0	18032118	A	G
3	rs149415632	0	18032699	T	G
3	rs66837099	0	18032999	G	A
3	rs4909004	0	18033536	A	T
3	rs75913530	0	18033684	C	T
3	rs112977551	0	18033740	C	T
3	rs35047986	0	18035548	C	T
3	rs13082583	0	18035850	G	A
3	rs7644630	0	18035857	G	A
3	rs12631902	0	18035877	G	A
3	rs4908956	0	18036838	T	G
3	rs4909003	0	18036948	C	T
3	rs57961786	0	18038130	G	C
3	rs9757046	0	18040913	T	C
3	rs200229646	0	18043222	T	C
3	rs113425921	0	18044513	A	G
3	rs7426391	0	18044542	G	C
3	rs13062364	0	18044859	G	T
3	rs150933304	0	18045341	T	G
3	rs7429331	0	18045587	A	C
3	rs34879943	0	18048685	T	C
3	rs4129513	0	18048888	T	A
3	rs6775009	0	18049324	A	C
3	rs7611417	0	18050174	G	C
3	rs7627212	0	18050197	T	C
3	rs34253553	0	18050528	A	G
3	rs7428364	0	18050703	C	G
3	rs73043943	0	18051305	A	G
3	rs140576669	0	18051388	T	C
3	rs4909002	0	18054343	G	T
3	rs61978649	0	18055231	A	C
3	rs4909001	0	18055684	T	C
3	rs67279963	0	18056743	A	G
3	rs6784436	0	18057313	A	C
3	rs34683501	0	18057470	T	G
3	rs138105234	0	18057493	C	A
3	rs9310538	0	18057982	A	G
3	rs62240226	0	18058093	C	G
3	rs4908954	0	18061837	C	T
3	rs4908953	0	18061869	C	T
3	rs77453793	0	18062110	A	G
3	rs74827146	0	18063545	T	G
3	rs4130529	0	18063720	G	A
3	rs62240227	0	18064255	G	A
3	rs76767606	0	18064472	G	A
3	rs9833830	0	18064476	G	C
3	rs9854625	0	18068100	G	A
3	rs34805505	0	18068346	T	C
3	rs13073245	0	18069009	A	T
3	rs34100396	0	18069536	A	G
3	rs148024326	0	18070663	A	G
3	rs9857811	0	18070753	T	C
3	rs76644126	0	18071403	T	G
3	rs34467492	0	18071536	C	T
3	rs9847980	0	18072241	G	A
3	rs4909000	0	18072283	C	A
3	rs7645289	0	18072808	A	G
3	rs34593250	0	18073037	A	T
3	rs148547833	0	18073329	C	T
3	rs58614718	0	18075577	C	T
3	rs35525126	0	18075973	T	C
3	rs7616199	0	18076731	T	A
3	rs7639295	0	18077057	C	T
3	rs7649870	0	18079003	A	G
3	rs57708845	0	18079022	C	A
3	rs35965516	0	18079586	T	C
3	rs7433704	0	18079692	A	G
3	rs4908997	0	18080791	T	G
3	rs4132218	0	18081053	G	C
3	rs146946610	0	18081385	A	G
3	rs4908951	0	18081611	C	G
3	rs35119242	0	18082036	A	C
3	rs13088044	0	18082191	A	G
3	rs7646613	0	18082465	G	T
3	rs73817436	0	18083051	A	T
3	rs4130063	0	18083383	G	A
3	rs4130062	0	18083881	A	G
3	rs60854259	0	18083949	T	C
3	rs144223126	0	18084039	A	G
3	rs9846000	0	18084427	A	G
3	rs9809015	0	18084743	C	T
3	rs7627583	0	18086051	A	G
3	rs74461509	0	18086117	G	A
3	rs77105199	0	18086284	A	G
3	rs117987497	0	18087250	G	A
3	rs73817437	0	18087269	A	G
3	rs7427336	0	18087611	A	G
3	rs7620376	0	18089105	A	G
3	rs67130673	0	18089338	C	A
3	rs73817438	0	18090584	A	T
3	rs7429971	0	18091050	T	A
3	rs34590963	0	18091958	T	G
3	rs13079656	0	18093080	A	G
3	rs13080006	0	18093204	A	G
3	rs66943997	0	18093468	T	G
3	rs140706386	0	18093870	A	G
3	rs12495895	0	18094439	A	G
3	rs67552090	0	18095097	G	T
3	rs7432188	0	18095128	T	C
3	rs9838434	0	18095177	G	A
3	rs9875977	0	18095290	A	G
3	rs9838477	0	18095341	C	T
3	rs9859212	0	18095705	T	C
3	rs9876738	0	18095725	A	G
3	rs76723101	0	18096631	A	G
3	rs139543601	0	18097440	C	T
3	rs6790525	0	18098694	T	C
3	rs9310540	0	18098983	A	C
3	rs58524546	0	18099134	G	A
3	rs9310541	0	18100288	C	A
3	rs144189773	0	18100798	C	T
3	rs73817442	0	18101666	A	T
3	rs75893929	0	18101937	C	T
3	rs35413369	0	18102682	C	T
3	rs7375132	0	18103841	T	A
3	rs141656292	0	18104238	G	A
3	rs67051048	0	18104676	A	G
3	rs34500886	0	18107473	T	C
3	rs73817444	0	18108058	A	G
3	rs13095954	0	18108124	C	G
3	rs13096272	0	18108126	G	A
3	rs11922099	0	18109110	A	G
3	rs35380191	0	18109604	T	A
3	rs13076043	0	18110067	G	A
3	rs13075905	0	18110206	A	G
3	rs80225931	0	18110860	A	C
3	rs1355724	0	18112620	C	T
3	rs145995182	0	18113681	T	G
3	rs4688900	0	18113867	A	G
3	rs4688899	0	18114039	T	C
3	rs4688914	0	18114387	C	T
3	rs7372827	0	18116187	C	T
3	rs113535413	0	18116193	T	C
3	rs4688913	0	18116746	C	G
3	rs4688898	0	18116950	C	G
3	rs9861146	0	18117085	A	G
3	rs9824023	0	18117117	G	A
3	rs73817453	0	18117165	G	A
3	rs17201070	0	18117384	A	G
3	rs2203242	0	18117829	T	C
3	rs141666342	0	18120098	T	C
3	rs145786063	0	18120099	G	A
3	rs138614353	0	18120102	T	C
3	rs9849870	0	18120665	A	C
3	rs117561585	0	18120806	G	C
3	rs13063188	0	18120913	C	A
3	rs79935891	0	18120916	A	C
3	rs116642724	0	18121012	C	G
3	rs17044259	0	18121430	A	G
3	rs78006057	0	18123846	C	A
3	rs6794553	0	18125018	A	G
3	rs13092967	0	18125502	G	A
3	rs34706490	0	18125565	C	T
3	rs13083819	0	18127115	T	C
3	rs142221023	0	18127519	C	T
3	rs12637607	0	18127661	T	A
3	rs35761890	0	18128565	T	C
3	rs4688911	0	18129219	T	C
3	rs35891824	0	18130923	A	G
3	rs35600741	0	18131720	C	A
3	rs117840010	0	18132357	T	C
3	rs62240234	0	18133070	A	G
3	rs938180	0	18133207	A	C
3	rs938179	0	18133292	C	A
3	rs9854107	0	18133992	G	A
3	rs1355725	0	18134253	A	C
3	rs68075942	0	18134665	C	T
3	rs6796644	0	18135244	G	A
3	rs35703302	0	18135450	C	T
3	rs955673	0	18138740	A	G
3	rs4688910	0	18140116	G	A
3	rs148056190	0	18142762	C	T
3	rs1962544	0	18143358	G	A
3	rs35183899	0	18144394	G	A
3	rs7624278	0	18145064	A	G
3	rs2137561	0	18145478	C	G
3	rs6781501	0	18145952	A	G
3	rs4688909	0	18146686	T	C
3	rs74917197	0	18146889	G	T
3	rs9823781	0	18147273	C	T
3	rs10510483	0	18147598	T	C
3	rs6577615	0	18148270	A	G
3	rs145353808	0	18148338	G	A
3	rs6773622	0	18148417	T	A
3	rs1113786	0	18149144	G	T
3	rs117193620	0	18149444	A	G
3	rs34476717	0	18150083	A	G
3	rs1355726	0	18150244	C	G
3	rs10212125	0	18150452	G	A
3	rs188522010	0	18151011	G	C
3	rs11924785	0	18152292	A	C
3	rs7625597	0	18152465	C	T
3	rs34890275	0	18152497	C	G
3	rs4688908	0	18152950	C	T
3	rs4688907	0	18152973	C	G
3	rs79145338	0	18153497	G	T
3	rs80128562	0	18153505	A	G
3	rs9853258	0	18154519	T	C
3	rs34202043	0	18157010	G	A
3	rs4688906	0	18157322	A	G
3	rs78643534	0	18157325	C	G
3	rs2337705	0	18157722	T	C
3	rs4688905	0	18158662	G	A
3	rs7632318	0	18158687	A	G
3	rs4688904	0	18159816	G	A
3	rs4688903	0	18160060	G	A
3	rs62238463	0	18160221	A	G
3	rs35396065	0	18160474	A	G
3	rs116918082	0	18161730	G	A
3	rs62238464	0	18162302	G	A
3	rs56175923	0	18163636	A	T
3	rs66843148	0	18166949	G	C
3	rs150669483	0	18166993	C	A
3	rs1398651	0	18167162	T	A
3	rs12492864	0	18168263	G	A
3	rs73030618	0	18168422	G	A
3	rs7627406	0	18168803	C	A
3	rs34598243	0	18168840	T	C
3	rs36093138	0	18168888	C	T
3	rs73173513	0	18168923	T	C
3	rs73030625	0	18169116	T	G
3	rs34826560	0	18170656	T	C
3	rs1513210	0	18171006	A	G
3	rs13075031	0	18171480	T	C
3	rs4688917	0	18174160	A	G
3	rs144642915	0	18174390	G	T
3	rs77934011	0	18174417	G	A
3	rs13071249	0	18174701	G	A
3	rs140412271	0	18174948	A	T
3	rs34495945	0	18176692	C	T
3	rs13087654	0	18177029	A	G
3	rs6577620	0	18177308	C	T
3	rs67195754	0	18177604	C	T
3	rs67118788	0	18177764	G	A
3	rs66622491	0	18177804	A	G
3	rs139208708	0	18179512	G	C
3	rs9828987	0	18179987	T	C
3	rs74865469	0	18182652	C	G
3	rs79749658	0	18183706	A	G
3	rs74513972	0	18184947	C	T
3	rs142822045	0	18186321	C	G
3	rs78768144	0	18186472	C	T
3	rs76412624	0	18186605	A	G
3	rs9310544	0	18186668	G	A
3	rs13075055	0	18187878	C	T
3	rs78631503	0	18187951	C	G
3	rs1464044	0	18188380	A	G
3	rs66569729	0	18189623	A	C
3	rs13060927	0	18190493	G	A
3	rs79099953	0	18191634	G	T
3	rs13067391	0	18191929	C	T
3	rs138953447	0	18191956	G	A
3	rs13071948	0	18192240	A	G
3	rs6577621	0	18192988	G	A
3	rs73030648	0	18193169	A	C
3	rs73030649	0	18193241	T	A
3	rs1464045	0	18193884	A	G
3	rs79906136	0	18194186	C	T
3	rs2337708	0	18194748	C	T
3	rs13065273	0	18194852	T	C
3	rs140443774	0	18195892	A	G
3	rs66659472	0	18196527	G	A
3	rs9310545	0	18197008	A	C
3	rs17273292	0	18197336	T	C
3	rs17273299	0	18197535	C	A
3	rs76609917	0	18198267	A	G
3	rs76261860	0	18198414	T	G
3	rs2089976	0	18198856	C	G
3	rs11916652	0	18199257	A	G
3	rs13072195	0	18199498	C	T
3	rs1107268	0	18200346	A	G
3	rs2002965	0	18201026	A	G
3	rs1108439	0	18201319	A	G
3	rs1108438	0	18201464	C	G
3	rs938182	0	18201859	G	A
3	rs2003005	0	18202778	A	G
3	rs9852253	0	18203787	G	T
3	rs9872084	0	18203815	T	C
3	rs34742900	0	18203974	T	G
3	rs35228011	0	18204652	G	A
3	rs35115317	0	18205159	G	A
3	rs13076354	0	18205483	C	T
3	rs2102623	0	18206165	C	T
3	rs146764993	0	18207338	G	A
3	rs35098540	0	18207406	A	G
3	rs34827863	0	18207634	T	G
3	rs13068830	0	18207731	T	G
3	rs9840569	0	18208616	A	C
3	rs67054573	0	18209808	T	A
3	rs79533983	0	18209912	A	G
3	rs7647966	0	18210502	C	G
3	rs13080765	0	18211326	G	A
3	rs67014662	0	18211527	C	T
3	rs187910396	0	18211706	A	T
3	rs76502735	0	18212286	T	G
3	rs34526476	0	18213286	T	C
3	rs13092771	0	18213426	C	T
3	rs115204334	0	18214300	C	T
3	rs13061818	0	18215248	C	T
3	rs4688902	0	18215252	G	C
3	rs67392505	0	18217031	G	C
3	rs17273306	0	18217362	T	C
3	rs76650078	0	18217367	G	T
3	rs62238471	0	18217572	C	T
3	rs36087209	0	18217600	G	C
3	rs35051749	0	18217673	T	C
3	rs35171423	0	18217771	T	C
3	rs4688901	0	18219037	G	A
3	rs56718332	0	18220062	T	C
3	rs17201125	0	18221252	G	A
3	rs13072336	0	18222526	A	G
3	rs151132894	0	18223018	T	A
3	rs13078687	0	18223442	G	A
3	rs35630651	0	18224286	G	C
3	rs1464046	0	18226695	A	G
3	rs9809856	0	18227421	A	G
3	rs67917716	0	18228007	C	A
3	rs117561836	0	18229101	G	T
3	rs62238472	0	18229645	C	T
3	rs2001792	0	18230131	T	C
3	rs79726557	0	18230231	A	G
3	rs13068577	0	18230439	T	C
3	rs35407649	0	18231373	C	A
3	rs4688915	0	18232083	T	C
3	rs12635123	0	18233716	G	A
3	rs2337707	0	18234103	A	C
3	rs13069372	0	18234144	A	C
3	rs76505442	0	18234179	T	C
3	rs1567761	0	18234558	T	C
3	rs34648851	0	18234610	T	C
3	rs13076743	0	18235724	C	T
3	rs35709168	0	18236105	G	A
3	rs12638097	0	18237790	C	T
3	rs76907562	0	18238485	A	G
3	rs118094698	0	18238983	G	A
3	rs77316402	0	18239547	T	A
3	rs2102622	0	18239585	G	T
3	rs4311208	0	18239818	A	G
3	rs66602518	0	18239951	A	G
3	rs7647968	0	18240610	C	A
3	rs13433803	0	18240794	A	G
3	rs34317977	0	18241384	G	A
3	rs13065693	0	18242041	T	A
3	rs7614057	0	18242185	A	G
3	rs13434240	0	18242353	C	A
3	rs13086873	0	18242777	A	G
3	rs4333081	0	18245616	C	T
3	rs1849477	0	18245719	A	G
3	rs9817910	0	18246870	G	A
3	rs66786561	0	18247284	A	T
3	rs958542	0	18247966	C	T
3	rs7619045	0	18248298	T	C
3	rs117552927	0	18249576	A	G
3	rs6779035	0	18249973	T	C
3	rs74514188	0	18250018	G	A
3	rs117423881	0	18250085	T	A
3	rs146712054	0	18250434	A	G
3	rs7618405	0	18250509	C	A
3	rs9310546	0	18252461	A	G
3	rs149398456	0	18252481	C	G
3	rs12633473	0	18252632	T	C
3	rs66993444	0	18252923	C	G
3	rs12636835	0	18253701	A	G
3	rs12636854	0	18253826	A	G
3	rs35413723	0	18254152	T	G
3	rs17403715	0	18254381	G	A
3	rs7635176	0	18254427	A	G
3	rs9809410	0	18257217	A	G
3	rs13060052	0	18257585	C	A
3	rs4688916	0	18258861	A	T
3	rs13071572	0	18259222	G	T
3	rs34770697	0	18260312	C	T
3	rs2337706	0	18260570	T	C
3	rs35167016	0	18260609	A	C
3	rs80113430	0	18260804	T	C
3	rs34449829	0	18261049	C	T
3	rs117891940	0	18261269	C	T
3	rs6796378	0	18261521	A	G
3	rs11916671	0	18262938	C	A
3	rs9824915	0	18263272	G	T
3	rs34901970	0	18264186	C	G
3	rs78155669	0	18266008	T	A
3	rs13100742	0	18267116	G	A
3	rs28428587	0	18267517	C	T
3	rs118112789	0	18267772	G	A
3	rs73034316	0	18268543	G	A
3	rs6577623	0	18270236	T	C
3	rs7430448	0	18270546	C	T
3	rs13092526	0	18271059	C	A
3	rs34806415	0	18273006	A	C
3	rs7433326	0	18273055	T	C
3	rs34931871	0	18273056	G	A
3	rs13062707	0	18273304	G	C
3	rs78342950	0	18273585	A	G
3	rs7433389	0	18274113	A	G
3	rs7432657	0	18274218	C	G
3	rs7433472	0	18274532	A	G
3	rs7433474	0	18274537	A	T
3	rs9860554	0	18275243	G	T
3	rs78727917	0	18276524	G	C
3	rs7431303	0	18276982	C	T
3	rs7431321	0	18277134	C	A
3	rs4073221	0	18277488	T	G
3	rs4074941	0	18277909	A	G
3	rs7430332	0	18277948	G	A
3	rs55956933	0	18278139	G	A
3	rs67148103	0	18279461	G	A
3	rs66479003	0	18280276	G	T
3	rs550210231	0	18280634	A	G
3	rs4129798	0	18280998	A	T
3	rs7371812	0	18281071	A	G
3	rs67878364	0	18281446	T	C
3	rs35274326	0	18282459	C	G
3	rs146382001	0	18282571	A	G
3	rs62238493	0	18282574	G	A
3	rs35535393	0	18282697	A	G
3	rs183152638	0	18284066	C	A
3	rs34741569	0	18284731	T	C
3	rs66790792	0	18284981	G	A
3	rs28563064	0	18287738	A	C
3	rs76596776	0	18287750	T	C
3	rs76089606	0	18287755	A	G
3	rs28473572	0	18287835	C	T
3	rs13078233	0	18288311	C	G
3	rs34712810	0	18288343	C	A
3	rs34591568	0	18288424	C	T
3	rs9831811	0	18289404	G	C
3	rs9869212	0	18289523	A	G
3	rs35320569	0	18289750	T	C
3	rs76897487	0	18290110	C	T
3	rs13101001	0	18290161	G	C
3	rs35110494	0	18290188	C	A
3	rs9828823	0	18290533	T	C
3	rs59074075	0	18292790	C	T
3	rs67459788	0	18292840	C	T
3	rs7430695	0	18293288	T	C
3	rs7373456	0	18293762	A	G
3	rs138414660	0	18293896	T	C
3	rs7373842	0	18294022	T	C
3	rs9830505	0	18294742	C	G
3	rs13063618	0	18294897	T	C
3	rs6778065	0	18295217	G	A
3	rs6577625	0	18295905	A	G
3	rs149763503	0	18296108	G	A
3	rs67595197	0	18296884	A	G
3	rs75855638	0	18297006	G	C
3	rs7372790	0	18297289	C	T
3	rs7373125	0	18297522	A	G
3	rs79712335	0	18297861	A	C
3	rs13063533	0	18298126	A	T
3	rs7373213	0	18298889	C	T
3	rs34250583	0	18298997	T	C
3	rs150289326	0	18299223	T	C
3	rs117502685	0	18299281	A	T
3	rs13092699	0	18299324	T	A
3	rs13093440	0	18299725	T	C
3	rs67807133	0	18300169	G	A
3	rs34418984	0	18300234	G	T
3	rs9834345	0	18300620	G	A
3	rs35525216	0	18301653	G	A
3	rs13079156	0	18302533	T	C
3	rs9845097	0	18302624	G	A
3	rs13084787	0	18303361	T	G
3	rs12714954	0	18303505	G	A
3	rs13091605	0	18304698	T	G
3	rs9860733	0	18305466	G	A
3	rs9865306	0	18305996	G	A
3	rs34904734	0	18306892	G	A
3	rs6577626	0	18307130	A	C
3	rs35445778	0	18307352	A	G
3	rs13071665	0	18308095	T	C
3	rs9876469	0	18308311	G	A
3	rs7432753	0	18308436	A	G
3	rs75988713	0	18308470	C	T
3	rs9820982	0	18308478	T	C
3	rs12714955	0	18310505	C	T
3	rs56330430	0	18310727	A	G
3	rs13101165	0	18311376	T	A
3	rs7641175	0	18311412	G	A
3	rs9310547	0	18311575	G	A
3	rs13084812	0	18312342	G	A
3	rs34084501	0	18312460	C	T
3	rs9837205	0	18313624	A	G
3	rs75155400	0	18314270	T	C
3	rs7653460	0	18314866	G	T
3	rs117518019	0	18315046	G	A
3	rs35441238	0	18316117	T	A
3	rs12714956	0	18316389	T	C
3	rs73036342	0	18317292	T	A
3	rs35775134	0	18317991	G	C
3	rs7427439	0	18318129	A	G
3	rs4128294	0	18318327	C	T
3	rs34630061	0	18318863	T	G
3	rs7649246	0	18318867	G	A
3	rs7428577	0	18319785	T	C
3	rs7427748	0	18319849	C	T
3	rs79271887	0	18320138	G	A
3	rs7426729	0	18320922	G	A
3	rs7429106	0	18321125	A	G
3	rs13064300	0	18321317	C	G
3	rs76676369	0	18321666	C	T
3	rs12486321	0	18321866	G	C
3	rs34078971	0	18323115	A	G
3	rs6420998	0	18324553	G	A
3	rs7428531	0	18324687	G	A
3	rs7430539	0	18325278	C	T
3	rs113016587	0	18325665	A	G
3	rs13093950	0	18325997	C	T
3	rs55660709	0	18326789	C	T
3	rs35087715	0	18326931	C	G
3	rs6577628	0	18327346	T	G
3	rs74820933	0	18327672	A	G
3	rs143526325	0	18327734	A	G
3	rs6577630	0	18328414	T	G
3	rs77853470	0	18329635	T	C
3	rs9870465	0	18330010	A	C
3	rs7430905	0	18331051	C	G
3	rs76262722	0	18331497	G	A
3	rs6420999	0	18331662	T	C
3	rs6577631	0	18331919	G	C
3	rs7374580	0	18333725	A	G
3	rs76600285	0	18334901	T	A
3	rs6577632	0	18335383	T	C
3	rs7374717	0	18335741	C	T
3	rs13074689	0	18335772	A	G
3	rs6807560	0	18336700	C	T
3	rs62238498	0	18337030	C	T
3	rs13086004	0	18337122	G	T
3	rs7431399	0	18337660	C	T
3	rs4129992	0	18338571	C	T
3	rs117757388	0	18338625	A	G
3	rs7430812	0	18338923	G	A
3	rs7643787	0	18339539	C	T
3	rs7648310	0	18339727	A	G
3	rs9682085	0	18339777	A	T
3	rs62238500	0	18340007	G	A
3	rs78337351	0	18342151	G	A
3	rs6577633	0	18342868	T	C
3	rs7616216	0	18343273	A	T
3	rs13096519	0	18344133	G	C
3	rs77929739	0	18344574	G	A
3	rs28542556	0	18345459	C	T
3	rs6798856	0	18346890	G	A
3	rs62238501	0	18347138	G	A
3	rs139323807	0	18347857	A	T
3	rs76038194	0	18348567	C	T
3	rs117363319	0	18348919	C	T
3	rs117717950	0	18349780	T	C
3	rs13064808	0	18349870	T	C
3	rs34450506	0	18349905	G	A
3	rs117076397	0	18350518	G	A
3	rs71312161	0	18350550	A	G
3	rs76337360	0	18350643	T	C
3	rs13064309	0	18351416	C	G
3	rs79429749	0	18351569	T	C
3	rs11916255	0	18352006	C	T
3	rs34553248	0	18352586	C	A
3	rs11921478	0	18353002	T	G
3	rs79466452	0	18354478	T	C
3	rs62238503	0	18355452	A	T
3	rs116973941	0	18356094	G	T
3	rs79524735	0	18356578	G	A
3	rs117531630	0	18357056	C	G
3	rs138851785	0	18357705	C	G
3	rs149549305	0	18358673	C	T
3	rs62238506	0	18358805	T	A
3	rs78683896	0	18358958	T	C
3	rs7428282	0	18359239	G	A
3	rs7622901	0	18359988	G	A
3	rs186303968	0	18360250	A	G
3	rs7431232	0	18360831	A	C
3	rs7432183	0	18361019	T	A
3	rs60152236	0	18361609	G	T
3	rs112340762	0	18361654	C	G
3	rs113054262	0	18361820	A	G
3	rs11922908	0	18361831	A	G
3	rs13069590	0	18362951	A	C
3	rs11917385	0	18363661	G	A
3	rs62238507	0	18363676	T	G
3	rs78759226	0	18364171	T	C
3	rs76196191	0	18364280	G	A
3	rs77464969	0	18364381	C	T
3	rs79347250	0	18364813	G	A
3	rs75679853	0	18365120	A	C
3	rs6794313	0	18365254	G	A
3	rs9854274	0	18365786	T	C
3	rs76306405	0	18366331	C	A
3	rs75851577	0	18366438	A	G
3	rs11924655	0	18366448	T	C
3	rs62238521	0	18366586	G	C
3	rs78534843	0	18366811	C	T
3	rs138417870	0	18366902	G	T
3	rs143932260	0	18368752	T	G
```
