## Supplementary material for "Characterization of shared and ancestry-specific signals driving complex traits using multi-ancestry fine-mapping": susiex_nc3.cs80.cs

```
CS_ID	SNP	BP	REF_ALLELE	ALT_ALLELE	REF_FRQ	BETA	SE	-LOG10P	CS_PIP	OVRL_PIP
1	rs12489270	16875823	C,C	T,T	0.635189,0.666667	0.0267225,0.00250129	0.00410728,0.00906796	10.1129,0.10642	0.234371	0.23438
1	rs6804663	16875451	G,G	A,A	0.635189,0.666667	0.0265807,0.00269346	0.00410728,0.00906796	10.0134,0.11552	0.18871	0.18872
1	rs1449538	16876476	C,C	T,T	0.635189,0.666667	0.0265367,0.00250129	0.00410728,0.00906796	9.98262,0.10642	0.17461	0.174619
1	rs12493035	16876255	G,G	A,A	0.635189,0.666667	0.0265367,0.00250129	0.00410728,0.00906796	9.98262,0.10642	0.17461	0.174619
1	rs6442649	16872854	G,G	C,C	0.634195,0.675595	0.0259209,0.00829741	0.00410491,0.00913095	9.56729,0.439493	0.0889892	0.0890005
2	rs1430894	17868759	T,T	C,C	0.518887,0.022817	0.0245228,0.0182203	0.00395712,0.0286277	9.24031,0.280272	0.0308804	0.0308954
2	rs6577597	17871326	G,G	A,A	0.518887,0.024802	0.0244791,0.0177573	0.00395712,0.0274861	9.20989,0.285461	0.0289668	0.0289818
2	rs1430895	17868679	T,T	C,C	0.518887,0.022817	0.0244791,0.0182809	0.00395712,0.0286277	9.20989,0.281416	0.0288785	0.0288934
2	rs4330281	17859366	C,C	T,T	0.518887,0.022817	0.0243869,0.0203082	0.00395712,0.0286277	9.14586,0.320498	0.0260704	0.0260853
2	rs2337387	17873650	A,A	G,G	0.519881,0.022817	0.0243451,0.0184172	0.00395743,0.0286277	9.11561,0.283991	0.024629	0.0246439
2	rs4450852	17859321	C,C	T,T	0.518887,0.022817	0.0243433,0.0206578	0.00395712,0.0286277	9.11561,0.327404	0.0245471	0.024562
2	rs4908985	17859855	C,C	T,T	0.518887,0.022817	0.0243433,0.0202288	0.00395712,0.0286277	9.11561,0.318937	0.0243201	0.024335
2	rs4908982	17859690	C,C	T,T	0.518887,0.022817	0.0243433,0.0198445	0.00395712,0.0286277	9.11561,0.311412	0.0241228	0.0241376
2	rs2033374	17858301	G,G	A,A	0.518887,0.022817	0.0242948,0.0199589	0.00395712,0.0286277	9.08206,0.313645	0.0224297	0.0224444
2	rs2033373	17858444	C,C	T,T	0.518887,0.022817	0.0242511,0.0200191	0.00395712,0.0286277	9.05193,0.314823	0.0209918	0.0210064
2	rs6804677	17856693	C,C	T,T	0.523857,0.022817	0.0242129,0.0269924	0.00395881,0.0286277	9.01851,0.461246	0.0208381	0.0208545
2	rs4908984	17859774	C,C	T,T	0.518887,0.022817	0.0242026,0.0211652	0.00395712,0.0286277	9.01851,0.337518	0.0199707	0.0199854
2	rs7633898	17859447	T,T	C,C	0.518887,0.022817	0.0242026,0.0210504	0.00395712,0.0286277	9.01851,0.335219	0.0199193	0.019934
2	rs4908986	17860659	G,G	C,C	0.518887,0.022817	0.0242026,0.0210327	0.00395712,0.0286277	9.01851,0.334867	0.0199115	0.0199262
2	rs4908979	17857132	A,A	T,T	0.518887,0.022817	0.0242026,0.0200326	0.00395712,0.0286277	9.01851,0.315087	0.0194828	0.0194973
2	rs1430896	17860501	A,A	G,G	0.517893,0.022817	0.0242008,0.0209899	0.00395683,0.0286277	9.01851,0.334012	0.0192516	0.0192662
2	rs2033377	17857853	C,C	T,T	0.518887,0.022817	0.024159,0.0207723	0.00395712,0.0286277	8.9885,0.329678	0.018509	0.0185235
2	rs13062642	17856113	A,A	G,G	0.518887,0.022817	0.024159,0.0207302	0.00395712,0.0286277	8.9885,0.328841	0.0184918	0.0185064
2	rs28796017	17858873	T,T	C,C	0.518887,0.022817	0.024159,0.0207121	0.00395712,0.0286277	8.9885,0.328481	0.0184844	0.018499
2	rs6787380	17856737	A,A	G,G	0.518887,0.022817	0.0241105,0.0210191	0.00395712,0.0286277	8.95521,0.334596	0.0172729	0.0172874
2	rs17273111	17855181	A,A	G,G	0.518887,0.022817	0.0241105,0.0209048	0.00395712,0.0286277	8.95521,0.332314	0.017229	0.0172434
2	rs4908978	17855732	C,C	G,G	0.517893,0.022817	0.0241087,0.0207302	0.00395683,0.0286277	8.95521,0.328841	0.0163492	0.0163637
2	rs4908942	17855717	C,C	T,T	0.517893,0.022817	0.0241087,0.02067	0.00395683,0.0286277	8.95521,0.327647	0.0163276	0.0163421
2	rs7632834	17886678	C,C	T,T	0.515905,0.021825	0.0239213,0.012147	0.0039563,0.0292562	8.82932,0.168771	0.0117019	0.0117161
2	rs11128855	17809203	G,G	T,T	0.516899,0.024802	0.0236467,0.0134405	0.00395656,0.0274861	8.6423,0.204226	0.00974346	0.00975702
2	rs919562	17849789	A,A	G,G	0.516899,0.022817	0.0236031,0.0196442	0.00395656,0.0286277	8.61297,0.307515	0.00854034	0.00855391
2	rs11921152	17812688	A,A	C,C	0.515905,0.024802	0.0235096,0.0130512	0.0039563,0.0274861	8.55123,0.197289	0.00757979	0.00759315
2	rs9847461	17607956	G,G	C,C	0.557654,0.978175	-0.0235652,-0.0124305	0.00398085,0.0292559	8.49124,0.17333	0.00745954	0.00747685
2	rs7642860	17810143	A,A	G,G	0.517893,0.024802	0.0235563,0.0128037	0.00395683,0.0274861	8.58045,0.192911	0.00741863	0.00743178
2	rs34146452	17809468	C,C	T,T	0.523857,0.024802	0.0234324,0.0173831	0.00395881,0.0274861	8.48973,0.278104	0.00733368	0.0073476
2	rs10428172	17813195	T,T	C,C	0.517893,0.024802	0.0235127,0.0133242	0.00395683,0.0274861	8.55123,0.202146	0.00699946	0.00701255
2	rs2033379	17851238	G,G	A,A	0.516899,0.022817	0.0234627,0.0198181	0.00395656,0.0286277	8.51884,0.310898	0.00693864	0.00695199
2	rs4487265	17824072	A,A	G,G	0.517893,0.024802	0.0234643,0.0152419	0.00395683,0.0274861	8.51884,0.237161	0.00670969	0.00672279
2	rs4404476	17824730	C,C	T,T	0.517893,0.024802	0.0234643,0.0150711	0.00395683,0.0274861	8.51884,0.233978	0.00669022	0.00670331
2	rs4908941	17821483	A,A	G,G	0.517893,0.024802	0.0234207,0.0152932	0.00395683,0.0274861	8.48973,0.238118	0.0062905	0.00630354
2	rs4616675	17823666	G,G	A,A	0.517893,0.024802	0.0234207,0.0152932	0.00395683,0.0274861	8.48973,0.238118	0.0062905	0.00630354
2	rs11709941	17822644	G,G	A,A	0.517893,0.024802	0.0234207,0.0152419	0.00395683,0.0274861	8.48973,0.237161	0.00628498	0.00629801
2	rs6577593	17829430	A,A	G,G	0.517893,0.024802	0.0233723,0.0166221	0.00395683,0.0274861	8.45746,0.263326	0.00599218	0.00600524
2	rs4438689	17830887	G,G	A,A	0.517893,0.024802	0.0233288,0.0136891	0.00395683,0.0274861	8.42848,0.20869	0.00534124	0.00535405
2	rs4243834	17882668	T,T	G,G	0.540755,0.082341	0.0231151,0.00138233	0.0039675,0.0155509	8.24615,0.0319054	0.0052473	0.00526179
2	rs4908981	17857246	T,T	C,C	0.539761,0.041667	0.0231114,0.00515927	0.00396686,0.0213919	8.24615,0.0918279	0.00512113	0.00513535
2	rs56221450	17729450	A,A	C,C	0.66998,0.965278	0.0241679,0.00608251	0.00420473,0.0233493	8.04376,0.0999184	0.00501372	0.00543412
2	rs9681644	17659105	T,T	C,C	0.576541,0.979167	-0.0230551,-0.0211885	0.00400146,0.0299292	8.07941,0.319687	0.00444234	0.00446128
2	rs6780932	17867258	T,T	C,C	0.539761,0.073413	0.0230192,0.00214407	0.00396686,0.0163898	8.18585,0.0477308	0.00439119	0.00440523
2	rs9821955	17650745	G,G	A,A	0.555666,0.979167	-0.0230067,-0.016204	0.00397904,0.0299292	8.13181,0.230456	0.00437942	0.00439504
2	rs17200979	17877828	T,T	G,G	0.520875,0.22123	0.0233777,0.00104524	0.00395775,0.0102986	8.45746,0.0366097	0.00436943	0.00438214
2	rs9869999	17717340	T,T	G,G	0.336978,0.020833	0.0246871,0.00418142	0.00418287,0.0299295	8.44459,0.0511521	0.00435071	0.00443979
2	rs6771673	17856860	A,A	G,G	0.540755,0.073413	0.0230666,0.00484656	0.0039675,0.0163898	8.21439,0.114947	0.00433594	0.00434998
2	rs7632240	17711352	A,A	C,C	0.44334,0.020833	0.0230557,0.0110797	0.00397994,0.0299295	8.16023,0.147986	0.00420672	0.00422234
2	rs6577617	17715644	T,T	G,G	0.44334,0.020833	0.0230124,0.0157674	0.00397994,0.0299295	8.13211,0.223066	0.00420068	0.00421651
2	rs13065637	17710414	C,C	T,T	0.44334,0.020833	0.0230557,0.0102552	0.00397994,0.0299295	8.16023,0.135568	0.00417224	0.00418787
2	rs1004307	17875194	C,C	G,G	0.540755,0.073413	0.0229308,0.00219832	0.0039675,0.0163898	8.1258,0.0490017	0.00401423	0.00402824
2	rs11128858	17827985	G,G	A,A	0.518887,0.024802	0.0230982,0.0141325	0.00395712,0.0274861	8.27479,0.216715	0.00398984	0.00400245
2	rs4513482	17708780	T,T	C,C	0.44334,0.020833	0.0230124,0.0111327	0.00397994,0.0299295	8.13211,0.14879	0.00394859	0.00396406
2	rs6577616	17715524	T,T	C,C	0.44334,0.020833	0.0230124,0.0109792	0.00397994,0.0299295	8.13211,0.14646	0.0039423	0.00395778
2	rs61081795	17709275	C,C	T,T	0.44334,0.020833	0.0230124,0.0103027	0.00397994,0.0299295	8.13211,0.136278	0.00391584	0.00393134
2	rs10510477	17721297	C,C	T,T	0.44334,0.020833	0.0230124,0.00999113	0.00397994,0.0299295	8.13211,0.131642	0.00390434	0.00391985
2	rs13097908	17719764	G,G	A,A	0.44334,0.020833	0.0230124,0.00945769	0.00397994,0.0299295	8.13211,0.12378	0.00388567	0.0039012
2	rs13085167	17717405	T,T	C,C	0.44334,0.020833	0.0230124,0.0092157	0.00397994,0.0299295	8.13211,0.120246	0.0038776	0.00389315
2	rs7611590	17866399	G,G	C,C	0.539761,0.073413	0.0229271,0.00242426	0.00396686,0.0163898	8.1258,0.0543289	0.00384089	0.00385471
2	rs9985472	17681459	G,G	A,A	0.333996,0.021825	0.0246924,0.00983335	0.00419209,0.0292562	8.41383,0.132658	0.00371163	0.00379516
2	rs9681617	17655388	C,C	T,T	0.55666,0.979167	-0.0229206,-0.0163365	0.00397994,0.0299292	8.07264,0.232712	0.00369507	0.00371041
2	rs13071728	17690673	C,C	A,A	0.44334,0.020833	0.0229643,0.0108547	0.00397994,0.0299295	8.10093,0.144574	0.00366802	0.00368337
2	rs4243835	17706179	G,G	A,A	0.44334,0.020833	0.0229643,0.0103376	0.00397994,0.0299295	8.10093,0.1368	0.00364928	0.00366464
2	rs4909009	17720104	A,A	C,C	0.44334,0.020833	0.0229643,0.0100439	0.00397994,0.0299295	8.10093,0.132425	0.00363914	0.0036545
2	rs4602424	17722619	T,T	A,A	0.44334,0.020833	0.0229643,0.00999113	0.00397994,0.0299295	8.10093,0.131642	0.00363735	0.00365272
2	rs6809062	17711772	A,A	G,G	0.444334,0.020833	0.0230072,0.0110269	0.00397904,0.0299295	8.13211,0.147182	0.00355562	0.00357107
2	rs6577619	17715678	T,T	C,C	0.444334,0.020833	0.0230072,0.0115386	0.00397904,0.0299295	8.13211,0.154996	0.00354228	0.00355768
2	rs4908958	17728043	A,A	G,G	0.44334,0.036706	0.0229643,-0.0035308	0.00397994,0.0227329	8.10093,0.0572125	0.00353604	0.00355295
2	rs9880971	17624579	A,A	C,C	0.555666,0.979167	-0.0229154,-0.00972231	0.00397904,0.0299292	8.07264,0.127669	0.00353253	0.0035478
2	rs6768637	17692849	C,C	T,T	0.44334,0.020833	0.022921,0.0115984	0.00397994,0.0299295	8.07292,0.155916	0.00346909	0.0034843
2	rs11128837	17697175	C,C	T,T	0.44334,0.020833	0.022921,0.011392	0.00397994,0.0299295	8.07292,0.152748	0.00346132	0.00347653
2	rs4484221	17702593	G,G	C,C	0.44334,0.020833	0.022921,0.0111327	0.00397994,0.0299295	8.07292,0.14879	0.00345182	0.00346703
2	rs11128839	17703391	T,T	C,C	0.44334,0.020833	0.022921,0.0106144	0.00397994,0.0299295	8.07292,0.14095	0.00343362	0.00344885
2	rs4243836	17706261	T,T	C,C	0.44334,0.020833	0.022921,0.0103376	0.00397994,0.0299295	8.07292,0.1368	0.00342434	0.00343957
2	rs9855515	17679106	A,A	G,G	0.33499,0.021825	0.0247179,0.00695859	0.00418899,0.0292562	8.44128,0.0904454	0.0034155	0.00350079
2	rs11128841	17721451	T,T	C,C	0.44334,0.020833	0.022921,0.0100439	0.00397994,0.0299295	8.07292,0.132425	0.00341482	0.00343006
2	rs6577622	17724339	C,C	T,T	0.44334,0.020833	0.022921,0.00968504	0.00397994,0.0299295	8.07292,0.127119	0.00340364	0.00341889
2	rs7630695	17726483	G,G	A,A	0.44334,0.020833	0.022921,0.00911556	0.00397994,0.0299295	8.07292,0.118789	0.00338691	0.00340219
2	rs34297417	17728287	C,C	T,T	0.44334,0.020833	0.0228729,0.009163	0.00397994,0.0299295	8.04187,0.119479	0.00315746	0.0031726
2	rs9881089	17624602	A,A	C,C	0.555666,0.979167	-0.022824,-0.00917782	0.00397904,0.0299292	8.01369,0.119696	0.00307471	0.00308974
2	rs9853571	17640071	C,C	T,T	0.555666,0.980159	-0.0227327,-0.0182924	0.00397904,0.0306528	7.95494,0.259112	0.00305274	0.00306778
2	rs9310523	17626394	T,T	C,C	0.66501,0.979167	-0.024495,-0.0112577	0.00418899,0.0299292	8.30179,0.150697	0.00302498	0.0031012
2	rs6795189	17711724	A,A	T,T	0.44334,0.020833	0.0228296,0.00989084	0.00397994,0.0299295	8.01397,0.130156	0.00298259	0.00299759
2	rs6779834	17668766	A,A	G,G	0.55666,0.979167	-0.0227813,-0.015148	0.00397994,0.0299292	7.98289,0.212705	0.00295919	0.00297408
2	rs4470554	17671037	C,C	T,T	0.44334,0.020833	0.0227816,0.0147287	0.00397994,0.0299295	7.98304,0.205764	0.00294225	0.00295713
2	rs6794859	17871247	T,T	C,C	0.540755,0.073413	0.0226981,0.00157467	0.0039675,0.0163898	7.97515,0.034582	0.00283473	0.0028483
2	rs4589965	17709985	T,T	C,C	0.44334,0.020833	0.0227816,0.00909982	0.00397994,0.0299295	7.98304,0.118561	0.00276104	0.00277594
2	rs9857910	17697786	T,T	A,A	0.44334,0.020833	0.0227383,0.0110078	0.00397994,0.0299295	7.95525,0.146893	0.00263877	0.00265349
3	rs74474493	17939592	NA,T	NA,G	NA,0.958333	NA,0.0862339	NA,0.0213919	NA,4.25565	0.176027	0.176027
3	rs78878199	17919801	NA,A	NA,T	NA,0.957341	NA,0.0846991	NA,0.0211527	NA,4.20596	0.160365	0.160365
3	rs9832910	16455949	T,T	A,A	0.621272,0.737103	-0.0119516,-0.000868106	0.00407601,0.0097106	2.47291,0.0320938	0.0108026	0.0108027
3	rs149951383	16874003	A,NA	G,NA	0.982107,NA	-0.0606535,NA	0.014915,NA	4.32146,NA	0.00956231	0.00956279
3	rs12634883	16747387	T,T	G,G	0.795229,0.602183	0.0149329,0.0190401	0.00489958,0.00873368	2.63728,1.53384	0.00761569	0.00761574
3	rs150499082	16860265	G,NA	A,NA	0.982107,NA	-0.0589194,NA	0.014915,NA	4.10769,NA	0.00661709	0.00661741
3	rs7614057	18242185	G,G	A,A	0.727634,0.933532	-0.0193687,-0.0113801	0.00444126,0.0171606	4.888,0.294793	0.00652823	0.00652854
3	rs9817910	18246870	A,A	G,G	0.451292,0.077381	0.0192713,0.00784527	0.0039732,0.0159983	5.90921,0.20491	0.00631791	0.00631829
3	rs144436765	17584922	T,NA	C,NA	0.992048,NA	-0.0865961,NA	0.0222601,NA	3.99928,NA	0.00618726	0.00618753
3	rs145069410	17290925	NA,T	NA,C	NA,0.960318	NA,-0.0660708	NA,0.0218976	NA,2.59334	0.00574242	0.00574248
3	rs12488145	16436725	A,A	C,C	0.696819,0.510913	-0.010388,-0.0209147	0.00430159,0.00855139	1.80305,1.83999	0.00570264	0.00570268
3	rs148187614	16864362	A,NA	G,NA	0.982107,NA	-0.0578803,NA	0.014915,NA	3.98227,NA	0.00534068	0.00534092
3	rs958542	18247966	T,T	C,C	0.450298,0.078373	0.019137,0.00696351	0.00397398,0.0159053	5.83334,0.179455	0.00527524	0.00527556
3	rs114154307	17237153	C,NA	A,NA	0.978131,NA	0.0335902,NA	0.0135185,NA	1.88726,NA	0.00504273	0.00504275
3	rs7430332	18277948	A,A	G,G	0.446322,0.079365	0.0189241,0.00618584	0.00397729,0.0158141	5.70893,0.157591	0.00494603	0.0049463
3	rs62238493	18282574	A,A	G,G	0.756461,0.940476	-0.0170755,-0.0157978	0.0046064,0.0180669	3.67817,0.418054	0.00491401	0.00491422
3	rs7647968	18240610	A,A	C,C	0.451292,0.076389	0.0189523,0.00613164	0.0039732,0.0160932	5.73473,0.152923	0.00460586	0.00460614
3	rs140318832	17103862	NA,G	NA,C	NA,0.982143	NA,0.0981926	NA,0.0322783	NA,2.629	0.00443582	0.00443589
3	rs4629317	17180931	A,A	G,G	0.838966,0.62004	-0.0129807,0.00696415	0.00537909,0.00880693	1.80096,0.367457	0.004403	0.00440303
3	rs12638097	18237790	T,T	C,C	0.451292,0.076389	0.0189047,0.00546506	0.0039732,0.0160932	5.70893,0.134205	0.00436177	0.00436204
3	rs138077057	17226376	NA,G	NA,T	NA,0.969246	NA,0.0730241	NA,0.0247591	NA,2.49701	0.00432277	0.00432282
3	rs11916671	18262938	A,A	C,C	0.450298,0.076389	0.0188656,0.00730126	0.00397398,0.0160932	5.68576,0.18705	0.00422475	0.004225
3	rs57928681	16456273	T,T	C,C	0.671968,0.534722	-0.0113073,-0.0112681	0.00421121,0.00857004	2.13954,0.724534	0.00407054	0.00407055
3	rs9809410	18257217	G,G	A,A	0.44831,0.075397	0.0189161,0.00551545	0.0039756,0.0161901	5.70893,0.134687	0.00399079	0.00399103
3	rs4685376	16743092	G,G	A,A	0.779324,0.5625	0.0145333,0.0238535	0.00476763,0.00861694	2.63805,2.24898	0.0039547	0.00395478
3	rs182588909	17570904	A,NA	C,NA	0.991054,NA	-0.0816746,NA	0.0209976,NA	3.99844,NA	0.00352305	0.00352325
3	rs690636	16438462	T,T	C,C	0.622266,0.694444	-0.0122345,-0.00927873	0.00407811,0.00927981	2.56873,0.498439	0.00319586	0.00319588
3	rs7433472	18274532	G,G	A,A	0.44831,0.079365	0.0187352,0.00318293	0.0039756,0.0158141	5.61146,0.0754694	0.00311401	0.0031142
3	rs7430448	18270546	T,T	C,C	0.451292,0.080357	0.0184955,0.00522679	0.0039732,0.0157247	5.48963,0.131008	0.00308264	0.00308281
3	rs112826415	16745584	T,T	C,C	0.809145,0.5625	0.0125562,0.0228534	0.00503123,0.00861694	1.90056,2.09702	0.00304278	0.00304281
3	rs7433474	18274537	T,T	A,A	0.44831,0.079365	0.0186876,0.00389015	0.0039756,0.0158141	5.58596,0.0938331	0.00301782	0.00301801
3	rs17272852	17191243	C,C	T,T	0.95328,0.953373	-0.0228308,0.0649764	0.0093687,0.0202746	1.82936,2.86918	0.00299381	0.00299392
3	rs1449534	16741961	C,C	T,T	0.808151,0.5625	0.0122952,0.022885	0.00502127,0.00861694	1.84344,2.10173	0.0027301	0.00273013
3	rs1449535	16741944	G,G	A,A	0.808151,0.5625	0.0122952,0.022885	0.00502127,0.00861694	1.84344,2.10173	0.0027301	0.00273013
3	rs184865857	18162183	T,NA	A,NA	0.99503,NA	-0.0887152,NA	0.0281148,NA	2.79521,NA	0.00268175	0.00268181
3	rs60156791	16456139	G,G	A,A	0.677932,0.747024	-0.0114509,-0.00170127	0.00423129,0.00983323	2.16718,0.0641695	0.00267636	0.00267637
3	rs149146542	16819595	NA,A	NA,C	NA,0.835317	NA,0.0307343	NA,0.0115253	NA,2.11574	0.00253112	0.00253115
3	rs2881606	16727277	A,A	G,G	0.808151,0.554563	0.0121555,0.0230149	0.00502127,0.00860072	1.81005,2.12771	0.00250494	0.00250498
3	rs186906089	17887247	C,NA	G,NA	0.993042,NA	-0.0836238,NA	0.0237851,NA	3.3581,NA	0.00248568	0.00248578
3	rs7631485	16736741	T,T	C,C	0.808151,0.564484	0.0123434,0.0224146	0.00502127,0.00862135	1.85502,2.03034	0.00239397	0.002394
3	rs2060598	16734396	A,A	G,G	0.809145,0.564484	0.0127445,0.0219832	0.00503123,0.00862135	1.94668,1.96751	0.00236395	0.00236399
3	rs2060599	16734347	T,T	C,C	0.809145,0.564484	0.0126962,0.0220333	0.00503123,0.00862135	1.9348,1.97476	0.00234797	0.002348
3	rs73043124	16456557	A,A	G,G	0.677932,0.74504	-0.0112669,-0.00190158	0.00423129,0.00980793	2.11069,0.0724917	0.00233352	0.00233352
3	rs17081702	16411383	NA,T	NA,C	NA,0.968254	NA,-0.0668572	NA,0.0243817	NA,2.21434	0.00230795	0.00230798
3	rs62238361	17786383	A,NA	G,NA	0.899602,NA	0.0257362,NA	0.00657888,NA	4.03832,NA	0.00226836	0.00227649
3	rs76654569	16811079	NA,A	NA,G	NA,0.833333	NA,0.0300313	NA,0.0114701	NA,2.05359	0.00223408	0.00223411
3	rs113297233	18058452	T,NA	C,NA	0.979125,NA	-0.032269,NA	0.0138296,NA	1.70706,NA	0.00197595	0.00197596
3	rs181084962	18010771	A,NA	G,NA	0.998012,NA	-0.140525,NA	0.044387,NA	2.81078,NA	0.00196865	0.00196869
3	rs141123960	16646473	T,NA	C,NA	0.988072,NA	0.051287,NA	0.0182119,NA	2.31331,NA	0.00181529	0.00181532
3	rs137919855	16829550	A,NA	G,NA	0.983101,NA	-0.0514984,NA	0.0153396,NA	3.10384,NA	0.00181303	0.00181309
3	rs117154721	17013902	NA,T	NA,G	NA,0.987103	NA,-0.0987096	NA,0.0378862	NA,2.03735	0.00180679	0.00180681
3	rs113717160	18028272	C,NA	G,NA	0.980119,NA	-0.0326353,NA	0.0141639,NA	1.67333,NA	0.00178836	0.00178838
3	rs75893929	18101937	NA,T	NA,C	NA,0.886905	NA,0.0348404	NA,0.0134972	NA,2.00689	0.00164287	0.00164287
3	rs77236956	16566547	T,NA	C,NA	0.976143,NA	0.028828,NA	0.0129561,NA	1.58373,NA	0.00159826	0.00159828
3	rs7641175	18311412	A,A	G,G	0.212724,0.068452	0.0173534,0.0176841	0.00483134,0.0169281	3.48367,0.528446	0.00158653	0.00158658
3	rs12490991	16457095	G,G	A,A	0.650099,0.709325	-0.0110709,-0.00681874	0.0041455,0.00941405	2.12079,0.328945	0.00153933	0.00153934
3	rs56397206	16713320	G,G	A,A	0.78827,0.540675	0.0123786,0.0189176	0.00483962,0.00857778	1.97737,1.56186	0.00151147	0.00151149
3	rs17042807	16892058	C,C	T,T	0.945328,0.623016	0.0287019,0.00152817	0.00869693,0.00882048	3.01501,0.0642648	0.00146092	0.00146095
3	rs149649322	16615660	NA,C	NA,T	NA,0.956349	NA,-0.0526991	NA,0.0209218	NA,1.92909	0.0014607	0.00146072
3	rs938182	18201859	A,A	G,G	0.413519,0.070437	0.0157391,0.0127984	0.00401481,0.0167056	4.05328,0.352997	0.0013985	0.00139854
3	rs4685372	16717710	C,C	G,G	0.808151,0.554563	0.0109278,0.0226014	0.00502127,0.00860072	1.5297,2.06587	0.00138428	0.0013843
3	rs1546650	16450872	C,C	T,T	0.44831,0.405754	-0.00804263,-0.0160501	0.0039756,0.0087054	1.36579,1.18557	0.00126856	0.00126856
3	rs12636854	18253826	NA,G	NA,A	NA,0.983135	NA,0.0809639	NA,0.0331973	NA,1.83171	0.00124425	0.00124426
3	rs116290838	16574941	T,NA	C,NA	0.976143,NA	0.0274342,NA	0.0129561,NA	1.46572,NA	0.00121179	0.0012118
3	rs579168	16436072	G,G	A,A	0.558648,0.597222	0.00714024,0.0191643	0.00398179,0.0087157	1.13705,1.55454	0.00118386	0.00118387
3	rs73028693	18145585	C,NA	G,NA	0.988072,NA	0.0529992,NA	0.0182119,NA	2.44218,NA	0.00117625	0.00117627
3	rs9852253	18203787	T,T	G,G	0.445328,0.070437	0.0173297,0.00704385	0.00397815,0.0167056	4.87837,0.171802	0.00115963	0.00115969
3	rs12714955	18310505	T,T	C,C	0.486083,0.371032	0.0177531,0.0129199	0.00395583,0.00884878	5.14295,0.840828	0.00114908	0.00114921
3	rs4688902	18215252	C,C	G,G	0.450298,0.070437	0.017359,0.00627912	0.00397398,0.0167056	4.90207,0.150571	0.00113613	0.00113619
3	rs7618405	18250509	A,A	C,C	0.794235,0.934524	-0.017372,-0.0135576	0.00489079,0.0172809	3.41754,0.36379	0.0011135	0.00111353
3	rs191813763	17368650	C,NA	T,NA	0.992048,NA	0.0429463,NA	0.0222601,NA	1.27007,NA	0.0011111	0.00111111
3	rs79107609	17586770	C,NA	T,NA	0.967197,NA	-0.0453654,NA	0.0111,NA	4.35947,NA	0.00110988	0.00111005
3	rs118120355	17241891	NA,C	NA,T	NA,0.958333	NA,-0.0506618	NA,0.0213919	NA,1.74783	0.00109125	0.00109126
3	rs496611	16435340	A,A	G,G	0.558648,0.598214	0.00709376,0.0189152	0.00398179,0.00871922	1.12597,1.52209	0.00108897	0.00108898
3	rs141829172	17434685	C,NA	T,NA	0.968191,NA	-0.0455561,NA	0.0112664,NA	4.27863,NA	0.00108128	0.00108145
3	rs4685380	16772658	A,A	G,G	0.846918,0.680556	0.00362831,0.0244801	0.00549107,0.00916798	0.293484,2.12025	0.0010673	0.00106731
3	rs73027341	16770697	C,C	A,A	0.846918,0.680556	0.0035802,0.0244801	0.00549107,0.00916798	0.2887,2.12025	0.00105396	0.00105397
3	rs141058591	17344389	A,NA	T,NA	0.992048,NA	0.0424522,NA	0.0222601,NA	1.24789,NA	0.00105168	0.00105169
3	rs117271442	17186759	NA,C	NA,T	NA,0.924603	NA,0.0386229	NA,0.0161901	NA,1.76823	0.00104871	0.00104872
3	rs149042088	16936070	NA,A	NA,G	NA,0.980159	NA,0.0716645	NA,0.0306528	NA,1.71242	0.00104112	0.00104114
3	rs55965639	16770418	C,C	T,T	0.846918,0.680556	0.0035802,0.0244339	0.00549107,0.00916798	0.2887,2.11375	0.00104046	0.00104047
3	rs7431321	18277134	A,A	C,C	0.413519,0.079365	0.0181112,0.00671874	0.00401481,0.0158141	5.19048,0.173316	0.00102431	0.00102439
3	rs13064378	17671992	G,NA	A,NA	0.897614,NA	0.0238348,NA	0.0065219,NA	3.58903,NA	0.00102268	0.00102548
3	rs186995215	17467548	A,NA	G,NA	0.991054,NA	-0.0719657,NA	0.0209976,NA	3.215,NA	0.00102078	0.00102082
3	rs13095510	17664279	C,NA	A,NA	0.807157,NA	0.0257425,NA	0.00501139,NA	6.55365,NA	0.00101916	0.00126821
3	rs143247061	16774413	A,A	C,C	0.846918,0.680556	0.00362831,0.0242852	0.00549107,0.00916798	0.293484,2.09286	0.00101095	0.00101096
3	rs114725945	17403352	A,NA	G,NA	0.977137,NA	0.0229642,NA	0.0132281,NA	1.08322,NA	0.00100585	0.00100585
3	rs117561585	18120806	NA,C	NA,G	NA,0.97619	NA,0.0655323	NA,0.0280389	NA,1.71155	0.000990392	0.000990406
3	rs74923056	17320454	T,NA	A,NA	0.970179,NA	-0.0459242,NA	0.0116239,NA	4.10859,NA	0.00098698	0.000987091
3	rs75772859	16775698	G,G	A,A	0.846918,0.680556	0.0035802,0.0241366	0.00549107,0.00916798	0.2887,2.07208	0.000958115	0.000958123
3	rs572018689	16434181	NA,T	NA,C	NA,0.986111	NA,0.0859647	NA,0.0365264	NA,1.73054	0.000948773	0.000948789
3	rs842488	16437387	T,T	C,C	0.444334,0.409722	-0.00759284,-0.0171856	0.00397904,0.00869221	1.249,1.31851	0.000939894	0.000939901
3	rs12638264	16767528	T,T	C,C	0.845924,0.679563	0.0034268,0.0239735	0.00547654,0.00916045	0.2745,2.05212	0.000936995	0.000937003
3	rs2001792	18230131	C,C	T,T	0.735586,0.998016	-0.0167538,0.00423873	0.00448312,0.0960615	3.73009,0.0155606	0.000932245	0.000932276
3	rs12496758	17644775	C,NA	T,NA	0.966203,NA	-0.0434818,NA	0.0109412,NA	4.15098,NA	0.000927745	0.000927872
3	rs73027355	16778959	A,A	C,C	0.847913,0.680556	0.00368626,0.0237986	0.00550577,0.00916798	0.298295,2.0252	0.000916174	0.000916181
3	rs118090034	17190416	NA,G	NA,A	NA,0.944444	NA,0.0431027	NA,0.0186617	NA,1.67974	0.000916097	0.000916109
3	rs139382221	16777872	G,G	A,A	0.846918,0.680556	0.0035802,0.023942	0.00549107,0.00916798	0.2887,2.04502	0.000908242	0.000908249
3	rs17200488	16778910	T,T	C,C	0.847913,0.680556	0.00354155,0.0238959	0.00550577,0.00916798	0.283941,2.03864	0.000905576	0.000905583
3	rs983986	16779409	T,T	A,A	0.847913,0.680556	0.00368626,0.0237474	0.00550577,0.00916798	0.298295,2.01815	0.000903521	0.000903528
3	rs147630145	17956915	NA,T	NA,C	NA,0.970238	NA,-0.0576123	NA,0.0251555	NA,1.65743	0.000899076	0.000899087
3	rs146382001	18282571	NA,G	NA,A	NA,0.96627	NA,-0.0544629	NA,0.023678	NA,1.66878	0.00089804	0.00089805
3	rs4684297	16780480	A,A	T,T	0.847913,0.680556	0.00378276,0.023604	0.00550577,0.00916798	0.307992,1.99847	0.000891882	0.000891889
3	rs6778065	18295217	A,A	G,G	0.487078,0.37004	0.0171844,0.0134548	0.00395562,0.00885365	4.85472,0.890798	0.000882148	0.000882234
3	rs11712800	17175530	T,T	C,C	0.904573,0.907738	-0.00868055,0.0289018	0.00672948,0.0147711	0.705369,1.29767	0.000876704	0.000876708
3	rs9837205	18313624	G,G	A,A	0.485089,0.354167	0.0175247,0.0112764	0.00395606,0.00893797	5.02546,0.683859	0.000872356	0.000872445
3	rs4296576	16779799	A,A	T,T	0.847913,0.681548	0.00373451,0.0235723	0.00550577,0.00917557	0.303131,1.99147	0.0008657	0.000865707
3	rs9834345	18300620	A,A	G,G	0.487078,0.371032	0.017432,0.0122188	0.00395562,0.00884878	4.97935,0.776438	0.000861662	0.000861752
3	rs4481140	16779791	A,A	G,G	0.847913,0.681548	0.00373451,0.0235262	0.00550577,0.00917557	0.303131,1.98518	0.00085505	0.000855057
3	rs551672	16425466	A,A	T,T	0.71173,0.534722	-0.00998246,-0.0158005	0.00436498,0.00857004	1.65366,1.18557	0.000853202	0.000853211
3	rs12635123	18233716	A,A	G,G	0.415507,0.076389	0.017961,0.00429962	0.004012,0.0160932	5.12052,0.102737	0.000847807	0.000847892
3	rs58940679	16780735	T,T	A,A	0.846918,0.679563	0.00377267,0.0234363	0.00549107,0.00916045	0.307992,1.9782	0.000844673	0.00084468
3	rs548740	16425121	C,C	T,T	0.71173,0.534722	-0.00993701,-0.0158533	0.00436498,0.00857004	1.64179,1.19155	0.000842151	0.000842159
3	rs4685336	16457444	A,A	C,C	0.740557,0.762897	-0.00972806,0.000570206	0.00451065,0.0100508	1.50822,0.0201065	0.000841801	0.000841804
3	rs143379234	17963930	NA,T	NA,G	NA,0.972222	NA,-0.0585087	NA,0.0260119	NA,1.61096	0.000836531	0.000836541
3	rs117640736	16413133	NA,C	NA,T	NA,0.973214	NA,-0.0588442	NA,0.0264757	NA,1.58096	0.000808635	0.000808644
3	rs11716921	17175592	G,G	T,T	0.904573,0.906746	-0.0082613,0.0291569	0.00672948,0.0147003	0.658395,1.32495	0.000802113	0.000802116
3	rs35071233	17830652	G,NA	T,NA	0.971173,NA	0.0354148,NA	0.0118166,NA	2.56445,NA	0.000791043	0.000791094
3	rs17042646	16782271	C,C	T,T	0.846918,0.680556	0.00382079,0.0231129	0.00549107,0.00916798	0.31288,1.93179	0.000783383	0.000783389
3	rs148182044	16775824	A,A	G,G	0.967197,0.980159	0.0184857,-0.0626763	0.0111,0.0306528	1.01846,1.38846	0.000775996	0.000776001
3	rs55835137	16782878	C,C	A,A	0.846918,0.680556	0.00386893,0.0230158	0.00549107,0.00916798	0.317794,1.91873	0.000773586	0.000773593
3	rs118020548	17073135	NA,G	NA,A	NA,0.949405	NA,-0.0442312	NA,0.019504	NA,1.63188	0.000772694	0.000772704
3	rs149591024	17283308	T,NA	A,NA	0.992048,NA	0.0395413,NA	0.0222601,NA	1.12103,NA	0.000768287	0.000768295
3	rs140300696	16929976	NA,G	NA,C	NA,0.965278	NA,-0.0486035	NA,0.0233493	NA,1.42736	0.000767435	0.000767443
3	rs2114775	16727170	C,C	A,A	0.385686,0.534722	-0.000729643,0.0243976	0.00406188,0.00857004	0.0667954,2.35503	0.000765972	0.000765979
3	rs77039467	16670523	NA,T	NA,C	NA,0.938492	NA,0.0387249	NA,0.0177919	NA,1.52997	0.000763233	0.000763243
3	rs61182735	16764023	A,A	G,G	0.511928,0.639881	0.0209749,0.024486	0.00395543,0.00890493	6.94299,2.22441	0.000760002	0.00116884
3	rs1567761	18234558	C,C	T,T	0.416501,0.075397	0.0179121,0.00498829	0.00401062,0.0161901	5.09892,0.120331	0.000759639	0.000759717
3	rs140333058	16775394	G,G	A,A	0.967197,0.979167	0.0184857,-0.0612898	0.0111,0.0299292	1.01846,1.39172	0.000757622	0.000757627
3	rs146268226	16859489	C,NA	T,NA	0.984095,NA	-0.0426878,NA	0.0158037,NA	2.16048,NA	0.000752774	0.000752831
3	rs79214661	16785316	C,C	T,T	0.959245,0.980159	0.0185381,-0.0571051	0.00999958,0.0306528	1.19548,1.20435	0.000749254	0.000749259
3	rs13058774	17512282	T,NA	C,NA	0.810139,NA	0.0249543,NA	0.00504129,NA	6.12947,NA	0.000749125	0.000859633
3	rs73027311	16759708	A,A	G,G	0.845924,0.6875	0.00361871,0.0231781	0.00547654,0.00922235	0.293484,1.92218	0.000747418	0.000747424
3	rs1449537	16768586	T,T	C,C	0.779324,0.676587	0.00748645,0.0244006	0.00476763,0.00913824	0.93422,2.12025	0.000742753	0.00074276
3	rs139790777	17658091	G,NA	T,NA	0.979125,NA	0.0203841,NA	0.0138296,NA	0.852337,NA	0.000741662	0.000741666
3	rs75311389	16639365	NA,A	NA,G	NA,0.985119	NA,0.0798052	NA,0.0353055	NA,1.62351	0.000735811	0.000735823
3	rs111420182	16786456	G,G	T,T	0.959245,0.980159	0.0202317,-0.0491593	0.00999958,0.0306528	1.36606,0.963492	0.000733308	0.000733313
3	rs2347325	16726911	C,C	G,G	0.38668,0.534722	-0.000592641,0.0243003	0.00405994,0.00857004	0.0535757,2.33957	0.000729271	0.000729278
3	rs7613661	16755541	A,NA	G,NA	0.767396,NA	-0.0220876,NA	0.00467973,NA	5.62704,NA	0.000723699	0.000728749
3	rs111291739	16651177	A,NA	G,NA	0.99006,NA	-0.038058,NA	0.01993,NA	1.25036,NA	0.000713459	0.000713471
3	rs62245559	16752685	T,NA	C,NA	0.767396,NA	-0.022043,NA	0.00467973,NA	5.60669,NA	0.000707944	0.000712789
3	rs2347652	16784074	A,A	G,G	0.846918,0.680556	0.00397399,0.0226042	0.00549107,0.00916798	0.328607,1.86392	0.000706873	0.000706879
3	rs80304662	16442458	NA,T	NA,C	NA,0.987103	NA,0.0841039	NA,0.0378862	NA,1.57799	0.000704957	0.000704969
3	rs6779035	18249973	C,C	T,T	0.415507,0.076389	0.0178709,0.00432683	0.004012,0.0160932	5.07497,0.103453	0.000702484	0.000702551
3	rs73155322	17162648	NA,A	NA,G	NA,0.914682	NA,0.0328475	NA,0.015302	NA,1.49724	0.00069411	0.000694116
3	rs4688915	18232083	C,C	T,T	0.416501,0.075397	0.0177747,0.00447955	0.00401062,0.0161901	5.02963,0.106781	0.000683536	0.000683604
3	rs61342490	16787728	T,T	C,C	0.959245,0.980159	0.0185822,-0.0552504	0.00999958,0.0306528	1.19979,1.14586	0.000682625	0.00068263
3	rs842494	16439817	T,T	C,C	0.496024,0.405754	-0.00712682,-0.0158014	0.00395442,0.0087054	1.14565,1.15799	0.000680212	0.000680217
3	rs17042204	16430691	NA,C	NA,G	NA,0.810516	NA,-0.0238888	NA,0.0109078	NA,1.54486	0.000670545	0.000670557
3	rs56836323	17167392	T,T	C,C	0.90159,0.90873	-0.0051854,0.034482	0.00663768,0.014843	0.361829,1.69523	0.000665108	0.000665111
3	rs73030641	18181852	G,NA	A,NA	0.989066,NA	0.0502767,NA	0.0190121,NA	2.08714,NA	0.000662949	0.000662965
3	rs17200460	16747942	A,NA	T,NA	0.767396,NA	-0.0219001,NA	0.00467973,NA	5.54182,NA	0.00066018	0.000664426
3	rs2122254	16786064	T,T	C,C	0.846918,0.680556	0.00411722,0.0221673	0.00549107,0.00916798	0.343544,1.8066	0.00065753	0.000657536
3	rs7433326	18273055	C,C	T,T	0.410537,0.079365	0.0177223,0.00410544	0.00401916,0.0158141	4.98451,0.0995414	0.00065707	0.000657121
3	rs145514811	17584060	NA,C	NA,T	NA,0.99504	NA,-0.130493	NA,0.0608454	NA,1.49513	0.000655925	0.000655933
3	rs9828823	18290533	C,C	T,T	0.486083,0.350198	0.0172325,0.0113277	0.00395583,0.00896099	4.87837,0.685736	0.000650481	0.000650549
3	rs112541964	16786675	T,T	C,C	0.846918,0.680556	0.00406947,0.0221673	0.00549107,0.00916798	0.338539,1.8066	0.000648879	0.000648885
3	rs2167063	16785648	A,A	G,G	0.846918,0.680556	0.00406947,0.0221673	0.00549107,0.00916798	0.338539,1.8066	0.000648879	0.000648885
3	rs17200467	16748278	G,NA	T,NA	0.767396,NA	-0.0218554,NA	0.00467973,NA	5.52163,NA	0.000646044	0.000650118
3	rs118053980	16410902	NA,T	NA,C	NA,0.974206	NA,-0.0570362	NA,0.0269663	NA,1.46317	0.000644082	0.000644089
3	rs111772354	16786199	A,A	G,G	0.846918,0.680556	0.00406947,0.0221216	0.00549107,0.00916798	0.338539,1.80065	0.00064141	0.000641415
3	rs149549305	18358673	NA,T	NA,C	NA,0.985119	NA,0.0755546	NA,0.0353055	NA,1.49008	0.000641351	0.00064136
3	rs2337706	18260570	C,C	T,T	0.414513,0.075397	0.0178344,0.00560185	0.00401339,0.0161901	5.05346,0.137071	0.000639608	0.000639668
3	rs2337707	18234103	C,C	A,A	0.416501,0.075397	0.0176846,0.00412528	0.00401062,0.0161901	4.98451,0.0975211	0.000638396	0.000638459
3	rs6577628	18327346	G,G	T,T	0.742545,0.400794	0.0142188,0.016967	0.00452197,0.00872277	2.77874,1.28602	0.000636367	0.000636383
3	rs6442600	16441428	C,C	T,T	0.441352,0.399802	-0.00800964,-0.014765	0.00398179,0.00872637	1.35394,1.04265	0.000628351	0.000628356
3	rs34740778	17862960	T,NA	G,NA	0.903579,NA	0.0216454,NA	0.00669838,NA	2.9095,NA	0.00062825	0.000629289
3	rs842415	16421286	T,T	C,C	0.286282,0.46627	0.00968094,0.0148111	0.004374,0.00856887	1.57061,1.07622	0.000619447	0.000619453
3	rs139298762	17544235	NA,A	NA,C	NA,0.974206	NA,0.0578455	NA,0.0269663	NA,1.4956	0.00061741	0.000617419
3	rs9865306	18305996	A,A	G,G	0.49006,0.366071	0.0173388,0.0112416	0.00395508,0.00887361	4.93348,0.687811	0.000614611	0.000614686
3	rs1868548	16763478	G,G	A,A	0.905567,0.935516	0.0141381,0.0271329	0.00676109,0.0174041	1.43747,0.924464	0.000613073	0.000613078
3	rs117905319	16459200	NA,A	NA,G	NA,0.983135	NA,0.0710151	NA,0.0331973	NA,1.48918	0.000609688	0.000609698
3	rs11710851	17168337	T,T	C,C	0.90159,0.907738	-0.0051854,0.0336347	0.00663768,0.0147711	0.361829,1.64241	0.00060387	0.000603873
3	rs13091605	18304698	G,G	T,T	0.486083,0.35119	0.0174329,0.00971569	0.00395583,0.00895516	4.97935,0.556027	0.000603098	0.000603164
3	rs115089043	16728338	G,NA	A,NA	0.981113,NA	-0.03881,NA	0.0145245,NA	2.12267,NA	0.000596907	0.000596935
3	rs114374328	16726441	A,NA	G,NA	0.981113,NA	-0.0387178,NA	0.0145245,NA	2.11446,NA	0.000588533	0.00058856
3	rs2860052	16441518	C,C	G,G	0.441352,0.39881	-0.00791862,-0.0146858	0.00398179,0.00873	1.33037,1.03373	0.000588182	0.000588186
3	rs6782488	16696226	C,C	T,T	0.897614,0.564484	0.00305994,0.0211545	0.0065219,0.00862135	0.194539,1.8496	0.000572286	0.00057229
3	rs140706386	18093870	NA,G	NA,A	NA,0.982143	NA,-0.0670552	NA,0.0322783	NA,1.42292	0.000572281	0.000572288
3	rs138051793	16731823	G,NA	T,NA	0.978131,NA	0.0170333,NA	0.0135185,NA	0.682629,NA	0.000567666	0.00056767
3	rs2470506	16421673	T,T	C,C	0.286282,0.46627	0.0094482,0.0149591	0.004374,0.00856887	1.51192,1.0923	0.000566477	0.000566483
3	rs34782919	17809434	G,NA	C,NA	0.910537,NA	0.0223062,NA	0.00692737,NA	2.89216,NA	0.000556196	0.000556718
3	rs144454626	17655049	NA,T	NA,G	NA,0.99504	NA,-0.125316	NA,0.0608454	NA,1.40407	0.000554003	0.00055401
3	rs11714055	17167904	C,C	T,T	0.90159,0.907738	-0.00532918,0.0327576	0.00663768,0.0147711	0.374635,1.57551	0.000551863	0.000551866
3	rs1123952	16697146	A,A	G,G	0.897614,0.565476	0.00328189,0.0208098	0.0065219,0.00862361	0.211255,1.80088	0.000543587	0.00054359
3	rs6798967	16444581	A,A	G,G	0.431412,0.397817	-0.00761765,-0.0128245	0.00399204,0.00873368	1.249,0.847724	0.000540647	0.000540651
3	rs17200269	16398797	C,C	G,G	0.701789,0.891865	0.0097925,0.0199673	0.0043219,0.0137648	1.62959,0.833005	0.000535499	0.000535505
3	rs116924824	17664193	NA,A	NA,G	NA,0.935516	NA,-0.0354077	NA,0.0174041	NA,1.37772	0.000533219	0.000533225
3	rs9845097	18302624	A,A	G,G	0.491054,0.371032	0.0170136,0.0114621	0.00395493,0.00884878	4.77116,0.70951	0.000532116	0.000532177
3	rs4627742	16725820	T,T	C,C	0.384692,0.52877	-0.000638809,0.023061	0.00406384,0.00856354	0.0579461,2.14981	0.000530341	0.000530345
3	rs6769755	17170249	G,G	C,C	0.90159,0.907738	-0.0051854,0.0327241	0.00663768,0.0147711	0.361829,1.57298	0.000529232	0.000529235
3	rs79350799	16791735	A,A	G,G	0.960239,0.982143	0.0141091,-0.0719974	0.0101186,0.0322783	0.787267,1.58985	0.000528357	0.000528361
3	rs7373456	18293762	G,G	A,A	0.486083,0.352183	0.0170059,0.0113131	0.00395583,0.00894938	4.76544,0.685736	0.000528311	0.000528362
3	rs2162613	16725321	T,T	C,C	0.384692,0.52877	-0.000684404,0.0229815	0.00406384,0.00856354	0.0623526,2.13772	0.000524095	0.0005241
3	rs77272631	17184935	C,NA	G,NA	0.959245,NA	0.00717693,NA	0.00999958,NA	0.325205,NA	0.000523476	0.000523478
3	rs79470125	18001134	G,NA	A,NA	0.984095,NA	0.0276044,NA	0.0158037,NA	1.09318,NA	0.000515677	0.000515686
3	rs2076819	16453601	A,A	G,G	0.474155,0.424603	-0.00727665,-0.0147958	0.00395959,0.00864824	1.17978,1.05993	0.000515058	0.000515062
3	rs76792368	17186490	NA,C	NA,T	NA,0.980159	NA,0.0619947	NA,0.0306528	NA,1.36525	0.000514807	0.000514813
3	rs4629316	17180777	A,A	G,G	0.932406,0.64881	-0.0173086,-0.00878315	0.00787557,0.00895516	1.55337,0.485858	0.000514685	0.00051469
3	rs842416	16420794	A,A	G,G	0.293241,0.46131	0.00920105,0.0144879	0.00434302,0.00857506	1.46692,1.0404	0.000511665	0.000511671
3	rs6782651	17170231	C,C	T,T	0.900596,0.907738	-0.00520997,0.0325754	0.00660805,0.0147711	0.36608,1.56178	0.000507471	0.000507473
3	rs4684289	16725561	T,T	C,C	0.384692,0.52877	-0.000638809,0.0228851	0.00406384,0.00856354	0.0579461,2.12313	0.000503847	0.000503852
3	rs34888646	16396272	T,T	C,C	0.71173,0.893849	0.0101871,0.0202734	0.00436498,0.0138774	1.70764,0.841499	0.000499118	0.000499124
3	rs115447659	17521152	A,NA	G,NA	0.979125,NA	0.0122187,NA	0.0138296,NA	0.423707,NA	0.000498928	0.000498931
3	rs35686653	16711583	G,G	A,A	0.387674,0.537698	-0.000810876,0.0230089	0.00405803,0.00857375	0.0748833,2.13772	0.000493607	0.000493612
3	rs6577621	18192988	A,A	G,G	0.474155,0.06746	0.0168378,0.00438779	0.00395959,0.017043	4.67473,0.0986353	0.000491351	0.000491387
3	rs60331357	17160352	NA,T	NA,C	NA,0.918651	NA,0.0306503	NA,0.0156369	NA,1.30119	0.000484625	0.000484629
3	rs144673525	16735777	T,NA	C,NA	0.985089,NA	-0.0499143,NA	0.0163138,NA	2.65441,NA	0.00048411	0.000484127
3	rs6771533	17186430	NA,T	NA,C	NA,0.967262	NA,0.0470669	NA,0.0240217	NA,1.3004	0.000483982	0.000483988
3	rs11710739	17168021	T,T	C,C	0.90159,0.907738	-0.00507381,0.0322671	0.00663768,0.0147711	0.352,1.5387	0.000482079	0.000482082
3	rs11715320	16438270	C,C	T,T	0.87674,0.78373	-0.011157,-0.0211875	0.00601441,0.010383	1.19661,1.38415	0.000476854	0.000476861
3	rs114752817	17074577	A,NA	G,NA	0.993042,NA	-0.0585062,NA	0.0237851,NA	1.85692,NA	0.000476318	0.000476326
3	rs7427623	17504380	NA,T	NA,A	NA,0.983135	NA,-0.0639797	NA,0.0331973	NA,1.26803	0.000474909	0.000474915
3	rs75456193	16436363	NA,G	NA,C	NA,0.802579	NA,-0.0216011	NA,0.010739	NA,1.35384	0.000471685	0.000471693
3	rs192799027	16662815	NA,G	NA,A	NA,0.984127	NA,0.068367	NA,0.0342017	NA,1.34089	0.000468908	0.000468916
3	rs75964463	17889041	NA,G	NA,A	NA,0.916667	NA,-0.0297085	NA,0.0154664	NA,1.26161	0.000468173	0.000468178
3	rs113505585	18030713	C,NA	T,NA	0.988072,NA	0.041348,NA	0.0182119,NA	1.63481,NA	0.000466367	0.000466373
3	rs6773135	16727334	C,C	G,G	0.284294,0.483135	0.0027892,0.0234137	0.00438317,0.00855422	0.280211,2.20771	0.000465516	0.000465521
3	rs58614718	18075577	T,T	C,C	0.937376,0.655754	8.59075e-05,-0.0253608	0.0081604,0.00899701	0.00366325,2.31693	0.000465462	0.000465467
3	rs17043129	17187289	NA,A	NA,G	NA,0.872024	NA,0.0247492	NA,0.012796	NA,1.27493	0.000464551	0.000464555
3	rs7635311	16454480	G,G	A,A	0.534791,0.406746	-0.00631265,-0.016852	0.00396391,0.00870204	0.953641,1.27737	0.000463259	0.000463263
3	rs74974699	18001421	NA,A	NA,C	NA,0.960318	NA,-0.0436563	NA,0.0218976	NA,1.33546	0.000460295	0.000460301
3	rs117244900	16437281	NA,T	NA,C	NA,0.802579	NA,-0.0214365	NA,0.010739	NA,1.33801	0.000458439	0.000458447
3	rs4685432	17152515	A,A	G,G	0.294235,0.015873	-0.0170406,-0.0523122	0.00433873,0.0342017	4.06645,0.899163	0.000454971	0.000455065
3	rs6786557	16766989	A,A	G,G	0.966203,0.980159	0.0180645,-0.0536432	0.0109412,0.0306528	1.00556,1.09629	0.000454741	0.000454744
3	rs75288358	18332730	C,NA	T,NA	0.949304,NA	-0.0240183,NA	0.00901262,NA	2.11352,NA	0.000453863	0.000453873
3	rs6786488	16767090	T,T	C,C	0.966203,0.980159	0.0182017,-0.0529653	0.0109412,0.0306528	1.01685,1.0757	0.000450617	0.00045062
3	rs146235866	17009409	NA,A	NA,T	NA,0.97123	NA,0.0508262	NA,0.0255725	NA,1.32917	0.00044863	0.000448637
3	rs146158687	17191866	NA,A	NA,C	NA,0.992063	NA,0.0934324	NA,0.0481747	NA,1.28029	0.000441141	0.000441147
3	rs114517731	17773127	C,NA	A,NA	0.976143,NA	0.0174753,NA	0.0129561,NA	0.751044,NA	0.000440443	0.000440446
3	rs2077624	16453362	G,G	A,A	0.531809,0.405754	-0.00608284,-0.0172114	0.00396233,0.0087054	0.903987,1.31848	0.000440083	0.000440087
3	rs149835290	17129389	NA,A	NA,G	NA,0.960318	NA,-0.0438783	NA,0.0218976	NA,1.3459	0.000436557	0.000436562
3	rs4685374	16717892	C,C	T,T	0.384692,0.527778	-0.000766963,0.022254	0.00406384,0.00856258	0.070425,2.02919	0.000435878	0.000435882
3	rs7620723	16384462	G,G	A,A	0.699801,0.893849	0.00947014,0.0193476	0.00431368,0.0138774	1.55073,0.787109	0.000431707	0.000431712
3	rs61030910	17167046	A,A	G,G	0.90159,0.909722	-0.00508952,0.0317492	0.00663768,0.0149162	0.353377,1.47762	0.000431217	0.00043122
3	rs4298032	16449711	A,A	G,G	0.472167,0.423611	-0.00704697,-0.0152031	0.00396044,0.00865091	1.12387,1.1032	0.000430474	0.000430477
3	rs77518350	16579828	NA,T	NA,A	NA,0.955357	NA,0.0394482	NA,0.0206987	NA,1.24663	0.000424651	0.000424656
3	rs62245531	16728374	A,NA	G,NA	0.762425,NA	-0.0202528,NA	0.00464559,NA	4.885,NA	0.000422656	0.000423645
3	rs56221450	17729450	A,A	C,C	0.66998,0.965278	0.0241679,0.00608251	0.00420473,0.0233493	8.04376,0.0999184	0.00042252	0.00543412
3	rs59185164	17170737	A,A	C,C	0.90159,0.907738	-0.0051854,0.0310498	0.00663768,0.0147711	0.361829,1.4492	0.00041914	0.000419142
3	rs12492500	16710561	G,G	A,A	0.387674,0.537698	-0.000630807,0.0225413	0.00405803,0.00857375	0.0572634,2.06748	0.000417713	0.000417717
3	rs11707414	17170783	T,T	G,G	0.90159,0.907738	-0.0051854,0.0310017	0.00663768,0.0147711	0.361829,1.44572	0.000416416	0.000416418
3	rs4684290	16725576	T,T	A,A	0.208748,0.520833	-0.00297216,0.0214905	0.00486487,0.00855678	0.266612,1.92005	0.000415691	0.000415695
3	rs17043111	17166504	A,A	G,G	0.90159,0.909722	-0.00508952,0.0314434	0.00663768,0.0149162	0.353377,1.45555	0.00041373	0.000413732
3	rs67728932	17166693	T,T	A,A	0.90159,0.909722	-0.00503678,0.031497	0.00663768,0.0149162	0.348758,1.45941	0.000411196	0.000411199
3	rs9854625	18068100	A,A	G,G	0.93837,0.65873	8.70096e-05,-0.0249931	0.00822159,0.00901572	0.00368271,2.25427	0.000409505	0.000409509
3	rs67011618	17166819	T,T	A,A	0.90159,0.909722	-0.00508952,0.0313468	0.00663768,0.0149162	0.353377,1.44862	0.000408392	0.000408394
3	rs148814122	17153951	NA,T	NA,C	NA,0.983135	NA,-0.0616194	NA,0.0331973	NA,1.1977	0.000406677	0.000406681
3	rs75160825	17979894	NA,T	NA,C	NA,0.970238	NA,-0.0464038	NA,0.0251555	NA,1.18652	0.000405246	0.000405251
3	rs150436256	16936604	A,A	C,C	0.985089,0.99504	0.0434314,0.126287	0.0163138,0.0608454	2.11002,1.42094	0.000402894	0.000402916
3	rs11715102	17170888	G,G	A,A	0.90159,0.907738	-0.00513746,0.0308468	0.00663768,0.0147711	0.357595,1.43453	0.000402818	0.00040282
3	rs11708254	17171125	G,G	C,C	0.90159,0.907738	-0.0051854,0.0307453	0.00663768,0.0147711	0.361829,1.42722	0.000402254	0.000402256
3	rs7642149	16815553	A,A	G,G	0.962227,0.981151	0.0159756,-0.0606933	0.0103707,0.0314332	0.908513,1.27165	0.000399592	0.000399595
3	rs11708262	17171187	T,T	C,C	0.90159,0.907738	-0.0051854,0.0306492	0.00663768,0.0147711	0.361829,1.42031	0.0003971	0.000397102
3	rs11716032	17171281	T,T	A,A	0.90159,0.907738	-0.0051854,0.0306492	0.00663768,0.0147711	0.361829,1.42031	0.0003971	0.000397102
3	rs78059779	16426399	A,NA	G,NA	0.946322,NA	0.00929638,NA	0.00877248,NA	0.538695,NA	0.000396295	0.000396297
3	rs11705931	16725582	A,NA	T,NA	0.761431,NA	-0.0200235,NA	0.00463892,NA	4.79973,NA	0.000395288	0.000396033
3	rs147202631	17189193	NA,C	NA,T	NA,0.985119	NA,0.066118	NA,0.0353055	NA,1.21393	0.000394391	0.000394396
3	rs11708326	17171387	A,A	C,C	0.90159,0.907738	-0.0051854,0.0305958	0.00663768,0.0147711	0.361829,1.41649	0.000394272	0.000394274
3	rs62245918	17422007	A,NA	G,NA	0.909543,NA	0.0214196,NA	0.00689297,NA	2.72421,NA	0.000393035	0.000393359
3	rs140100512	16608670	T,NA	C,NA	0.986084,NA	0.0411501,NA	0.0168779,NA	1.83079,NA	0.000392712	0.000392719
3	rs4908980	17857192	A,NA	G,NA	0.121272,NA	0.0264051,NA	0.00605664,NA	4.88522,NA	0.000390253	0.00039184
3	rs56057131	16748409	C,C	T,T	0.828032,0.580357	0.00461882,0.0175636	0.00523953,0.00866195	0.422474,1.37065	0.000389859	0.000389863
3	rs66792553	17171666	A,A	G,G	0.90159,0.907738	-0.0051854,0.0304463	0.00663768,0.0147711	0.361829,1.4058	0.000386487	0.000386489
3	rs148251009	17890945	A,A	G,G	0.970179,0.985119	0.03686,0.0615224	0.0116239,0.0353055	2.81848,1.08933	0.000386307	0.00038634
3	rs117303771	17333977	NA,C	NA,T	NA,0.963294	NA,0.0428939	NA,0.0227328	NA,1.22784	0.000383348	0.000383354
3	rs7349466	17208558	NA,T	NA,G	NA,0.729167	NA,-0.0174106	NA,0.0096192	NA,1.15306	0.000381716	0.00038172
3	rs140223451	17666927	NA,C	NA,T	NA,0.99504	NA,-0.112802	NA,0.0608454	NA,1.19551	0.000378872	0.000378877
3	rs75449914	18211209	C,NA	T,NA	0.861829,NA	-0.0138281,NA	0.00572955,NA	1.80131,NA	0.000376451	0.000376462
3	rs9809856	18227421	G,G	A,A	0.544732,0.16369	0.01542,0.00124289	0.00397022,0.0115534	3.98806,0.0388968	0.00037326	0.000373278
3	rs734276	16442048	G,G	C,C	0.611332,0.744048	-0.0112135,-0.00166852	0.00405613,0.00979543	2.24416,0.0631118	0.000372395	0.0003724
3	rs146129095	17554476	NA,C	NA,T	NA,0.99504	NA,-0.112195	NA,0.0608454	NA,1.1858	0.000372328	0.000372333
3	rs7637234	18139671	A,NA	G,NA	0.947316,NA	0.0166502,NA	0.0088502,NA	1.22239,NA	0.000371962	0.000371967
3	rs149398456	18252481	NA,G	NA,C	NA,0.984127	NA,0.0634495	NA,0.0342017	NA,1.19672	0.000370279	0.000370285
3	rs140595792	17420327	NA,C	NA,T	NA,0.953373	NA,-0.0376911	NA,0.0202746	NA,1.2005	0.000369559	0.000369564
3	rs141296608	16787314	T,NA	C,NA	0.981113,NA	-0.0355127,NA	0.0145245,NA	1.83909,NA	0.000369037	0.000369052
3	rs115759489	16786877	A,A	G,G	0.823062,0.681548	0.00318579,0.0223571	0.00518099,0.00917557	0.268717,1.82897	0.000367152	0.000367155
3	rs12486361	16455710	C,C	T,T	0.55666,0.419643	-0.0057855,-0.015072	0.00397994,0.00866195	0.835532,1.08695	0.000365776	0.000365779
3	rs73029141	17165175	T,T	C,C	0.905567,0.910714	-0.00455474,0.0321799	0.00676109,0.0149907	0.300578,1.4973	0.000365291	0.000365293
3	rs142548216	17094817	NA,T	NA,C	NA,0.983135	NA,0.059606	NA,0.0331973	NA,1.13923	0.0003581	0.000358104
3	rs56249239	17509263	C,NA	T,NA	0.892644,NA	8.4046e-05,NA	0.00638686,NA	0.00458386,NA	0.000356635	0.000356639
3	rs147800976	17599228	NA,A	NA,G	NA,0.951389	NA,-0.0364826	NA,0.0198773	NA,1.17752	0.000354667	0.000354672
3	rs67006761	17164861	A,A	G,G	0.905567,0.909722	-0.0047052,0.0315131	0.00676109,0.0149162	0.312938,1.46057	0.000354537	0.000354539
3	rs7427439	18318129	G,G	A,A	0.250497,0.06746	0.0168701,0.0120506	0.00456301,0.017043	3.66147,0.319189	0.000352062	0.000352077
3	rs111271161	16622165	G,NA	A,NA	0.991054,NA	-0.0389405,NA	0.0209976,NA	1.19611,NA	0.000351887	0.000351895
3	rs73155328	17164510	C,C	A,A	0.903579,0.909722	-0.005046,0.0300299	0.00669838,0.0149162	0.345574,1.35567	0.000349222	0.000349224
3	rs17042619	16748360	C,C	G,G	0.829026,0.580357	0.00388123,0.017998	0.00525159,0.00866195	0.337364,1.42336	0.00033957	0.000339573
3	rs2347324	16726895	G,G	A,A	0.570577,0.553571	-0.00762195,0.0235752	0.00399429,0.00859885	1.249,2.21376	0.000339234	0.000339249
3	rs113388937	18075474	A,NA	G,NA	0.986084,NA	0.029391,NA	0.0168779,NA	1.08823,NA	0.000338224	0.000338228
3	rs150553798	17440886	T,NA	C,NA	0.987078,NA	0.0237662,NA	0.0175062,NA	0.757973,NA	0.00033734	0.000337343
3	rs7626299	16458929	A,A	G,G	0.718688,0.762897	-0.0091205,-0.000566658	0.00439719,0.0100508	1.41949,0.0199786	0.000336536	0.000336538
3	rs75052058	16558244	T,NA	C,NA	0.965209,NA	0.0272287,NA	0.0107893,NA	1.93503,NA	0.000335631	0.000335641
3	rs77496100	17969787	NA,C	NA,A	NA,0.955357	NA,-0.0360441	NA,0.0206987	NA,1.08821	0.000334506	0.00033451
3	rs78986573	16938788	NA,G	NA,A	NA,0.947421	NA,-0.0346248	NA,0.0191524	NA,1.15102	0.000333855	0.000333859
3	rs4909000	18072283	A,A	C,C	0.723658,0.566468	0.0127051,0.020127	0.00442129,0.00862591	2.39167,1.70705	0.00033363	0.000333645
3	rs182502491	18058268	G,NA	C,NA	0.996024,NA	0.0584649,NA	0.0314177,NA	1.20232,NA	0.000333575	0.000333584
3	rs78410042	16424727	T,NA	C,NA	0.903579,NA	0.0137156,NA	0.00669838,NA	1.39149,NA	0.000332665	0.00033267
3	rs115582509	16623108	A,NA	G,NA	0.987078,NA	0.0389706,NA	0.0175062,NA	1.58491,NA	0.000332328	0.000332334
3	rs111656218	17189977	NA,A	NA,C	NA,0.931548	NA,0.0299847	NA,0.016928	NA,1.11628	0.000329256	0.00032926
3	rs2114773	16694325	T,T	C,C	0.421471,0.792659	-0.00513965,-0.0248334	0.00400399,0.0105443	0.700556,1.73247	0.000326104	0.000326108
3	rs78006057	18123846	NA,A	NA,C	NA,0.972222	NA,0.0459237	NA,0.0260119	NA,1.1108	0.000325367	0.000325369
3	rs113723919	17157151	C,NA	T,NA	0.923459,NA	-0.015705,NA	0.00743677,NA	1.45963,NA	0.000322539	0.000322545
3	rs142692570	16798253	NA,A	NA,T	NA,0.990079	NA,-0.0769053	NA,0.0431319	NA,1.12737	0.000322194	0.000322198
3	rs117908832	17277308	NA,T	NA,C	NA,0.97619	NA,0.0502831	NA,0.0280389	NA,1.13716	0.000321884	0.000321888
3	rs493733	16417555	G,G	T,T	0.553678,0.675595	0.00649182,0.0144916	0.00397729,0.00913095	0.988716,0.948868	0.000320642	0.000320644
3	rs79623209	17652226	NA,A	NA,G	NA,0.989087	NA,0.0728641	NA,0.0411453	NA,1.1159	0.000320457	0.000320462
3	rs7620425	17848474	G,NA	A,NA	0.12326,NA	0.0242761,NA	0.00601441,NA	4.26523,NA	0.000320367	0.000321168
3	rs62240226	18058093	G,G	C,C	0.72664,0.551587	0.0124697,0.0199941	0.00443621,0.00859522	2.30622,1.69879	0.000320242	0.000320255
3	rs116848241	16775083	NA,C	NA,G	NA,0.952381	NA,0.0347224	NA,0.0200728	NA,1.07747	0.000319235	0.000319238
3	rs142094176	17647044	NA,C	NA,G	NA,0.970238	NA,-0.0441605	NA,0.0251555	NA,1.10142	0.000317955	0.000317959
3	rs13081082	17704088	A,NA	G,NA	0.906561,NA	0.0205705,NA	0.00679323,NA	2.60888,NA	0.000315046	0.000315294
3	rs145333297	17292210	NA,C	NA,T	NA,0.97619	NA,0.0498832	NA,0.0280389	NA,1.12362	0.00031438	0.000314385
3	rs117989294	17471784	NA,G	NA,A	NA,0.97619	NA,0.0496377	NA,0.0280389	NA,1.11535	0.000309888	0.000309893
3	rs1823371	16769398	C,C	T,T	0.208748,0.636905	0.00401703,0.0233386	0.00486487,0.00888906	0.388318,2.06293	0.000309472	0.000309476
3	rs111605320	16596186	T,NA	G,NA	0.986084,NA	-0.0306609,NA	0.0168779,NA	1.15944,NA	0.00030931	0.000309314
3	rs11716021	17134357	C,C	T,T	0.493042,0.385913	0.0180252,-0.00606969	0.00395468,0.00878099	5.28687,0.310318	0.000307714	0.000308076
3	rs147342321	16480339	A,NA	G,NA	0.974155,NA	0.0197311,NA	0.0124606,NA	0.945724,NA	0.000307458	0.000307462
3	rs76239975	16705717	A,A	G,G	0.914513,0.65377	0.00994735,0.0220294	0.00707122,0.0089848	0.797225,1.84734	0.000303835	0.000303838
3	rs117689878	17312804	NA,T	NA,C	NA,0.97619	NA,0.0492978	NA,0.0280389	NA,1.10395	0.000303813	0.000303818
3	rs1594090	16438847	G,G	T,T	0.693837,0.705357	-0.0101319,-0.00731197	0.00428977,0.00937671	1.74035,0.361004	0.000303338	0.00030334
3	rs116795149	17840686	C,NA	T,NA	0.992048,NA	0.0296803,NA	0.0222601,NA	0.738927,NA	0.000300282	0.000300286
3	rs77491061	17490087	NA,T	NA,C	NA,0.948413	NA,-0.0321853	NA,0.0193256	NA,1.01851	0.000300211	0.000300215
3	rs4073502	17178183	NA,G	NA,C	NA,0.987103	NA,0.0632609	NA,0.0378862	NA,1.02243	0.000299691	0.000299695
3	rs143037922	17406183	NA,G	NA,A	NA,0.963294	NA,-0.0392177	NA,0.0227328	NA,1.07315	0.000297668	0.000297673
3	rs77922631	17704277	T,NA	A,NA	0.89662,NA	-0.000716269,NA	0.00649407,NA	0.039922,NA	0.000297245	0.000297247
3	rs58816120	17976012	NA,T	NA,C	NA,0.955357	NA,-0.0344721	NA,0.0206987	NA,1.0185	0.000295186	0.000295189
3	rs74580368	17227453	NA,C	NA,T	NA,0.969246	NA,-0.0420381	NA,0.0247591	NA,1.04803	0.000293877	0.00029388
3	rs11718679	17168539	T,T	A,A	0.894632,0.904762	-0.00251606,0.0309641	0.00643966,0.0145623	0.157385,1.47525	0.000293756	0.000293757
3	rs9310544	18186668	A,A	G,G	0.471173,0.065476	0.0161635,0.00584885	0.00396089,0.0172809	4.34791,0.133702	0.000292991	0.00029301
3	rs117999586	18031619	NA,A	NA,G	NA,0.957341	NA,0.0359754	NA,0.0211527	NA,1.05066	0.000290506	0.00029051
3	rs143125415	17421476	NA,T	NA,C	NA,0.962302	NA,-0.0380759	NA,0.0224433	NA,1.0468	0.000290392	0.000290396
3	rs76882595	17856806	NA,A	NA,G	NA,0.97123	NA,-0.0431703	NA,0.0255725	NA,1.03914	0.000290324	0.000290328
3	rs115661747	17137053	T,NA	C,NA	0.972167,NA	0.0365656,NA	0.0120196,NA	2.62915,NA	0.000290114	0.000290143
3	rs148028622	17848460	A,NA	G,NA	0.992048,NA	0.0292413,NA	0.0222601,NA	0.723596,NA	0.000289269	0.000289272
3	rs184728274	17885409	G,NA	A,NA	0.997018,NA	0.0461773,NA	0.0362599,NA	0.692852,NA	0.000288996	0.000288999
3	rs139445360	17163324	NA,T	NA,C	NA,0.989087	NA,0.0676164	NA,0.0411453	NA,0.998662	0.000288655	0.000288659
3	rs76205657	17076273	NA,G	NA,C	NA,0.970238	NA,0.0435523	NA,0.0251555	NA,1.07886	0.000287836	0.000287841
3	rs118083192	17566196	NA,T	NA,C	NA,0.953373	NA,-0.0346092	NA,0.0202746	NA,1.05641	0.000286901	0.000286905
3	rs9813123	17185728	NA,G	NA,T	NA,0.93254	NA,0.0289015	NA,0.017043	NA,1.04613	0.00028583	0.000285833
3	rs75044204	16438759	G,NA	A,NA	0.968191,NA	-0.0153755,NA	0.0112664,NA	0.763618,NA	0.000284639	0.000284642
3	rs6764289	16712666	C,NA	A,NA	0.761431,NA	-0.0192446,NA	0.00463892,NA	4.47539,NA	0.000284513	0.000284906
3	rs17043131	17187414	NA,T	NA,C	NA,0.941468	NA,0.0306012	NA,0.0182098	NA,1.03215	0.000283487	0.00028349
3	rs75410221	17992245	NA,C	NA,T	NA,0.868056	NA,-0.0211998	NA,0.0126309	NA,1.03027	0.000283194	0.000283198
3	rs182080226	16436612	NA,C	NA,G	NA,0.981151	NA,0.0537723	NA,0.0314332	NA,1.05979	0.000282177	0.000282181
3	rs117491094	17188146	NA,T	NA,G	NA,0.916667	NA,0.0259227	NA,0.0154664	NA,1.02815	0.000280866	0.00028087
3	rs7622858	16388390	C,C	T,T	0.699801,0.890873	0.00965189,0.0149243	0.00431368,0.0137097	1.59768,0.558567	0.000280754	0.000280757
3	rs114084005	17462683	C,NA	A,NA	0.94831,NA	0.0165038,NA	0.00893021,NA	1.18984,NA	0.000280539	0.000280542
3	rs57905414	17702616	T,NA	A,NA	0.893638,NA	-0.000209525,NA	0.00641306,NA	0.0114694,NA	0.000279307	0.00027931
3	rs141761182	16597323	NA,C	NA,T	NA,0.945437	NA,-0.0317997	NA,0.0188207	NA,1.04047	0.000278815	0.000278818
3	rs151009524	17827178	T,NA	C,NA	0.992048,NA	0.0287751,NA	0.0222601,NA	0.707473,NA	0.000278134	0.000278137
3	rs74848493	17959490	T,NA	C,NA	0.973161,NA	0.0262029,NA	0.0122339,NA	1.49205,NA	0.000276592	0.000276597
3	rs113080155	16797646	A,A	T,T	0.960239,0.982143	0.0139703,-0.0615927	0.0101186,0.0322783	0.776289,1.24897	0.000274972	0.000274975
3	rs7637546	17157902	NA,T	NA,G	NA,0.933532	NA,0.0286302	NA,0.0171606	NA,1.02117	0.000274565	0.000274568
3	rs4688917	18174160	G,G	A,A	0.470179,0.064484	0.0162079,0.00906966	0.00396135,0.0174041	4.36796,0.2202	0.000273885	0.000273904
3	rs190937170	17341151	T,NA	C,NA	0.992048,NA	0.0284729,NA	0.0222601,NA	0.697102,NA	0.000271206	0.000271209
3	rs73029346	16797931	C,C	T,T	0.912525,0.936508	0.0123143,0.0280092	0.00699802,0.0175302	1.10535,0.95823	0.000270686	0.000270689
3	rs145764731	17587983	T,NA	C,NA	0.994036,NA	-0.0681825,NA	0.0256781,NA	2.10105,NA	0.000270271	0.000270279
3	rs59322258	17969720	NA,C	NA,A	NA,0.955357	NA,-0.0332972	NA,0.0206987	NA,0.967822	0.000269802	0.000269806
3	rs2044448	17429929	C,C	A,A	0.307157,0.001984	-0.0227843,-0.00356269	0.0042859,0.0960646	6.97464,0.013042	0.000269767	0.000864182
3	rs9310525	17641194	C,C	A,A	0.314115,0.230159	-0.023811,0.00575086	0.00425961,0.0101552	7.64375,0.243218	0.000268718	0.00157628
3	rs4685379	16771377	G,G	A,A	0.208748,0.633929	0.00406207,0.0227815	0.00486487,0.00887361	0.393911,1.98934	0.000268466	0.000268469
3	rs2044740	16771177	G,G	T,T	0.208748,0.633929	0.00406207,0.0227815	0.00486487,0.00887361	0.393911,1.98934	0.000268466	0.000268469
3	rs2044739	16771147	G,G	A,A	0.208748,0.633929	0.00410711,0.0227815	0.00486487,0.00887361	0.399533,1.98934	0.000267431	0.000267434
3	rs9867714	16771667	G,G	C,C	0.208748,0.633929	0.00410711,0.0227815	0.00486487,0.00887361	0.399533,1.98934	0.000267431	0.000267434
3	rs79906136	18194186	NA,T	NA,C	NA,0.907738	NA,-0.0240473	NA,0.0147711	NA,0.984953	0.000266265	0.000266268
3	rs146022123	16451117	NA,T	NA,C	NA,0.965278	NA,-0.0383648	NA,0.0233493	NA,0.998413	0.000265935	0.000265939
3	rs6791860	16382319	T,T	C,C	0.708748,0.822421	0.00808382,0.0168002	0.0043517,0.0111856	1.19913,0.875782	0.000265753	0.000265755
3	rs4684292	16726606	T,T	G,G	0.578529,0.558532	-0.00759519,0.0225872	0.00400399,0.00860854	1.23777,2.06072	0.000265632	0.000265643
3	rs4684291	16726605	A,A	G,G	0.578529,0.558532	-0.00759519,0.0225872	0.00400399,0.00860854	1.23777,2.06072	0.000265632	0.000265643
3	rs951491	16770096	T,T	C,C	0.208748,0.633929	0.00406207,0.0227345	0.00486487,0.00887361	0.393911,1.98271	0.00026507	0.000265073
3	rs117868344	16860475	NA,A	NA,G	NA,0.922619	NA,-0.028117	NA,0.0159983	NA,1.10329	0.000264013	0.000264016
3	rs9284837	17651757	G,G	A,A	0.315109,0.231151	-0.0238799,0.00517133	0.00425597,0.0101399	7.69626,0.214632	0.00026374	0.00161507
3	rs7432188	18095128	C,C	T,T	0.722664,0.532738	0.0124013,0.0194718	0.0044164,0.00856774	2.30235,1.63743	0.000263633	0.000263644
3	rs2303849	16555223	T,T	C,C	0.902585,0.855159	0.0113706,0.0280084	0.00666778,0.012146	1.05483,1.67546	0.00026231	0.000262315
3	rs75744445	17962362	NA,T	NA,C	NA,0.955357	NA,-0.0329	NA,0.0206987	NA,0.950959	0.000261904	0.000261907
3	rs80170468	16775724	C,C	T,T	0.207753,0.633929	0.00385344,0.0226823	0.00487344,0.00887361	0.367423,1.97537	0.000261356	0.000261359
3	rs17042200	16426891	A,A	G,G	0.807157,0.542659	-0.00811848,-0.0151759	0.00501139,0.00858064	0.977855,1.11375	0.000260671	0.000260673
3	rs138652602	17452369	NA,G	NA,A	NA,0.97123	NA,-0.0414246	NA,0.0255725	NA,0.977752	0.00026021	0.000260213
3	rs143572364	17790528	NA,C	NA,A	NA,0.970238	NA,-0.0400317	NA,0.0251555	NA,0.952621	0.000260157	0.00026016
3	rs7648310	18339727	G,G	A,A	0.873757,0.373016	0.0148133,0.0183662	0.00595306,0.00883916	1.89165,1.42336	0.000258094	0.000258101
3	rs12108085	16773620	T,T	C,C	0.208748,0.633929	0.00411441,0.0226302	0.00486487,0.00887361	0.400447,1.96804	0.000256552	0.000256555
3	rs6778810	16764156	A,A	G,G	0.645129,0.672619	0.0110982,0.0226272	0.0041322,0.00910944	2.14049,1.88625	0.000256531	0.000256551
3	rs116887048	17594593	NA,A	NA,T	NA,0.957341	NA,0.0342521	NA,0.0211527	NA,0.977209	0.000256413	0.000256416
3	rs79704392	16773360	G,G	T,T	0.208748,0.633929	0.00415216,0.0226302	0.00486487,0.00887361	0.405185,1.96804	0.000255742	0.000255745
3	rs75504733	17188738	NA,T	NA,C	NA,0.916667	NA,0.0249434	NA,0.0154664	NA,0.971432	0.000254584	0.000254587
3	rs4685335	16448636	T,T	C,C	0.486083,0.429563	-0.00607287,-0.0157229	0.00395583,0.00863547	0.903987,1.16337	0.000254268	0.00025427
3	rs6442627	16734206	G,G	T,T	0.695825,0.97619	-0.0192905,-0.0259474	0.00429762,0.0280389	5.1446,0.450074	0.000253965	0.00025423
3	rs895947	16768443	C,C	T,T	0.207753,0.633929	0.00406923,0.0225832	0.00487344,0.00887361	0.393911,1.96145	0.000253917	0.00025392
3	rs17200767	17324933	C,NA	T,NA	0.908549,NA	0.0199009,NA	0.00685915,NA	2.42999,NA	0.000253791	0.000253939
3	rs1375638	16769638	C,C	T,T	0.208748,0.634921	0.00406207,0.0225962	0.00486487,0.00887871	0.393911,1.96145	0.000253771	0.000253774
3	rs150810451	16851237	T,NA	C,NA	0.994036,NA	0.0769369,NA	0.0256781,NA	2.56327,NA	0.000253466	0.000253488
3	rs12107302	16773645	G,G	A,A	0.208748,0.633929	0.00411441,0.0225832	0.00486487,0.00887361	0.400447,1.96145	0.00025333	0.000253333
3	rs77569837	18014236	NA,T	NA,C	NA,0.978175	NA,-0.0458885	NA,0.0292559	NA,0.932706	0.000251106	0.000251109
3	rs75913530	18033684	NA,T	NA,C	NA,0.980159	NA,-0.048233	NA,0.0306528	NA,0.937055	0.000251077	0.00025108
3	rs116078625	17982933	T,NA	C,NA	0.987078,NA	0.0179281,NA	0.0175062,NA	0.51458,NA	0.00024998	0.000249982
3	rs6777839	16774233	A,A	C,C	0.208748,0.633929	0.00411441,0.022531	0.00486487,0.00887361	0.400447,1.95415	0.000249805	0.000249808
3	rs6765957	17135597	G,G	T,T	0.487078,0.385913	0.0180773,-0.0062729	0.00395562,0.00878099	5.3119,0.32331	0.000249659	0.000249997
3	rs6778974	17188878	NA,G	NA,C	NA,0.916667	NA,0.0247069	NA,0.0154664	NA,0.957965	0.000248757	0.00024876
3	rs79935891	18120916	NA,C	NA,A	NA,0.954365	NA,0.032706	NA,0.0204832	NA,0.95732	0.00024827	0.000248273
3	rs59876076	16558160	T,T	G,G	0.903579,0.849206	0.011056,0.025635	0.00669838,0.0119455	1.00511,1.49657	0.000248108	0.000248112
3	rs116095587	16731276	C,NA	T,NA	0.993042,NA	-0.0562829,NA	0.0237851,NA	1.74554,NA	0.000247959	0.000247964
3	rs78501600	18024360	NA,C	NA,G	NA,0.984127	NA,0.0564232	NA,0.0342017	NA,1.00436	0.000246834	0.000246838
3	rs6420999	18331662	C,C	T,T	0.755467,0.520833	0.013468,0.0140024	0.00460006,0.00855678	2.46675,0.992448	0.000246065	0.000246072
3	rs182213940	17648133	C,NA	T,NA	0.992048,NA	0.027281,NA	0.0222601,NA	0.656854,NA	0.000245957	0.00024596
3	rs117090712	16769555	NA,A	NA,G	NA,0.90873	NA,-0.0246924	NA,0.014843	NA,1.01683	0.00024466	0.000244663
3	rs4685333	16447980	G,G	A,A	0.486083,0.420635	-0.00597754,-0.0157236	0.00395583,0.00865913	0.883489,1.15867	0.000244622	0.000244624
3	rs74283412	17248720	NA,A	NA,C	NA,0.978175	NA,0.0456183	NA,0.0292559	NA,0.924712	0.000243427	0.00024343
3	rs71310335	16377525	A,NA	G,NA	0.942346,NA	-0.00959931,NA	0.00848241,NA	0.588764,NA	0.000242814	0.000242816
3	rs114500003	17655995	C,NA	T,NA	0.89165,NA	-0.00050521,NA	0.00636104,NA	0.0284011,NA	0.00024198	0.000241983
3	rs115783094	17961257	T,NA	C,NA	0.984095,NA	0.0105809,NA	0.0158037,NA	0.298291,NA	0.000241865	0.000241866
3	rs115204334	18214300	NA,T	NA,C	NA,0.931548	NA,0.0260442	NA,0.016928	NA,0.906857	0.000241161	0.000241164
3	rs142499858	17577221	NA,A	NA,G	NA,0.986111	NA,0.0557671	NA,0.0365264	NA,0.896814	0.000240981	0.000240984
3	rs6577631	18331919	C,C	G,G	0.755467,0.521825	0.0134192,0.0139535	0.00460006,0.00855751	2.45196,0.987234	0.00023856	0.000238567
3	rs111648995	16775935	T,T	G,G	0.208748,0.633929	0.0042037,0.022385	0.00486487,0.00887361	0.411687,1.93377	0.000238472	0.000238475
3	rs6442601	16447426	C,C	T,T	0.486083,0.420635	-0.00602748,-0.0154776	0.00395583,0.00865913	0.8942,1.13154	0.000238374	0.000238376
3	rs9817739	16480827	A,A	G,G	0.789264,0.752976	-0.00783806,0.0225861	0.00484796,0.00991158	0.974994,1.64433	0.000238126	0.000238132
3	rs118099327	16782988	NA,A	NA,G	NA,0.982143	NA,0.0490271	NA,0.0322783	NA,0.890115	0.000237332	0.000237335
3	rs145797392	16477919	A,NA	G,NA	0.970179,NA	0.0174579,NA	0.0116239,NA	0.875747,NA	0.000236937	0.00023694
3	rs9853258	18154519	C,C	T,T	0.461233,0.064484	0.0157274,0.0171925	0.00396624,0.0174041	4.13491,0.490489	0.000236418	0.000236433
3	rs895946	16768369	T,T	C,C	0.207753,0.632937	0.00402411,0.0222733	0.00487344,0.00886855	0.388318,1.92001	0.000236133	0.000236135
3	rs117774835	17188985	NA,G	NA,T	NA,0.917659	NA,0.0243185	NA,0.0155508	NA,0.92862	0.000235867	0.000235869
3	rs78677607	17941741	A,NA	G,NA	0.992048,NA	-0.0370812,NA	0.0222601,NA	1.01886,NA	0.00023507	0.000235073
3	rs145236362	17617522	NA,C	NA,T	NA,0.988095	NA,0.0617014	NA,0.0394133	NA,0.930086	0.000234515	0.000234519
3	rs78296337	16428981	NA,A	NA,G	NA,0.955357	NA,0.0330553	NA,0.0206987	NA,0.957536	0.000234437	0.00023444
3	rs148412666	16790066	T,NA	C,NA	0.895626,NA	-0.0249805,NA	0.00646666,NA	3.9507,NA	0.000233664	0.000233785
3	rs62238360	17780853	T,T	C,C	0.685885,0.770833	0.023854,-0.00236909	0.00425961,0.0101706	7.66897,0.0884101	0.000233568	0.00142149
3	rs146943592	17179875	NA,G	NA,A	NA,0.985119	NA,-0.0560751	NA,0.0353055	NA,0.949919	0.000232253	0.000232257
3	rs78011814	16845444	T,NA	C,NA	0.982107,NA	0.0162052,NA	0.014915,NA	0.557117,NA	0.000231927	0.000231929
3	rs151132894	18223018	NA,A	NA,T	NA,0.972222	NA,0.0393667	NA,0.0260119	NA,0.885472	0.000231765	0.000231768
3	rs921283	16767286	C,C	T,T	0.208748,0.633929	0.00424227,0.0223066	0.00486487,0.00887361	0.416578,1.92288	0.000231651	0.000231654
3	rs79755506	18288393	C,NA	T,NA	0.987078,NA	0.021042,NA	0.0175062,NA	0.639458,NA	0.000231232	0.000231234
3	rs6577632	18335383	C,C	T,T	0.373757,0.078373	0.016394,0.0106368	0.00408671,0.0159053	4.21953,0.29787	0.000231115	0.000231151
3	rs79887258	18023650	G,NA	A,NA	0.972167,NA	0.0252511,NA	0.0120196,NA	1.44787,NA	0.00023106	0.000231067
3	rs116676289	17710497	C,NA	G,NA	0.986084,NA	0.00662788,NA	0.0168779,NA	0.1583,NA	0.000230946	0.000230947
3	rs2115580	16546570	T,T	C,C	0.593439,0.543651	0.000277684,0.0218761	0.00402521,0.00858212	0.0245679,1.96648	0.000230334	0.000230336
3	rs73153398	17158964	NA,T	NA,G	NA,0.920635	NA,0.0241242	NA,0.0158141	NA,0.895725	0.000229289	0.000229291
3	rs77011947	16685275	NA,C	NA,T	NA,0.828373	NA,0.0173066	NA,0.011337	NA,0.896643	0.000229075	0.000229078
3	rs1079108	16807291	C,NA	T,NA	0.983101,NA	0.0207341,NA	0.0153396,NA	0.7533,NA	0.000228617	0.00022862
3	rs113888852	16719335	T,T	C,C	0.568588,0.546627	-0.0077079,0.0219721	0.00399204,0.00858677	1.2716,1.97871	0.000228435	0.000228445
3	rs565413726	16918604	NA,G	NA,C	NA,0.991071	NA,-0.0702931	NA,0.0454422	NA,0.914014	0.000227111	0.000227114
3	rs140263285	16423011	NA,C	NA,T	NA,0.96131	NA,0.0355918	NA,0.0221651	NA,0.965265	0.000226659	0.000226662
3	rs1850494	16420968	C,C	T,T	0.322068,0.468254	0.0080965,0.0121115	0.00423129,0.00856664	1.25425,0.802938	0.000226558	0.000226561
3	rs73037014	16981385	A,NA	G,NA	0.983101,NA	0.0429386,NA	0.0153396,NA	2.29047,NA	0.000226237	0.000226246
3	rs12631292	16464072	G,G	A,A	0.833002,0.826389	-0.0108783,-0.00113766	0.00530104,0.0112855	1.39622,0.0363519	0.000226027	0.000226028
3	rs142179911	16781614	NA,C	NA,A	NA,0.982143	NA,0.0478877	NA,0.0322783	NA,0.86038	0.000225402	0.000225405
3	rs7643787	18339539	T,T	C,C	0.374751,0.078373	0.0166122,0.00876249	0.00408453,0.0159053	4.3224,0.235307	0.000225232	0.000225272
3	rs7431399	18337660	T,T	C,C	0.374751,0.078373	0.0166598,0.00769954	0.00408453,0.0159053	4.34413,0.201816	0.000224466	0.000224506
3	rs79532008	17117107	NA,T	NA,C	NA,0.832341	NA,0.0190168	NA,0.011443	NA,1.01531	0.000222876	0.00022288
3	rs116454016	16734309	T,NA	C,NA	0.993042,NA	-0.0547094,NA	0.0237851,NA	1.66878,NA	0.000220546	0.000220551
3	rs9878113	17187128	NA,T	NA,C	NA,0.921627	NA,0.023917	NA,0.0159053	NA,0.877275	0.000219771	0.000219774
3	rs62236303	16438610	G,NA	C,NA	0.932406,NA	-0.0126291,NA	0.00787557,NA	0.963344,NA	0.000219744	0.000219746
3	rs73155303	17159142	NA,G	NA,A	NA,0.912698	NA,0.0226267	NA,0.0151436	NA,0.869223	0.000219246	0.000219249
3	rs4684295	16761693	A,A	G,G	0.578529,0.673611	0.0140372,0.0221277	0.00400399,0.00911656	3.34176,1.81771	0.000219048	0.000219241
3	rs77115419	16768288	NA,T	NA,C	NA,0.897817	NA,-0.0226693	NA,0.014113	NA,0.965714	0.000218412	0.000218415
3	rs76332056	17972178	NA,C	NA,G	NA,0.943452	NA,0.0291224	NA,0.018507	NA,0.937106	0.000218037	0.00021804
3	rs1449533	16779275	G,G	T,T	0.2167,0.633929	0.0033765,0.0217858	0.00479895,0.00887361	0.317235,1.85128	0.000217738	0.00021774
3	rs77534638	17775445	A,NA	G,NA	0.897614,NA	-0.00147431,NA	0.0065219,NA	0.085573,NA	0.000216859	0.000216861
3	rs117109223	17189411	NA,T	NA,C	NA,0.916667	NA,0.0232394	NA,0.0154664	NA,0.87632	0.000216522	0.000216524
3	rs117735458	16531530	NA,G	NA,A	NA,0.955357	NA,-0.0306707	NA,0.0206987	NA,0.858855	0.00021604	0.000216043
3	rs117156725	17184256	NA,A	NA,G	NA,0.920635	NA,0.0236242	NA,0.0158141	NA,0.868989	0.000215978	0.000215981
3	rs144199653	17757150	NA,A	NA,G	NA,0.996032	NA,-0.102407	NA,0.0679934	NA,0.879315	0.000215946	0.000215949
3	rs17042258	16463271	C,C	T,T	0.833002,0.837302	-0.0106937,-0.00317409	0.00530104,0.0115817	1.35986,0.105663	0.000215917	0.000215919
3	rs62238507	18363676	G,G	T,T	0.875746,0.524802	0.0153523,0.0159584	0.0059937,0.00855989	1.98193,1.20568	0.000215837	0.000215843
3	rs4643693	16423759	C,C	T,T	0.808151,0.545635	-0.0080431,-0.0151493	0.00502127,0.00858518	0.961783,1.10995	0.000215474	0.000215476
3	rs116933218	17757017	NA,A	NA,C	NA,0.97123	NA,-0.0371252	NA,0.0255725	NA,0.83396	0.000215173	0.000215176
3	rs4563393	17127786	A,A	C,C	0.492048,0.388889	0.017639,-0.00280975	0.0039548,0.0087686	5.08668,0.125727	0.000214653	0.000214877
3	rs79339980	17189140	NA,T	NA,C	NA,0.917659	NA,0.0232864	NA,0.0155508	NA,0.871992	0.000214334	0.000214336
3	rs142141830	16506898	NA,C	NA,T	NA,0.979167	NA,-0.0443348	NA,0.0299292	NA,0.858484	0.000213901	0.000213903
3	rs116379449	18191491	G,NA	C,NA	0.974155,NA	0.0188422,NA	0.0124606,NA	0.8844,NA	0.000213114	0.000213118
3	rs17042372	16571573	C,C	T,T	0.903579,0.842262	0.0111923,0.024094	0.00669838,0.0117277	1.02346,1.39869	0.000213068	0.000213072
3	rs4685428	17126846	C,C	A,A	0.493042,0.387897	0.0176384,-0.00305602	0.00395468,0.00877269	5.08668,0.138123	0.000212343	0.000212557
3	rs7610762	16780658	C,C	T,T	0.2167,0.633929	0.0033765,0.0216868	0.00479895,0.00887361	0.317235,1.83784	0.000212234	0.000212236
3	rs73025690	17116215	A,NA	G,NA	0.985089,NA	0.0452907,NA	0.0163138,NA	2.25968,NA	0.000211855	0.000211864
3	rs56057697	17653702	T,NA	G,NA	0.89165,NA	-0.00100981,NA	0.00636104,NA	0.0585552,NA	0.000210595	0.000210597
3	rs62236347	16460617	C,NA	T,NA	0.9334,NA	-0.0129273,NA	0.00792989,NA	0.986909,NA	0.000210047	0.000210049
3	rs76256716	18345862	A,NA	G,NA	0.973161,NA	0.0176741,NA	0.0122339,NA	0.828141,NA	0.000209963	0.000209965
3	rs73144375	16465415	C,C	T,T	0.833002,0.826389	-0.0106937,-0.00165911	0.00530104,0.0112855	1.35986,0.053979	0.000209411	0.000209412
3	rs7632675	16461063	A,A	G,G	0.829026,0.945437	-0.00894403,-0.0253558	0.00525159,0.0188207	1.05282,0.749809	0.000209027	0.000209029
3	rs114301170	18063825	T,NA	C,NA	0.962227,NA	0.0284524,NA	0.0103707,NA	2.21623,NA	0.000208725	0.000208738
3	rs965175	16706041	T,T	C,C	0.625249,0.52381	0.0132649,0.0212547	0.00408453,0.00855906	2.93412,1.88549	0.000208233	0.000208289
3	rs9817635	16781612	C,C	G,G	0.217694,0.633929	0.00341563,0.0215879	0.00479102,0.00887361	0.32249,1.82444	0.000208059	0.000208061
3	rs1868547	16779788	T,T	G,G	0.2167,0.634921	0.00342128,0.0216472	0.00479895,0.00887871	0.32249,1.83078	0.000207827	0.000207829
3	rs73153387	17156338	NA,A	NA,G	NA,0.935516	NA,0.0255984	NA,0.0174041	NA,0.849742	0.000206323	0.000206326
3	rs6442667	17127569	T,T	A,A	0.492048,0.388889	0.0175444,-0.0031525	0.0039548,0.0087686	5.03838,0.143147	0.000206117	0.000206323
3	rs79815710	17944798	T,NA	C,NA	0.992048,NA	-0.0353879,NA	0.0222601,NA	0.951199,NA	0.000205975	0.000205977
3	rs4685382	16781440	C,C	A,A	0.2167,0.633929	0.00342128,0.0215879	0.00479895,0.00887361	0.32249,1.82444	0.000205875	0.000205877
3	rs75105120	16735689	NA,G	NA,T	NA,0.917659	NA,0.0212073	NA,0.0155508	NA,0.762834	0.00020583	0.000205833
3	rs7638096	16729855	C,C	T,T	0.408549,0.947421	-0.0102861,-0.0183115	0.00402215,0.0191524	1.97688,0.469767	0.000205643	0.00020565
3	rs116226194	17812625	C,NA	T,NA	0.992048,NA	0.0249992,NA	0.0222601,NA	0.582666,NA	0.000205593	0.000205595
3	rs4035124	17458688	A,NA	T,NA	0.894632,NA	-0.00146146,NA	0.00643966,NA	0.0859398,NA	0.000205439	0.000205441
3	rs6442670	17165493	C,C	G,G	0.900596,0.90873	-0.00364502,0.0283353	0.00660805,0.014843	0.235659,1.24979	0.000204807	0.000204808
3	rs6577630	18328414	G,G	T,T	0.755467,0.513889	0.0135607,0.0126104	0.00460006,0.00855265	2.49498,0.852747	0.000204725	0.000204731
3	rs62249397	17279284	T,NA	G,NA	0.960239,NA	-0.0219036,NA	0.0101186,NA	1.51696,NA	0.000203898	0.000203907
3	rs9681332	17627877	A,NA	G,NA	0.89165,NA	-0.00130389,NA	0.00636104,NA	0.0769699,NA	0.000203671	0.000203673
3	rs73037016	16983616	T,NA	G,NA	0.987078,NA	0.0476346,NA	0.0175062,NA	2.18654,NA	0.000203487	0.000203494
3	rs73024225	16509468	A,NA	G,NA	0.987078,NA	-0.0350127,NA	0.0175062,NA	1.34201,NA	0.000203467	0.000203471
3	rs9817554	16781766	T,T	C,C	0.2167,0.633929	0.00342128,0.0215359	0.00479895,0.00887361	0.32249,1.81741	0.000203142	0.000203144
3	rs9817879	16781925	T,T	C,C	0.2167,0.633929	0.00342128,0.0215359	0.00479895,0.00887361	0.32249,1.81741	0.000203142	0.000203144
3	rs4685373	16717786	G,G	A,A	0.568588,0.546627	-0.0077079,0.0215404	0.00399204,0.00858677	1.2716,1.91641	0.000203017	0.000203025
3	rs74429934	17645585	G,NA	A,NA	0.890656,NA	-0.00121501,NA	0.00633559,NA	0.0716459,NA	0.000202885	0.000202888
3	rs6577633	18342868	C,C	T,T	0.373757,0.077381	0.016345,0.00751615	0.00408671,0.0159983	4.1975,0.194845	0.000202738	0.000202771
3	rs114076711	17059368	A,NA	G,NA	0.967197,NA	0.0355569,NA	0.0111,NA	2.86692,NA	0.000202696	0.000202734
3	rs2069136	17324346	NA,C	NA,T	NA,0.994048	NA,-0.0803931	NA,0.0555718	NA,0.829755	0.000202358	0.000202361
3	rs11709325	16707688	A,A	G,G	0.62326,0.53373	0.0133406,0.021258	0.00408022,0.00856887	2.96776,1.88249	0.000202141	0.000202204
3	rs78762552	17286443	NA,T	NA,C	NA,0.951389	NA,-0.0274433	NA,0.0198773	NA,0.77627	0.000201374	0.000201376
3	rs4685417	17022565	NA,T	NA,C	NA,0.87004	NA,-0.0185335	NA,0.0127124	NA,0.839031	0.000199841	0.000199844
3	rs1060699	16385395	G,G	A,A	0.880716,0.893849	0.0107081,0.0197905	0.00610001,0.0138774	1.10134,0.812927	0.000199815	0.000199818
3	rs1544917	16707568	T,T	C,C	0.62326,0.53373	0.0133406,0.0212085	0.00408022,0.00856887	2.96776,1.87545	0.000199475	0.000199537
3	rs1375632	16756199	A,A	G,G	0.829026,0.571429	0.00444922,0.0146367	0.00525159,0.00863795	0.401346,1.04491	0.000198695	0.000198697
3	rs62245885	17334883	T,NA	G,NA	0.961233,NA	-0.0228784,NA	0.0102422,NA	1.59346,NA	0.00019802	0.00019803
3	rs75591772	16407756	C,NA	T,NA	0.981113,NA	0.02154,NA	0.0145245,NA	0.859893,NA	0.000197112	0.000197114
3	rs59930398	16426049	C,C	T,T	0.797217,0.811508	0.0104506,0.0102261	0.0049174,0.0109298	1.47409,0.456594	0.000195286	0.000195288
3	rs114472373	16976686	A,NA	T,NA	0.985089,NA	-0.0367763,NA	0.0163138,NA	1.61659,NA	0.000195142	0.00019515
3	rs182637565	17294054	T,NA	C,NA	0.992048,NA	0.0242927,NA	0.0222601,NA	0.560453,NA	0.000194899	0.000194901
3	rs11128790	16439240	T,NA	C,NA	0.88171,NA	-0.00960189,NA	0.00612213,NA	0.932594,NA	0.000194876	0.000194878
3	rs9827713	16783433	T,T	C,C	0.2167,0.633929	0.00346606,0.0213849	0.00479895,0.00887361	0.327774,1.79711	0.000194511	0.000194514
3	rs1375631	16778867	G,G	A,A	0.501988,0.979167	-0.0100241,-0.0311312	0.00395433,0.0299292	1.949,0.525397	0.000194508	0.000194511
3	rs4685427	17124462	T,T	A,A	0.493042,0.387897	0.0175014,-0.00290906	0.00395468,0.00877269	5.01672,0.130658	0.000194492	0.000194679
3	rs12633789	16390078	A,A	G,G	0.888668,0.897817	0.0115115,0.0218385	0.00628579,0.014113	1.17361,0.914474	0.000194386	0.000194388
3	rs1375630	16779040	A,A	G,G	0.501988,0.979167	-0.0100241,-0.031071	0.00395433,0.0299292	1.949,0.524037	0.000194097	0.0001941
3	rs4129992	18338571	T,T	C,C	0.375746,0.078373	0.0163277,0.00904389	0.00408236,0.0159053	4.1975,0.244413	0.000194096	0.000194129
3	rs115678940	18279129	G,NA	A,NA	0.984095,NA	-0.0236194,NA	0.0158037,NA	0.869562,NA	0.000193697	0.0001937
3	rs7634895	16397878	C,C	T,T	0.667992,0.820437	0.00724938,0.0170354	0.00419836,0.0111371	1.07459,0.899238	0.000193533	0.000193535
3	rs77121653	17202192	NA,G	NA,T	NA,0.954365	NA,0.0286752	NA,0.0204832	NA,0.791744	0.000193381	0.000193383
3	rs62249396	17271118	A,NA	G,NA	0.960239,NA	-0.0215791,NA	0.0101186,NA	1.48207,NA	0.000193216	0.000193225
3	rs139058197	17395402	NA,C	NA,T	NA,0.996032	NA,-0.0968888	NA,0.0679934	NA,0.812014	0.000193097	0.000193099
3	rs139543601	18097440	NA,T	NA,C	NA,0.979167	NA,0.0412112	NA,0.0299292	NA,0.773331	0.000191843	0.000191845
3	rs78085276	17664736	A,NA	G,NA	0.994036,NA	0.0310723,NA	0.0256781,NA	0.64541,NA	0.000191161	0.000191164
3	rs9853719	16443166	C,C	T,T	0.482107,0.412698	-0.00593363,-0.0142217	0.00395683,0.00868273	0.873802,0.993807	0.000190799	0.000190801
3	rs17042733	16816702	A,NA	G,NA	0.982107,NA	-0.00646474,NA	0.014915,NA	0.177377,NA	0.000190464	0.000190466
3	rs144688535	17790896	NA,G	NA,C	NA,0.996032	NA,-0.0961167	NA,0.0679934	NA,0.80279	0.000190193	0.000190195
3	rs62236302	16437037	T,T	C,C	0.884692,0.989087	-0.0098331,-0.0704439	0.00619033,0.0411453	0.950076,1.06107	0.000190056	0.000190058
3	rs113381812	16685986	T,T	C,C	0.986084,0.982143	0.0155154,-0.0663851	0.0168779,0.0322783	0.446174,1.40099	0.000189349	0.000189352
3	rs141688338	17704237	C,NA	G,NA	0.992048,NA	0.0238879,NA	0.0222601,NA	0.547884,NA	0.000189107	0.00018911
3	rs9849824	16778771	C,C	T,T	0.501988,0.979167	-0.00997907,-0.0310047	0.00395433,0.0299292	1.93492,0.522541	0.000189085	0.000189089
3	rs142221023	18127519	NA,T	NA,C	NA,0.96627	NA,0.0337896	NA,0.023678	NA,0.813704	0.00018837	0.000188373
3	rs12638865	16467019	A,A	G,G	0.833996,0.83631	-0.0104881,-0.00318964	0.00531372,0.0115534	1.3151,0.106523	0.000188287	0.000188289
3	rs75724364	16696765	NA,G	NA,A	NA,0.888889	NA,-0.0195224	NA,0.0136019	NA,0.820417	0.00018821	0.000188212
3	rs11916652	18199257	G,G	A,A	0.442346,0.068452	0.0136622,0.0108965	0.00398085,0.0169281	3.22245,0.284187	0.000188057	0.000188063
3	rs55970361	16394396	G,G	C,C	0.667992,0.821429	0.00701333,0.0171953	0.00419836,0.0111612	1.02309,0.908659	0.000187888	0.000187891
3	rs138699715	16889587	NA,C	NA,T	NA,0.981151	NA,0.0420536	NA,0.0314332	NA,0.742469	0.000187593	0.000187595
3	rs6783882	16730790	G,G	C,C	0.696819,0.974206	-0.0189851,-0.0235881	0.00430159,0.0269663	4.99266,0.418252	0.000186939	0.000187104
3	rs74283410	17183295	NA,G	NA,A	NA,0.972222	NA,0.0369276	NA,0.0260119	NA,0.807681	0.000186927	0.000186929
3	rs12491878	17206028	T,NA	C,NA	0.974155,NA	-0.0380464,NA	0.0124606,NA	2.6453,NA	0.000186554	0.000186564
3	rs140650093	17909877	NA,G	NA,A	NA,0.982143	NA,-0.0431164	NA,0.0322783	NA,0.740826	0.00018646	0.000186463
3	rs147572893	18359735	A,NA	G,NA	0.987078,NA	0.0244986,NA	0.0175062,NA	0.791331,NA	0.000186043	0.000186045
3	rs17200320	16458883	C,C	T,T	0.772366,0.768849	-0.00919931,-0.00124014	0.0047153,0.0101399	1.29189,0.044476	0.000185639	0.000185641
3	rs9848927	16451437	A,A	G,G	0.792247,0.768849	-0.00837587,0.00150247	0.00487344,0.0101399	1.06716,0.0544303	0.000184727	0.000184729
3	rs11917385	18363661	A,A	G,G	0.501988,0.702381	0.0079089,-0.0206274	0.00395433,0.00934946	1.34205,1.5628	0.000184458	0.000184461
3	rs111773804	17570571	C,NA	T,NA	0.989066,NA	-0.0477068,NA	0.0190121,NA	1.91731,NA	0.000183787	0.000183793
3	rs73030118	16595219	T,NA	C,NA	0.956262,NA	-0.00240355,NA	0.00966771,NA	0.0949291,NA	0.000183195	0.000183196
3	rs9758476	17583586	C,C	T,T	0.314115,0.22619	-0.0232285,0.00224294	0.00425961,0.0102176	7.30564,0.0828902	0.000181562	0.000691817
3	rs7633382	17162038	T,T	C,C	0.911531,0.910714	-0.00276731,0.0311987	0.00696238,0.0149907	0.160507,1.42696	0.0001804	0.000180401
3	rs146487374	17373286	NA,A	NA,G	NA,0.996032	NA,-0.093209	NA,0.0679934	NA,0.768477	0.000179839	0.000179841
3	rs150947720	17875064	NA,T	NA,A	NA,0.97123	NA,-0.0346577	NA,0.0255725	NA,0.756142	0.000179169	0.000179172
3	rs77935562	17455291	NA,T	NA,G	NA,0.977182	NA,0.0399808	NA,0.0286274	NA,0.789052	0.000178344	0.000178346
3	rs78065838	16823332	G,NA	C,NA	0.982107,NA	-0.00585261,NA	0.014915,NA	0.158162,NA	0.00017811	0.000178111
3	rs78221136	17440446	C,NA	T,NA	0.972167,NA	0.00524026,NA	0.0120196,NA	0.178582,NA	0.000177322	0.000177324
3	rs4618210	17124384	G,G	A,A	0.492048,0.387897	0.0173177,-0.00269788	0.0039548,0.00877269	4.92346,0.12008	0.00017673	0.000176893
3	rs79342012	17080496	NA,G	NA,A	NA,0.869048	NA,0.0184255	NA,0.0126714	NA,0.835888	0.000176407	0.00017641
3	rs4685383	16784614	G,G	A,A	0.2167,0.633929	0.00351084,0.0209896	0.00479895,0.00887361	0.333088,1.74447	0.000175215	0.000175217
3	rs73041150	16689699	G,G	T,T	0.93837,0.809524	0.00646527,0.0226528	0.00822159,0.010886	0.364872,1.42664	0.000173995	0.000173997
3	rs12495895	18094439	G,G	A,A	0.722664,0.547619	0.0123185,0.0177096	0.0044164,0.00858839	2.27713,1.40667	0.000173766	0.000173773
3	rs73043154	16475637	T,NA	C,NA	0.987078,NA	-0.033326,NA	0.0175062,NA	1.24448,NA	0.000173635	0.000173638
3	rs115474132	16751191	C,NA	T,NA	0.921471,NA	-0.00282507,NA	0.00734995,NA	0.154464,NA	0.000172572	0.000172577
3	rs11714754	16434903	C,NA	A,NA	0.934394,NA	-0.0116724,NA	0.00798549,NA	0.842172,NA	0.000172157	0.00017216
3	rs56764336	16462983	A,A	G,G	0.833002,0.838294	-0.0102341,-0.00199778	0.00530104,0.0116103	1.27137,0.063797	0.000171743	0.000171744
3	rs79610137	17045924	NA,T	NA,C	NA,0.875	NA,-0.0172473	NA,0.0129254	NA,0.73973	0.000171152	0.000171154
3	rs77810522	17443810	NA,C	NA,G	NA,0.982143	NA,-0.0410467	NA,0.0322783	NA,0.691442	0.00017115	0.000171152
3	rs12629276	16428481	T,T	C,C	0.809145,0.543651	-0.0077083,-0.0149956	0.00503123,0.00858212	0.901355,1.09375	0.000169077	0.000169079
3	rs138722539	17776371	NA,T	NA,C	NA,0.962302	NA,0.0303745	NA,0.0224433	NA,0.754656	0.000168794	0.000168797
3	rs2122255	16785744	G,G	A,A	0.2167,0.633929	0.00355563,0.0208388	0.00479895,0.00887361	0.338431,1.7246	0.000167972	0.000167973
3	rs7637568	16965216	C,C	T,T	0.590457,0.452381	0.0214296,-0.00377903	0.00402064,0.00858839	7.00755,0.180505	0.000167651	0.000187051
3	rs57863448	17439307	NA,G	NA,A	NA,0.918651	NA,-0.0200594	NA,0.0156369	NA,0.699941	0.000167455	0.000167457
3	rs76907562	18238485	NA,G	NA,A	NA,0.949405	NA,-0.0254099	NA,0.019504	NA,0.715252	0.000167412	0.000167414
3	rs713352	16441178	C,C	T,T	0.879722,0.988095	-0.00863134,-0.0744051	0.00607818,0.0394133	0.808012,1.22878	0.000166894	0.000166896
3	rs6794313	18365254	A,A	G,G	0.374751,0.078373	0.0160178,0.00838032	0.00408453,0.0159053	4.05566,0.223102	0.000166716	0.000166742
3	rs117185041	17225639	NA,T	NA,C	NA,0.990079	NA,0.056654	NA,0.0431319	NA,0.72351	0.000166553	0.000166555
3	rs1398651	18167162	A,A	T,T	0.442346,0.064484	0.0166467,0.0122308	0.00398085,0.0174041	4.53857,0.316764	0.000166494	0.000166517
3	rs80031862	18095897	A,NA	G,NA	0.838966,NA	-0.00929297,NA	0.00537909,NA	1.07542,NA	0.000166225	0.000166227
3	rs77875292	18095421	A,NA	T,NA	0.838966,NA	-0.00929297,NA	0.00537909,NA	1.07542,NA	0.000166225	0.000166227
3	rs13069590	18362951	C,C	A,A	0.500994,0.699405	0.00818332,-0.0197878	0.00395431,0.00932283	1.41452,1.47115	0.000165794	0.000165798
3	rs1464044	18188380	G,G	A,A	0.405567,0.064484	0.0147056,0.00805705	0.00402677,0.0174041	3.58463,0.191514	0.000165734	0.000165742
3	rs117593972	16757198	NA,C	NA,G	NA,0.873016	NA,-0.0178389	NA,0.0128386	NA,0.783339	0.000165605	0.000165607
3	rs145441342	17285463	NA,G	NA,A	NA,0.96627	NA,0.0314029	NA,0.023678	NA,0.7334	0.000165444	0.000165447
3	rs13078687	18223442	A,A	G,G	0.879722,0.920635	0.0195136,0.00423908	0.00607818,0.0158141	2.87767,0.103113	0.000165383	0.000165389
3	rs60152236	18361609	T,T	G,G	0.501988,0.700397	0.00837063,-0.0197491	0.00395433,0.00933164	1.46503,1.46453	0.000165324	0.000165328
3	rs138606716	17017905	NA,C	NA,T	NA,0.96131	NA,-0.0275512	NA,0.0221651	NA,0.669853	0.000164947	0.00016495
3	rs842487	16437374	G,G	A,A	0.49006,0.589286	0.00464531,0.0160463	0.00395508,0.00868901	0.619448,1.18852	0.000164832	0.000164834
3	rs62236301	16436942	A,NA	C,NA	0.934394,NA	-0.0114502,NA	0.00798549,NA	0.819277,NA	0.000164753	0.000164755
3	rs113730151	17266656	T,NA	C,NA	0.973161,NA	0.0165342,NA	0.0122339,NA	0.753176,NA	0.000164732	0.000164735
3	rs143240970	17282287	NA,C	NA,A	NA,0.96627	NA,0.0313046	NA,0.023678	NA,0.730171	0.000164605	0.000164608
3	rs6807560	18336700	T,T	C,C	0.505964,0.699405	0.00947294,-0.0174044	0.00395458,0.00932283	1.77988,1.20815	0.000163707	0.000163711
3	rs11719641	18301031	G,NA	A,NA	0.981113,NA	-0.0204424,NA	0.0145245,NA	0.797794,NA	0.000163645	0.000163647
3	rs79712335	18297861	NA,C	NA,A	NA,0.941468	NA,-0.0230059	NA,0.0182098	NA,0.685182	0.000163436	0.000163438
3	rs114473257	17813923	A,NA	G,NA	0.984095,NA	0.0137884,NA	0.0158037,NA	0.416859,NA	0.000163036	0.000163037
3	rs2470585	17290465	T,T	C,C	0.324056,0.09623	-0.0234334,0.00603331	0.00422449,0.014495	7.53677,0.169258	0.00016277	0.00127819
3	rs183685792	17219714	NA,T	NA,C	NA,0.990079	NA,0.0557858	NA,0.0431319	NA,0.708008	0.000162506	0.000162508
3	rs115692426	17988856	NA,A	NA,G	NA,0.96131	NA,-0.0273967	NA,0.0221651	NA,0.664647	0.000162477	0.000162479
3	rs73816431	16458905	G,G	A,A	0.772366,0.769841	-0.00891542,-0.00150038	0.0047153,0.0101552	1.23167,0.0542636	0.000162319	0.00016232
3	rs79005193	17998325	NA,T	NA,C	NA,0.94246	NA,0.0247608	NA,0.0183564	NA,0.751114	0.000161953	0.000161956
3	rs73816214	16808899	T,NA	G,NA	0.982107,NA	-0.00493034,NA	0.014915,NA	0.130197,NA	0.000161494	0.000161495
3	rs113834241	17605431	NA,C	NA,T	NA,0.953373	NA,0.0261092	NA,0.0202746	NA,0.703721	0.000161456	0.000161458
3	rs76708094	17467262	NA,G	NA,A	NA,0.977182	NA,0.0376436	NA,0.0286274	NA,0.72463	0.000161117	0.000161119
3	rs17044112	17926519	NA,A	NA,G	NA,0.949405	NA,0.0247966	NA,0.019504	NA,0.691224	0.000161108	0.000161111
3	rs62245917	17410059	C,NA	T,NA	0.965209,NA	-0.0228946,NA	0.0107893,NA	1.47056,NA	0.000161013	0.000161023
3	rs77466012	17794296	NA,C	NA,A	NA,0.988095	NA,0.050511	NA,0.0394133	NA,0.698986	0.000160468	0.00016047
3	rs186303968	18360250	NA,G	NA,A	NA,0.997024	NA,-0.0994382	NA,0.078473	NA,0.688043	0.000160402	0.000160404
3	rs6442658	17037869	T,T	C,C	0.203777,0.183532	0.0115993,-0.0123725	0.00490845,0.0110428	1.74181,0.580814	0.000160361	0.000160364
3	rs13078697	16786761	C,C	T,T	0.2167,0.633929	0.00355563,0.0206242	0.00479895,0.00887361	0.338431,1.69651	0.000159307	0.000159309
3	rs9813309	17847771	C,NA	T,NA	0.023857,NA	0.0250842,NA	0.0129561,NA	1.2769,NA	0.000158967	0.000158971
3	rs62238521	18366586	C,C	G,G	0.880716,0.527778	0.0150631,0.0158184	0.00610001,0.00856258	1.86852,1.18916	0.000158919	0.000158925
3	rs142953005	16549346	T,NA	A,NA	0.975149,NA	-0.0123889,NA	0.0127009,NA	0.482351,NA	0.000157331	0.000157332
3	rs147980784	16804015	A,NA	G,NA	0.993042,NA	0.0366042,NA	0.0237851,NA	0.907222,NA	0.000156897	0.000156899
3	rs56983320	17308602	NA,T	NA,C	NA,0.968254	NA,0.0314209	NA,0.0243817	NA,0.704434	0.000156597	0.000156599
3	rs75251224	16805275	C,NA	T,NA	0.986084,NA	0.0193829,NA	0.0168779,NA	0.600681,NA	0.000155948	0.00015595
3	rs1025818	16965021	C,C	T,T	0.625249,0.470238	0.0192883,-0.00689175	0.00408453,0.00856454	5.63223,0.375716	0.000155749	0.000157423
3	rs57619428	16717701	A,A	G,G	0.979125,0.982143	0.0252039,-0.0364606	0.0138296,0.0322783	1.16504,0.587276	0.000155474	0.000155477
3	rs75114096	17639796	G,NA	A,NA	0.971173,NA	0.00462908,NA	0.0118166,NA	0.157861,NA	0.000155406	0.000155408
3	rs188621126	17751223	NA,T	NA,A	NA,0.960318	NA,0.0281081	NA,0.0218976	NA,0.700545	0.0001554	0.000155403
3	rs11720462	16798408	A,NA	G,NA	0.983101,NA	-0.00382455,NA	0.0153396,NA	0.0952251,NA	0.000155195	0.000155196
3	rs61448411	17687113	NA,A	NA,G	NA,0.924603	NA,-0.0199876	NA,0.0161901	NA,0.663552	0.000155181	0.000155183
3	rs77453793	18062110	NA,G	NA,A	NA,0.978175	NA,0.0353748	NA,0.0292559	NA,0.64473	0.000154692	0.000154694
3	rs1375636	16760629	A,A	G,G	0.375746,0.631944	-0.00362783,0.0185256	0.00408236,0.00886353	0.426912,1.4364	0.00015425	0.000154251
3	rs146948703	16614493	NA,C	NA,T	NA,0.981151	NA,-0.0396932	NA,0.0314332	NA,0.684726	0.000154217	0.000154219
3	rs75616616	16863638	A,NA	G,NA	0.99006,NA	0.0292238,NA	0.01993,NA	0.845998,NA	0.000154126	0.000154128
3	rs4688908	18152950	T,T	C,C	0.488072,0.064484	0.0148664,0.0141974	0.00395543,0.0174041	3.76714,0.382325	0.000153956	0.000153965
3	rs141684134	16664192	C,NA	G,NA	0.982107,NA	0.0169335,NA	0.014915,NA	0.591358,NA	0.000153925	0.000153927
3	rs140224494	17603942	T,NA	C,NA	0.989066,NA	-0.0455517,NA	0.0190121,NA	1.78047,NA	0.000153694	0.000153699
3	rs7625597	18152465	T,T	C,C	0.488072,0.064484	0.0148664,0.0141008	0.00395543,0.0174041	3.76714,0.379004	0.000153355	0.000153364
3	rs78437254	18351171	T,NA	C,NA	0.965209,NA	-0.0107912,NA	0.0107893,NA	0.498634,NA	0.000153298	0.0001533
3	rs62245936	17432134	A,NA	G,NA	0.966203,NA	-0.0231286,NA	0.0109412,NA	1.46188,NA	0.00015294	0.00015295
3	rs34937985	17126246	G,G	C,C	0.780318,0.949405	0.0236538,0.0156908	0.00477536,0.019504	6.1369,0.375601	0.000152541	0.000153426
3	rs17272579	16614721	G,NA	A,NA	0.955268,NA	-5.11454e-05,NA	0.00956466,NA	0.00185689,NA	0.00015241	0.000152411
3	rs150087126	16409900	NA,T	NA,C	NA,0.989087	NA,0.0521293	NA,0.0411453	NA,0.687885	0.000151601	0.000151603
3	rs186949843	17605370	NA,G	NA,C	NA,0.987103	NA,0.0455753	NA,0.0378862	NA,0.640176	0.000151524	0.000151526
3	rs79099706	16814022	T,NA	C,NA	0.984095,NA	-0.00512111,NA	0.0158037,NA	0.127317,NA	0.000150837	0.000150839
3	rs142232461	17950693	NA,A	NA,G	NA,0.948413	NA,-0.0231361	NA,0.0193256	NA,0.63594	0.000150572	0.000150574
3	rs895945	16759632	G,G	A,A	0.378728,0.630952	-0.00307822,0.0175657	0.00407601,0.00885857	0.346666,1.32442	0.000150503	0.000150504
3	rs73023533	16716864	A,NA	G,NA	0.956262,NA	-0.0152858,NA	0.00966771,NA	0.943664,NA	0.000150385	0.000150387
3	rs149384507	16651284	NA,G	NA,C	NA,0.957341	NA,-0.0254914	NA,0.0211527	NA,0.64176	0.000149863	0.000149865
3	rs140382505	16609214	C,NA	A,NA	0.979125,NA	0.0163715,NA	0.0138296,NA	0.626187,NA	0.000149774	0.000149776
3	rs143370064	16643306	NA,C	NA,T	NA,0.982143	NA,0.0392445	NA,0.0322783	NA,0.649646	0.000149721	0.000149723
3	rs73023527	16714014	C,NA	G,NA	0.956262,NA	-0.015255,NA	0.00966771,NA	0.940891,NA	0.000149666	0.000149668
3	rs139554704	17769797	NA,A	NA,G	NA,0.972222	NA,-0.030423	NA,0.0260119	NA,0.61588	0.000149508	0.00014951
3	rs143119747	16872512	NA,A	NA,T	NA,0.981151	NA,-0.0386724	NA,0.0314332	NA,0.660384	0.000149477	0.000149479
3	rs17042521	16683713	NA,A	NA,G	NA,0.743056	NA,0.0118582	NA,0.00978302	NA,0.646915	0.000148604	0.000148606
3	rs73160192	17960994	NA,T	NA,C	NA,0.952381	NA,-0.023503	NA,0.0200728	NA,0.616825	0.000148568	0.00014857
3	rs139591906	16758451	NA,G	NA,A	NA,0.987103	NA,0.0447459	NA,0.0378862	NA,0.624193	0.000148432	0.000148434
3	rs62238474	18268938	A,NA	C,NA	0.984095,NA	-0.0209475,NA	0.0158037,NA	0.732797,NA	0.000148254	0.000148256
3	rs11924655	18366448	C,C	T,T	0.500994,0.700397	0.00800136,-0.0195024	0.00395431,0.00933164	1.36626,1.43622	0.000147653	0.000147656
3	rs7640003	17434947	C,C	G,G	0.314115,0.228175	-0.0228854,0.00202607	0.00425961,0.0101861	7.11022,0.0745139	0.000147569	0.000476533
3	rs17042507	16678881	T,T	G,G	0.790258,0.872024	-0.0120699,-0.0153876	0.00485638,0.012796	1.88802,0.639865	0.000147332	0.000147336
3	rs73034334	18274236	T,NA	C,NA	0.969185,NA	0.024751,NA	0.0114407,NA	1.51556,NA	0.000147227	0.00014723
3	rs13080367	17612800	C,NA	T,NA	0.988072,NA	-0.0342916,NA	0.0182119,NA	1.22395,NA	0.000146706	0.00014671
3	rs149923220	17475857	NA,G	NA,A	NA,0.96627	NA,-0.0281353	NA,0.023678	NA,0.629421	0.00014656	0.000146562
3	rs114917239	18001796	NA,G	NA,T	NA,0.96131	NA,-0.0254334	NA,0.0221651	NA,0.599991	0.000146475	0.000146476
3	rs62245938	17439846	A,NA	G,NA	0.966203,NA	-0.0227939,NA	0.0109412,NA	1.42919,NA	0.000146064	0.000146073
3	rs60494904	17161442	A,A	G,G	0.911531,0.910714	-0.00241856,0.029983	0.00696238,0.0149907	0.137684,1.3421	0.000145595	0.000145596
3	rs191537148	17463373	C,NA	T,NA	0.994036,NA	-0.0586401,NA	0.0256781,NA	1.64992,NA	0.000145425	0.000145429
3	rs76609917	18198267	NA,G	NA,A	NA,0.984127	NA,-0.040253	NA,0.0342017	NA,0.621195	0.000145207	0.000145209
3	rs1035847	16680339	A,A	G,G	0.78827,0.865079	-0.0117992,-0.0161422	0.00483962,0.0125123	1.83071,0.705505	0.00014502	0.000145024
3	rs143433188	16704119	NA,G	NA,A	NA,0.970238	NA,0.0311029	NA,0.0251555	NA,0.66494	0.000144615	0.000144617
3	rs60804314	16853198	T,NA	G,NA	0.982107,NA	-0.00382864,NA	0.014915,NA	0.0983168,NA	0.00014437	0.000144371
3	rs80281043	16683345	NA,A	NA,C	NA,0.743056	NA,0.0115852	NA,0.00978302	NA,0.626482	0.000144	0.000144002
3	rs6442668	17161568	G,G	A,A	0.909543,0.910714	-0.00283693,0.0287469	0.00689297,0.0149907	0.167073,1.25842	0.000143376	0.000143377
3	rs75197137	17088399	NA,T	NA,C	NA,0.927579	NA,0.0179067	NA,0.0164929	NA,0.556577	0.000143355	0.000143357
3	rs117615391	16595902	NA,G	NA,A	NA,0.958333	NA,-0.0238917	NA,0.0213919	NA,0.578302	0.000143081	0.000143083
3	rs1375819	17336746	C,NA	T,NA	0.89165,NA	-0.00341444,NA	0.00636104,NA	0.228101,NA	0.000142631	0.000142632
3	rs75492944	17833763	NA,T	NA,C	NA,0.957341	NA,0.0254438	NA,0.0211527	NA,0.640109	0.000142396	0.000142398
3	rs34240418	16547738	C,C	G,G	0.909543,0.856151	0.00959461,0.0255212	0.00689297,0.0121808	0.785315,1.44186	0.00014226	0.000142262
3	rs2053453	16854419	A,NA	G,NA	0.982107,NA	-0.00364977,NA	0.014915,NA	0.0932961,NA	0.000141838	0.000141839
3	rs75330476	17403545	A,NA	C,NA	0.895626,NA	-0.00308347,NA	0.00646666,NA	0.198263,NA	0.000141835	0.000141836
3	rs149003335	17486259	NA,A	NA,T	NA,0.981151	NA,0.0371493	NA,0.0314332	NA,0.624766	0.000141002	0.000141004
3	rs77856403	16803306	C,NA	G,NA	0.99006,NA	0.0237345,NA	0.01993,NA	0.631347,NA	0.000140809	0.000140811
3	rs9811661	16699558	A,A	G,G	0.631213,0.935516	-0.00773454,-0.0372524	0.00409792,0.0174041	1.22839,1.49054	0.000140783	0.000140786
3	rs77329178	16608924	NA,A	NA,C	NA,0.949405	NA,0.0240958	NA,0.019504	NA,0.664201	0.00014049	0.000140492
3	rs4342095	17180725	G,G	A,A	0.924453,0.535714	-0.0141221,0.00341116	0.00748151,0.00857124	1.22856,0.160744	0.000140464	0.000140465
3	rs7632318	18158687	G,G	A,A	0.535785,0.08631	0.0144909,0.012557	0.00396447,0.0152221	3.59011,0.387836	0.000140091	0.000140098
3	rs73816228	16855334	C,NA	T,NA	0.982107,NA	-0.00351885,NA	0.014915,NA	0.0896482,NA	0.000140025	0.000140027
3	rs6765532	16855859	T,NA	C,NA	0.982107,NA	-0.00351885,NA	0.014915,NA	0.0896482,NA	0.000140025	0.000140027
3	rs79727112	16598900	NA,C	NA,T	NA,0.948413	NA,0.0236873	NA,0.0193256	NA,0.656958	0.000139433	0.000139435
3	rs6778524	16855953	C,NA	T,NA	0.982107,NA	-0.00347521,NA	0.014915,NA	0.0884371,NA	0.000139428	0.00013943
3	rs184416398	17497008	NA,G	NA,A	NA,0.964286	NA,-0.0263429	NA,0.0230345	NA,0.597259	0.000139329	0.000139331
3	rs73032587	18249906	T,NA	C,NA	0.968191,NA	0.0248358,NA	0.0112664,NA	1.56075,NA	0.000139144	0.000139148
3	rs9868094	16771753	A,A	G,G	0.49503,0.979167	-0.00956534,-0.0285226	0.00395449,0.0299292	1.80772,0.467769	0.000138965	0.000138968
3	rs35846759	18282821	G,NA	A,NA	0.864811,NA	0.0143658,NA	0.0057824,NA	1.88683,NA	0.000138752	0.000138755
3	rs189629366	18039725	C,NA	G,NA	0.99503,NA	0.0447927,NA	0.0281148,NA	0.954231,NA	0.000138718	0.000138722
3	rs62245941	17451311	A,NA	G,NA	0.972167,NA	-0.0249045,NA	0.0120196,NA	1.41719,NA	0.00013838	0.000138387
3	rs62245916	17390991	C,NA	T,NA	0.958251,NA	-0.0191528,NA	0.00988495,NA	1.2784,NA	0.000138067	0.000138072
3	rs9310496	16422989	G,G	A,A	0.797217,0.810516	0.00997715,0.0084449	0.0049174,0.0109078	1.37198,0.357726	0.000137871	0.000137873
3	rs117581401	16832944	NA,T	NA,G	NA,0.967262	NA,-0.0288481	NA,0.0240217	NA,0.638681	0.000137855	0.000137857
3	rs76505442	18234179	NA,C	NA,T	NA,0.831349	NA,0.0135509	NA,0.0114161	NA,0.628509	0.000137688	0.000137689
3	rs139618111	16718502	A,NA	G,NA	0.985089,NA	0.0178976,NA	0.0163138,NA	0.564465,NA	0.000137575	0.000137576
3	rs144464914	17736289	NA,G	NA,A	NA,0.989087	NA,0.0473771	NA,0.0411453	NA,0.602854	0.000137471	0.000137473
3	rs76717477	17928598	NA,G	NA,A	NA,0.951389	NA,-0.0219392	NA,0.0198773	NA,0.569104	0.000137459	0.000137461
3	rs73169995	17987485	NA,A	NA,G	NA,0.960318	NA,-0.0239392	NA,0.0218976	NA,0.56179	0.000137453	0.000137455
3	rs146001478	17435090	NA,G	NA,A	NA,0.996032	NA,-0.0777175	NA,0.0679934	NA,0.596823	0.000137397	0.000137399
3	rs138724139	17304362	NA,G	NA,A	NA,0.996032	NA,-0.0776294	NA,0.0679934	NA,0.5959	0.000137206	0.000137208
3	rs147369783	17939629	NA,G	NA,A	NA,0.950397	NA,-0.021738	NA,0.0196877	NA,0.569389	0.000137081	0.000137083
3	rs74622255	16730576	T,NA	G,NA	0.956262,NA	-0.0146765,NA	0.00966771,NA	0.889439,NA	0.000137015	0.000137017
3	rs1965431	16423871	G,G	T,T	0.797217,0.8125	0.00988058,0.00899226	0.0049174,0.0109519	1.3516,0.385516	0.000136879	0.000136881
3	rs73816230	16856969	A,NA	C,NA	0.982107,NA	-0.00328121,NA	0.014915,NA	0.0830852,NA	0.00013682	0.000136822
3	rs2114774	16712488	T,T	C,C	0.181909,0.479167	0.00218467,0.0202405	0.00512521,0.00855678	0.173978,1.74451	0.000136744	0.000136746
3	rs73024213	16498853	G,NA	A,NA	0.925447,NA	0.0101032,NA	0.00752717,NA	0.745887,NA	0.000136402	0.000136404
3	rs143924156	17371404	NA,A	NA,G	NA,0.982143	NA,-0.0346919	NA,0.0322783	NA,0.54902	0.000136324	0.000136326
3	rs148547833	18073329	NA,T	NA,C	NA,0.979167	NA,-0.0328017	NA,0.0299292	NA,0.563695	0.000135964	0.000135966
3	rs75286828	17955176	NA,A	NA,T	NA,0.951389	NA,-0.0216892	NA,0.0198773	NA,0.560347	0.000135624	0.000135626
3	rs73023521	16710928	T,NA	C,NA	0.956262,NA	-0.0146,NA	0.00966771,NA	0.882741,NA	0.000135461	0.000135463
3	rs79218622	16973543	T,NA	C,NA	0.922465,NA	-0.0188453,NA	0.00739292,NA	1.96658,NA	0.000134858	0.000134865
3	rs13096519	18344133	C,C	G,G	0.5,0.703373	0.00868908,-0.0179705	0.0039543,0.00935847	1.55294,1.261	0.000134728	0.000134731
3	rs138414660	18293896	NA,C	NA,T	NA,0.959325	NA,0.0235795	NA,0.0216401	NA,0.559281	0.000134645	0.000134647
3	rs79858553	16511138	NA,C	NA,G	NA,0.875992	NA,-0.0140551	NA,0.0129696	NA,0.555172	0.000134404	0.000134406
3	rs117854194	16472326	NA,T	NA,C	NA,0.977182	NA,0.0316639	NA,0.0286274	NA,0.57074	0.000134327	0.000134329
3	rs139208708	18179512	NA,C	NA,G	NA,0.983135	NA,0.0372695	NA,0.0331973	NA,0.582398	0.000134325	0.000134327
3	rs77022336	17439713	NA,T	NA,C	NA,0.973214	NA,0.0291802	NA,0.0264757	NA,0.567999	0.000134288	0.00013429
3	rs79157726	16650324	NA,A	NA,G	NA,0.959325	NA,-0.023988	NA,0.0216401	NA,0.572438	0.00013409	0.000134092
3	rs62238506	18358805	A,A	T,T	0.880716,0.529762	0.014605,0.0154822	0.00610001,0.00856454	1.77848,1.15088	0.000133865	0.00013387
3	rs75806708	17073167	G,NA	A,NA	0.985089,NA	-0.0327628,NA	0.0163138,NA	1.35054,NA	0.000133695	0.000133699
3	rs189016705	17752939	NA,G	NA,A	NA,0.992063	NA,0.0537085	NA,0.0481747	NA,0.576909	0.000133499	0.000133501
3	rs12492209	16729990	G,NA	A,NA	0.956262,NA	-0.0144748,NA	0.00966771,NA	0.87182,NA	0.000132971	0.000132973
3	rs7650452	16853395	T,NA	G,NA	0.982107,NA	-0.00298162,NA	0.014915,NA	0.0749185,NA	0.000132931	0.000132932
3	rs74886368	17775365	T,NA	C,NA	0.972167,NA	0.00294982,NA	0.0120196,NA	0.0935934,NA	0.000132776	0.000132778
3	rs147625409	17153443	NA,A	NA,G	NA,0.982143	NA,-0.0341361	NA,0.0322783	NA,0.537217	0.000132634	0.000132636
3	rs78671488	16709994	T,NA	C,NA	0.956262,NA	-0.0144533,NA	0.00966771,NA	0.869945,NA	0.000132549	0.000132551
3	rs75389833	16856295	A,NA	T,NA	0.982107,NA	-0.00293805,NA	0.014915,NA	0.0737406,NA	0.000132379	0.00013238
3	rs73040829	17449230	T,NA	C,NA	0.99006,NA	0.0234546,NA	0.01993,NA	0.621138,NA	0.000132333	0.000132334
3	rs148362665	16968996	A,NA	G,NA	0.994036,NA	-0.0360325,NA	0.0256781,NA	0.794402,NA	0.000132162	0.000132164
3	rs34582652	18124170	T,NA	A,NA	0.987078,NA	0.0322901,NA	0.0175062,NA	1.18635,NA	0.000132114	0.000132116
3	rs13086004	18337122	T,T	G,G	0.500994,0.699405	0.00910632,-0.0173565	0.00395431,0.00932283	1.67192,1.20313	0.000132063	0.000132066
3	rs77934011	18174417	NA,A	NA,G	NA,0.890873	NA,-0.0144752	NA,0.0137097	NA,0.536043	0.00013195	0.000131951
3	rs35696353	16414556	T,NA	C,NA	0.976143,NA	0.0157018,NA	0.0129561,NA	0.646769,NA	0.000131245	0.000131246
3	rs118112789	18267772	NA,A	NA,G	NA,0.959325	NA,0.0231649	NA,0.0216401	NA,0.546053	0.000131221	0.000131223
3	rs138351736	17186763	NA,T	NA,C	NA,0.96627	NA,-0.025651	NA,0.023678	NA,0.554922	0.000131115	0.000131117
3	rs145397820	16733008	T,NA	G,NA	0.956262,NA	-0.0143764,NA	0.00966771,NA	0.86328,NA	0.000131062	0.000131064
3	rs13087112	18189937	G,NA	A,NA	0.930418,NA	0.0131224,NA	0.00777053,NA	1.03968,NA	0.000131039	0.000131041
3	rs1449536	16739637	C,C	A,A	0.224652,0.477183	0.00605745,0.0191239	0.00473736,0.00855827	0.696765,1.59437	0.000130666	0.000130668
3	rs112977551	18033740	T,T	C,C	0.985089,0.986111	0.0327841,-0.00106386	0.0163138,0.0365264	1.35189,0.0102103	0.000130544	0.000130545
3	rs150171829	16442030	NA,T	NA,C	NA,0.96627	NA,0.0272401	NA,0.023678	NA,0.602125	0.000130447	0.000130449
3	rs147617817	18040351	A,NA	G,NA	0.985089,NA	0.0234671,NA	0.0163138,NA	0.823048,NA	0.000130416	0.00013042
3	rs144567423	16830142	NA,A	NA,C	NA,0.967262	NA,-0.0275677	NA,0.0240217	NA,0.600106	0.000130338	0.00013034
3	rs79900632	16856310	C,NA	A,NA	0.982107,NA	-0.00276371,NA	0.014915,NA	0.0690531,NA	0.000130204	0.000130205
3	rs76784056	17394699	T,NA	C,NA	0.958251,NA	-0.0187398,NA	0.00988495,NA	1.23667,NA	0.000130052	0.000130057
3	rs56981635	17380210	T,NA	C,NA	0.893638,NA	-0.00359327,NA	0.00641306,NA	0.240127,NA	0.000130009	0.00013001
3	rs79914216	16694200	A,NA	G,NA	0.940358,NA	0.00864618,NA	0.00834865,NA	0.522342,NA	0.000129926	0.000129926
3	rs34618555	16693778	T,NA	C,NA	0.940358,NA	0.00864618,NA	0.00834865,NA	0.522342,NA	0.000129926	0.000129926
3	rs114521505	17408018	G,NA	A,NA	0.949304,NA	0.0126096,NA	0.00901262,NA	0.79107,NA	0.000129778	0.000129779
3	rs139488500	17489714	T,NA	C,NA	0.993042,NA	0.0237845,NA	0.0237851,NA	0.498497,NA	0.000129651	0.000129653
3	rs62238503	18355452	T,T	A,A	0.880716,0.525794	0.0145096,0.0154304	0.00610001,0.00856075	1.76001,1.14586	0.000129456	0.00012946
3	rs75633615	16645156	NA,C	NA,G	NA,0.874008	NA,0.0147038	NA,0.0128817	NA,0.595705	0.000129378	0.00012938
3	rs75822346	17338051	NA,C	NA,T	NA,0.986111	NA,0.0397022	NA,0.0365264	NA,0.557425	0.000129367	0.000129369
3	rs140176242	17615777	A,NA	G,NA	0.977137,NA	0.0223863,NA	0.0132281,NA	1.04295,NA	0.000129272	0.000129277
3	rs4685366	16656331	G,G	A,A	0.56163,0.748016	0.00137609,0.0176229	0.00398468,0.00984603	0.136776,1.13384	0.000129068	0.000129069
3	rs117434981	16519009	NA,A	NA,G	NA,0.878968	NA,-0.0137224	NA,0.0131059	NA,0.530061	0.000129063	0.000129065
3	rs12485690	16458697	T,T	G,G	0.88171,0.944444	-0.00926825,-0.0304875	0.00612213,0.0186617	0.885879,0.990024	0.000129034	0.000129036
3	rs68161665	16698407	G,G	A,A	0.936382,0.821429	0.00897468,0.0189489	0.00810069,0.0111612	0.572013,1.04791	0.000129003	0.000129005
3	rs75578033	17674496	NA,C	NA,A	NA,0.990079	NA,0.0464365	NA,0.0431319	NA,0.550287	0.000128925	0.000128927
3	rs114870469	18310076	T,NA	C,NA	0.966203,NA	-0.00828825,NA	0.0109412,NA	0.34801,NA	0.000128906	0.000128907
3	rs6775009	18049324	NA,C	NA,A	NA,0.912698	NA,-0.0166624	NA,0.0151436	NA,0.566704	0.000128865	0.000128867
3	rs181812165	17800040	G,NA	T,NA	0.992048,NA	0.0454081,NA	0.0222601,NA	1.3834,NA	0.000128482	0.000128486
3	rs73167504	17677210	NA,C	NA,A	NA,0.922619	NA,-0.0169227	NA,0.0159983	NA,0.53737	0.000128396	0.000128397
3	rs690023	16386354	A,A	G,G	0.60338,0.473214	-0.00301907,-0.0188353	0.00404163,0.00856165	0.341924,1.5558	0.000128311	0.000128313
3	rs150289326	18299223	NA,C	NA,T	NA,0.920635	NA,0.0164763	NA,0.0158141	NA,0.526555	0.000128167	0.000128169
3	rs80250471	17358134	NA,C	NA,T	NA,0.988095	NA,0.0423808	NA,0.0394133	NA,0.549375	0.000127748	0.00012775
3	rs114951998	16436460	C,NA	G,NA	0.956262,NA	0.00399353,NA	0.00966771,NA	0.16778,NA	0.000127667	0.000127668
3	rs9819032	16741623	T,T	G,G	0.224652,0.478175	0.00605745,0.0190714	0.00473736,0.00855751	0.696765,1.58771	0.000127302	0.000127304
3	rs73025414	16738707	A,NA	G,NA	0.956262,NA	-0.0141747,NA	0.00966771,NA	0.84589,NA	0.000127273	0.000127275
3	rs11128805	16708533	T,T	C,C	0.284294,0.531746	-0.00150879,0.0195716	0.00438317,0.00856664	0.136273,1.65103	0.000127037	0.000127038
3	rs690014	16402559	G,G	A,A	0.54672,0.6875	0.00597823,0.0105587	0.00397168,0.00922235	0.878543,0.598168	0.000126849	0.00012685
3	rs1123951	16694843	A,A	C,C	0.936382,0.821429	0.00856185,0.0193528	0.00810069,0.0111612	0.536788,1.08129	0.000126822	0.000126824
3	rs7430812	18338923	A,A	G,G	0.500994,0.705357	0.00901253,-0.0174086	0.00395431,0.00937671	1.6448,1.19811	0.000126815	0.000126818
3	rs9851398	16740865	G,G	A,A	0.224652,0.478175	0.0059236,0.0191222	0.00473736,0.00855751	0.675404,1.59437	0.000126736	0.000126738
3	rs60291092	16757233	C,C	T,T	0.978131,0.975198	0.020503,-0.0394673	0.0135185,0.0274863	0.888225,0.820926	0.000126404	0.000126406
3	rs117502685	18299281	NA,T	NA,A	NA,0.920635	NA,0.016241	NA,0.0158141	NA,0.516523	0.000126266	0.000126268
3	rs539082056	16531226	T,NA	C,NA	0.994036,NA	-0.033094,NA	0.0256781,NA	0.704509,NA	0.000126189	0.000126191
3	rs11925307	16649086	A,A	G,G	0.722664,0.752976	0.00172133,0.0173942	0.0044164,0.00991158	0.156945,1.10089	0.00012581	0.000125811
3	rs114196628	16421545	G,NA	A,NA	0.980119,NA	0.0238724,NA	0.0141639,NA	1.03666,NA	0.000125606	0.000125608
3	rs116059277	17254474	T,NA	C,NA	0.992048,NA	0.0178803,NA	0.0222601,NA	0.374859,NA	0.000125542	0.000125543
3	rs80022771	17769148	T,NA	A,NA	0.972167,NA	0.00246449,NA	0.0120196,NA	0.076994,NA	0.000125452	0.000125453
3	rs143124163	17589084	NA,C	NA,A	NA,0.980159	NA,0.0322777	NA,0.0306528	NA,0.534117	0.000125382	0.000125383
3	rs74535668	16513463	NA,T	NA,C	NA,0.878968	NA,-0.013344	NA,0.0131059	NA,0.510607	0.000125375	0.000125376
3	rs78792614	17431102	NA,T	NA,A	NA,0.988095	NA,0.0415907	NA,0.0394133	NA,0.53564	0.000125216	0.000125217
3	rs144902908	17380221	NA,C	NA,T	NA,0.973214	NA,-0.0264768	NA,0.0264757	NA,0.498542	0.000124845	0.000124847
3	rs4688905	18158662	A,A	G,G	0.535785,0.109127	0.0144909,0.00864704	0.00396447,0.0137097	3.59011,0.277184	0.000124708	0.000124714
3	rs9818882	16711443	A,A	G,G	0.181909,0.480159	0.00312169,0.0200453	0.00512521,0.00855609	0.265626,1.71807	0.000124638	0.000124639
3	rs73025420	16741599	G,NA	A,NA	0.956262,NA	-0.0140221,NA	0.00966771,NA	0.832842,NA	0.000124515	0.000124517
3	rs75062519	17425260	NA,C	NA,T	NA,0.988095	NA,0.0412405	NA,0.0394133	NA,0.529597	0.000124124	0.000124126
3	rs111387539	16805331	C,NA	T,NA	0.966203,NA	0.00388502,NA	0.0109412,NA	0.141145,NA	0.000124	0.000124002
3	rs11716987	17175713	C,C	T,T	0.803181,0.829365	-0.00641288,0.0117021	0.00497278,0.0113631	0.705114,0.518429	0.0001238	0.000123801
3	rs75356537	17540475	NA,T	NA,C	NA,0.968254	NA,0.0248258	NA,0.0243817	NA,0.510638	0.00012379	0.000123792
3	rs56868990	17986475	NA,C	NA,T	NA,0.960318	NA,-0.0216426	NA,0.0218976	NA,0.490826	0.000123442	0.000123443
3	rs17201097	18186326	C,NA	T,NA	0.967197,NA	0.0122452,NA	0.0111,NA	0.568709,NA	0.000123276	0.000123278
3	rs189977138	17409581	A,NA	T,NA	0.974155,NA	0.0143522,NA	0.0124606,NA	0.603107,NA	0.000123158	0.00012316
3	rs67394831	16696849	C,C	G,G	0.936382,0.821429	0.00860875,0.0190804	0.00810069,0.0111612	0.540743,1.05872	0.000123012	0.000123013
3	rs7627823	16520231	NA,C	NA,T	NA,0.87996	NA,-0.0131531	NA,0.0131525	NA,0.498543	0.000122992	0.000122993
3	rs141435342	16751433	A,A	G,G	0.760437,0.571429	0.00803742,0.0141076	0.00463231,0.00863795	1.08235,0.989601	0.000122854	0.000122855
3	rs117518595	17615086	NA,C	NA,T	NA,0.958333	NA,0.022147	NA,0.0213919	NA,0.522112	0.000122408	0.00012241
3	rs113666526	16752062	C,C	A,A	0.978131,0.975198	0.0194089,-0.0416654	0.0135185,0.0274863	0.820797,0.887547	0.000122344	0.000122347
3	rs17044269	18141962	C,NA	T,NA	0.974155,NA	0.0121508,NA	0.0124606,NA	0.482154,NA	0.000122165	0.000122166
3	rs78584180	17315773	G,NA	A,NA	0.974155,NA	0.00404873,NA	0.0124606,NA	0.127704,NA	0.000122081	0.000122082
3	rs75636199	17919515	NA,G	NA,C	NA,0.951389	NA,-0.0196155	NA,0.0198773	NA,0.489823	0.000122015	0.000122017
3	rs733786	16709868	G,G	A,A	0.2833,0.530754	-0.00132357,0.0194887	0.00438781,0.00856557	0.11752,1.64032	0.000121948	0.000121949
3	rs73146234	16514355	NA,C	NA,A	NA,0.878968	NA,-0.0129653	NA,0.0131059	NA,0.491428	0.000121884	0.000121886
3	rs76860349	18269775	T,NA	C,NA	0.975149,NA	0.0133559,NA	0.0127009,NA	0.533142,NA	0.000121864	0.000121865
3	rs9876137	16961265	G,G	A,A	0.629225,0.462302	0.0244199,-0.00342728	0.00409337,0.00857375	8.6134,0.161562	0.000121787	0.00021096
3	rs138184011	17126554	NA,T	NA,C	NA,0.985119	NA,0.0353474	NA,0.0353055	NA,0.499301	0.000121768	0.000121769
3	rs7628639	16765879	A,A	G,G	0.496024,0.980159	-0.00933543,-0.0261426	0.00395442,0.0306528	1.73903,0.404795	0.000121503	0.000121505
3	rs1900939	16752874	T,T	C,C	0.761431,0.570437	0.00809222,0.014153	0.00463892,0.00863547	1.09105,0.994708	0.000121436	0.000121437
3	rs76025996	17935966	NA,C	NA,T	NA,0.951389	NA,-0.0194911	NA,0.0198773	NA,0.485712	0.000121283	0.000121284
3	rs114433593	17054484	C,NA	T,NA	0.982107,NA	0.0127785,NA	0.014915,NA	0.407179,NA	0.000121224	0.000121225
3	rs143112382	16456962	NA,G	NA,T	NA,0.977182	NA,0.0301607	NA,0.0286274	NA,0.534493	0.000121169	0.000121171
3	rs112849535	16895788	C,NA	T,NA	0.965209,NA	0.00602843,NA	0.0107893,NA	0.239322,NA	0.000121113	0.000121115
3	rs79203570	16560104	C,C	T,T	0.949304,0.960318	0.0211045,-0.0116578	0.00901262,0.0218976	1.71674,0.225875	0.000121108	0.00012111
3	rs1529599	17958829	A,A	G,G	0.576541,0.113095	0.013706,0.0238397	0.00400146,0.0134972	3.21166,1.11154	0.000121023	0.000121031
3	rs1375634	16756442	T,T	G,G	0.761431,0.571429	0.00804889,0.0141865	0.00463892,0.00863795	1.08235,0.997751	0.000120742	0.000120743
3	rs7432183	18361019	A,A	T,T	0.530815,0.700397	0.00596341,-0.0197443	0.00396183,0.00933164	0.878543,1.46397	0.000120708	0.00012071
3	rs117196188	17415261	NA,T	NA,G	NA,0.975198	NA,0.0287293	NA,0.0274863	NA,0.528826	0.000120677	0.000120678
3	rs12492816	16459068	C,C	A,A	0.88171,0.953373	-0.00944122,-0.0322214	0.00612213,0.0202746	0.90996,0.950765	0.000120668	0.00012067
3	rs117717950	18349780	NA,C	NA,T	NA,0.959325	NA,0.0211986	NA,0.0216401	NA,0.485076	0.000120558	0.00012056
3	rs6442603	16476846	C,C	T,T	0.719682,0.720238	-0.00471844,0.0199484	0.00440194,0.00952293	0.547042,1.4414	0.000120425	0.000120427
3	rs574691	16381625	G,NA	A,NA	0.917495,NA	-0.00794751,NA	0.00718617,NA	0.570651,NA	0.000119925	0.000119926
3	rs71539629	16811902	G,NA	T,NA	0.969185,NA	0.035574,NA	0.0114407,NA	2.7271,NA	0.000119842	0.000119886
3	rs115119750	17907745	NA,T	NA,C	NA,0.950397	NA,-0.0189193	NA,0.0196877	NA,0.472928	0.000119816	0.000119818
3	rs7426680	16742169	G,G	A,A	0.224652,0.477183	0.00596514,0.0188748	0.00473736,0.00855827	0.682002,1.56189	0.000119803	0.000119805
3	rs75597585	17955576	NA,T	NA,A	NA,0.97619	NA,-0.0268518	NA,0.0280389	NA,0.470785	0.00011977	0.000119771
3	rs189168319	17859866	NA,T	NA,C	NA,0.972222	NA,-0.024837	NA,0.0260119	NA,0.468954	0.000119463	0.000119464
3	rs59302066	16747570	A,A	G,G	0.979125,0.977182	0.0215613,-0.0386992	0.0138296,0.0286274	0.924524,0.753425	0.000119285	0.000119287
3	rs146507932	16842629	G,NA	A,NA	0.992048,NA	-0.0164991,NA	0.0222601,NA	0.338591,NA	0.000119191	0.000119192
3	rs138483263	16836784	A,NA	G,NA	0.992048,NA	-0.0164991,NA	0.0222601,NA	0.338591,NA	0.000119191	0.000119192
3	rs142529083	17248071	NA,A	NA,G	NA,0.977182	NA,0.0285912	NA,0.0286274	NA,0.497678	0.000119148	0.000119149
3	rs75922940	16531527	NA,G	NA,A	NA,0.886905	NA,-0.0133523	NA,0.0134972	NA,0.491428	0.000119089	0.00011909
3	rs2278298	16581846	NA,A	NA,C	NA,0.972222	NA,0.0261293	NA,0.0260119	NA,0.501509	0.000118923	0.000118925
3	rs1155880	16699910	T,T	C,C	0.936382,0.821429	0.00874476,0.0186018	0.00810069,0.0111612	0.552282,1.0196	0.000118872	0.000118873
3	rs62249395	17262740	C,NA	T,NA	0.968191,NA	-0.0214202,NA	0.0112664,NA	1.24208,NA	0.000118312	0.000118319
3	rs118100324	17155751	NA,T	NA,A	NA,0.920635	NA,-0.015023	NA,0.0158141	NA,0.465814	0.000118137	0.000118139
3	rs13077235	17126825	T,T	C,C	0.796223,0.988095	0.0234368,0.0129967	0.00490845,0.0394133	5.74495,0.129839	0.000118137	0.000118355
3	rs117840010	18132357	NA,C	NA,T	NA,0.97619	NA,0.0283638	NA,0.0280389	NA,0.506215	0.000118097	0.000118099
3	rs6774125	16532295	NA,G	NA,C	NA,0.886905	NA,-0.0132048	NA,0.0134972	NA,0.484249	0.000117877	0.000117879
3	rs78217472	18013323	NA,C	NA,T	NA,0.917659	NA,-0.0154416	NA,0.0155508	NA,0.493873	0.000117859	0.000117861
3	rs76082598	17908644	NA,G	NA,A	NA,0.951389	NA,-0.0188804	NA,0.0198773	NA,0.465733	0.000117816	0.000117817
3	rs62245776	17765105	T,NA	C,NA	0.970179,NA	-0.0218776,NA	0.0116239,NA	1.22316,NA	0.000117733	0.000117738
3	rs6789316	17065116	A,A	T,T	0.200795,0.178571	0.0107791,-0.0127351	0.00493553,0.0111612	1.53815,0.595398	0.000117454	0.000117456
3	rs62236346	16459584	C,C	T,T	0.880716,0.955357	-0.00951239,-0.0335177	0.00610001,0.0206987	0.924817,0.977238	0.000117136	0.000117138
3	rs148318521	17605930	NA,A	NA,T	NA,0.97619	NA,0.0269632	NA,0.0280389	NA,0.473361	0.000116898	0.0001169
3	rs56272717	17871158	G,NA	C,NA	0.894632,NA	-0.00354228,NA	0.00643966,NA	0.234876,NA	0.00011671	0.000116712
3	rs7355792	16724345	T,T	C,C	0.17992,0.469246	0.0026168,0.0195782	0.00514721,0.00856557	0.213832,1.65222	0.00011654	0.000116541
3	rs4685375	16742471	C,C	A,A	0.224652,0.477183	0.00601129,0.0187325	0.00473736,0.00855827	0.689366,1.54348	0.000116511	0.000116513
3	rs78892590	16784325	NA,G	NA,A	NA,0.990079	NA,-0.0435843	NA,0.0431319	NA,0.505482	0.000116397	0.000116399
3	rs117034001	17841179	NA,T	NA,C	NA,0.981151	NA,0.0305303	NA,0.0314332	NA,0.479632	0.000116389	0.000116391
3	rs7622901	18359988	A,A	G,G	0.531809,0.703373	0.0060103,-0.019749	0.00396233,0.00935847	0.888396,1.45799	0.000116388	0.000116389
3	rs12107332	16851434	G,NA	C,NA	0.789264,NA	-0.0198949,NA	0.00484796,NA	4.39098,NA	0.000116376	0.000117208
3	rs79695132	16461197	NA,T	NA,A	NA,0.768849	NA,-0.0102196	NA,0.0101399	NA,0.503733	0.000116228	0.000116229
3	rs78173787	17502711	NA,C	NA,G	NA,0.956349	NA,-0.0194845	NA,0.0209218	NA,0.453831	0.000116021	0.000116023
3	rs712877	16428593	A,NA	G,NA	0.897614,NA	-0.00878763,NA	0.0065219,NA	0.749945,NA	0.000115638	0.00011564
3	rs7623647	17165890	T,T	A,A	0.803181,0.838294	-0.00623661,0.0118553	0.00497278,0.0116103	0.67822,0.512571	0.000115417	0.000115418
3	rs6442626	16719255	G,G	A,A	0.17992,0.468254	0.0026168,0.0195296	0.00514721,0.00856664	0.213832,1.64544	0.000115342	0.000115343
3	rs369110325	17022486	NA,G	NA,A	NA,0.977182	NA,-0.0297943	NA,0.0286274	NA,0.525804	0.000115314	0.000115315
3	rs7431232	18360831	C,C	A,A	0.530815,0.699405	0.00605569,-0.0194286	0.00396183,0.00932283	0.8983,1.4299	0.00011526	0.000115262
3	rs79665717	16756002	C,NA	T,NA	0.900596,NA	-0.0221776,NA	0.00660805,NA	3.10216,NA	0.000115247	0.000115273
3	rs140913922	17491077	NA,T	NA,A	NA,0.988095	NA,0.038132	NA,0.0394133	NA,0.477167	0.00011522	0.000115221
3	rs76515332	17196412	NA,T	NA,C	NA,0.909722	NA,0.0147782	NA,0.0149162	NA,0.4924	0.000115185	0.000115186
3	rs76653771	16783208	NA,A	NA,C	NA,0.990079	NA,-0.0429464	NA,0.0431319	NA,0.495671	0.000114841	0.000114842
3	rs11916255	18352006	T,T	C,C	0.531809,0.703373	0.0062411,-0.0194555	0.00396233,0.00935847	0.938431,1.42453	0.000114613	0.000114615
```
