## Supplementary material for "Characterization of shared and ancestry-specific signals driving complex traits using multi-ancestry fine-mapping": susiex_nc3.cs80.snp

```
BP	SNP	PIP(CS1)	LogBF(CS1,Pop1)	LogBF(CS1,Pop2)	PIP(CS2)	LogBF(CS2,Pop1)	LogBF(CS2,Pop2)	PIP(CS3)	LogBF(CS3,Pop1)	LogBF(CS3,Pop2)
16375930	rs77856994	6.9781e-10	-1.65472e-10	-1.05543	7.81949e-10	-1.65472e-10	-1.08537	0.000106229	-1.65472e-10	-1.06884
16376279	rs538525	8.74299e-11	-1.83163	-1.30091	1.15768e-10	-1.66362	-1.33195	1.65985e-05	-1.62481	-1.30031
16376440	rs690573	8.87562e-11	-1.83528	-1.28221	1.1724e-10	-1.67113	-1.3118	1.68972e-05	-1.63296	-1.27433
16376527	rs76621921	6.7811e-10	-1.65472e-10	-1.08407	7.61152e-10	-1.65472e-10	-1.11232	0.000103416	-1.65472e-10	-1.09568
16376664	rs690555	2.71314e-10	-0.576295	-1.42381	3.04307e-10	-0.606884	-1.42223	4.98411e-05	-0.401857	-1.42374
16376752	rs145215854	3.62567e-10	-1.71017	-2.96935e-10	3.82474e-10	-1.80049	-2.96935e-10	5.43219e-05	-1.73951	-2.96935e-10
16377067	rs690522	9.04712e-11	-1.83138	-1.26697	1.15166e-10	-1.70014	-1.30064	1.63612e-05	-1.68117	-1.25835
16377150	rs13083266	1.33346e-10	-1.72851	-0.981922	1.40918e-10	-1.82198	-0.976998	2.0519e-05	-1.72379	-0.989288
16377434	rs690267	2.66557e-10	-0.593869	-1.42392	2.98751e-10	-0.624251	-1.42329	4.89515e-05	-0.42057	-1.42303
16377525	rs71310335	1.15951e-09	-0.547622	-2.96935e-10	8.62489e-10	-0.987332	-2.96935e-10	0.000242814	-0.24214	-2.96935e-10
16377889	rs73142385	6.66196e-10	-1.65472e-10	-1.10179	7.4835e-10	-1.65472e-10	-1.12928	0.00010163	-1.65472e-10	-1.11309
16378181	rs55956042	2.10158e-10	-1.03758	-1.21794	1.55205e-10	-1.50052	-1.20189	2.54302e-05	-1.35557	-1.14293
16378182	rs11923948	1.75066e-10	-1.0195	-1.41872	1.46909e-10	-1.33961	-1.41773	1.80683e-05	-1.42274	-1.41754
16378930	rs869120	1.08916e-10	-1.67892	-1.23388	1.36187e-10	-1.56744	-1.26568	2.05841e-05	-1.49295	-1.21696
16379227	rs2001468	6.49709e-10	-1.65472e-10	-1.12685	7.30643e-10	-1.65472e-10	-1.15323	9.91597e-05	-1.65472e-10	-1.1377
16379311	rs143235161	1.04349e-10	-1.53398	-1.42166	1.11731e-10	-1.60939	-1.42167	1.59367e-05	-1.54446	-1.42134
16379478	rs147518081	9.02739e-11	-1.68254	-1.41799	9.5462e-11	-1.77029	-1.41814	1.3099e-05	-1.74461	-1.41729
16380890	rs690437	5.84003e-10	-1.58973	0.356256	5.99598e-10	-1.73891	0.388013	8.27869e-05	-1.75587	0.437701
16381111	rs490059	1.69709e-10	-1.33198	-1.13731	2.36411e-10	-1.15312	-1.12846	3.41487e-05	-1.06263	-1.14108
16381334	rs938337	1.01538e-09	-0.680363	-2.96935e-10	7.56334e-10	-1.11867	-2.96935e-10	0.000108212	-1.05034	-2.96935e-10
16381625	rs574691	5.16721e-10	-1.35588	-2.96935e-10	1.03365e-09	-0.806301	-2.96935e-10	0.000119925	-0.947571	-2.96935e-10
16382319	rs6791860	1.40074e-09	0.0310687	-0.389689	1.39615e-09	-0.121535	-0.384144	0.000265753	0.188202	-0.34007
16382824	rs118099956	1.34236e-10	-1.42206	-1.28172	1.46084e-10	-1.492	-1.27097	2.06357e-05	-1.46905	-1.23836
16383029	rs76811909	1.54255e-10	-1.29237	-1.2724	1.66328e-10	-1.37189	-1.26131	2.3594e-05	-1.34571	-1.22774
16383138	rs78457092	5.53898e-10	-1.65472e-10	-1.2864	6.4012e-10	-1.65472e-10	-1.2855	8.2212e-05	-1.65472e-10	-1.32513
16383360	rs115565674	1.48884e-10	-1.30613	-1.29408	1.60561e-10	-1.38468	-1.2838	2.27164e-05	-1.35883	-1.25252
16383398	rs76144803	1.67916e-10	-1.20177	-1.27815	1.79924e-10	-1.28736	-1.26727	2.55598e-05	-1.25913	-1.23428
16383489	rs28499153	1.42146e-10	-1.36364	-1.28288	1.53928e-10	-1.43803	-1.27264	2.17367e-05	-1.41358	-1.24185
16384269	rs690388	1.48074e-10	-1.59189	-1.01377	2.62758e-10	-1.17483	-1.0011	3.41739e-05	-1.18736	-1.01561
16384462	rs7620723	2.1051e-09	0.580565	-0.531824	2.54224e-09	0.63596	-0.542313	0.000431707	0.871524	-0.538211
16384663	rs116123108	1.68195e-10	-1.46107	-1.01719	2.17385e-10	-1.36871	-0.996774	2.59998e-05	-1.46554	-1.01081
16384967	rs76263880	1.54986e-10	-1.42216	-1.13788	1.68781e-10	-1.49209	-1.12646	2.29435e-05	-1.46915	-1.13225
16385395	rs1060699	8.75534e-10	-0.300834	-0.52771	1.20924e-09	-0.123035	-0.526376	0.000199815	0.071032	-0.508072
16386354	rs690023	9.72671e-10	-1.5456	0.822273	9.57757e-10	-1.73831	0.855751	0.000128311	-1.70428	0.824309
16387081	rs13068487	3.07345e-10	-1.87541	-2.96935e-10	3.63855e-10	-1.8504	-2.96935e-10	4.7637e-05	-1.87082	-2.96935e-10
16387557	rs80073647	3.32811e-10	-1.7958	-2.96935e-10	3.63753e-10	-1.85068	-2.96935e-10	4.704e-05	-1.88344	-2.96935e-10
16387837	rs145985785	4.92473e-10	-1.65472e-10	-1.40394	5.63907e-10	-1.65472e-10	-1.41227	7.4841e-05	-1.65472e-10	-1.41907
16388390	rs7622858	1.43862e-09	0.566494	-0.898432	1.82385e-09	0.666452	-0.904901	0.000280754	0.792646	-0.889601
16388772	rs115704127	1.50247e-10	-1.31973	-1.27137	1.61966e-10	-1.39732	-1.26245	2.21098e-05	-1.37179	-1.26662
16388797	rs148436645	1.48902e-10	-1.33318	-1.26691	1.60692e-10	-1.4098	-1.25787	2.19274e-05	-1.3846	-1.2621
16388875	rs73039454	5.88762e-10	-1.22536	-2.96935e-10	7.28417e-10	-1.15628	-2.96935e-10	9.97509e-05	-1.13176	-2.96935e-10
16388981	rs690248	1.22546e-10	-1.59614	-1.19876	2.10236e-10	-1.2058	-1.19313	2.67576e-05	-1.21861	-1.22901
16390078	rs12633789	1.09251e-09	-0.232337	-0.374807	1.23784e-09	-0.252227	-0.373808	0.000194386	-0.126789	-0.337801
16390525	rs508808	1.20317e-10	-1.59051	-1.22274	2.02312e-10	-1.21923	-1.21812	2.66613e-05	-1.20099	-1.25023
16391908	rs542591	1.18708e-10	-1.53958	-1.28713	1.86999e-10	-1.23696	-1.27909	2.46508e-05	-1.22288	-1.30675
16392757	rs150780933	3.29038e-10	-1.8072	-2.96935e-10	4.21657e-10	-1.70296	-2.96935e-10	5.22299e-05	-1.77878	-2.96935e-10
16393129	rs76341535	3.06606e-10	-1.87782	-2.96935e-10	3.52287e-10	-1.88271	-2.96935e-10	4.70861e-05	-1.88246	-2.96935e-10
16393311	rs689779	4.02635e-10	-1.26964	-0.335705	3.5929e-10	-1.55325	-0.309771	4.76901e-05	-1.51042	-0.359291
16393371	rs2292802	1.37763e-10	-1.38051	-1.29733	1.48819e-10	-1.45365	-1.29078	2.00659e-05	-1.42962	-1.30579
16394396	rs55970361	9.30415e-10	-0.488071	-0.279676	1.25915e-09	-0.334172	-0.274788	0.000187888	-0.212614	-0.285971
16395073	rs140312670	5.2517e-10	-1.65472e-10	-1.33966	6.05729e-10	-1.65472e-10	-1.34072	7.97895e-05	-1.65472e-10	-1.35504
16395266	rs79915521	1.38651e-10	-1.34627	-1.32515	1.49222e-10	-1.42195	-1.31977	2.01478e-05	-1.39706	-1.33428
16395513	rs574083	6.39692e-10	-0.604535	-0.537856	4.53834e-10	-1.0908	-0.53862	6.02649e-05	-1.04881	-0.586872
16395668	rs690037	5.63136e-10	-0.695956	-0.573901	4.17678e-10	-1.15432	-0.55812	5.98472e-05	-1.0341	-0.60854
16396272	rs34888646	2.61774e-09	0.735941	-0.469253	3.3253e-09	0.839284	-0.477122	0.000499118	0.92541	-0.447002
16396850	rs73039463	5.81763e-10	-1.23731	-2.96935e-10	7.19317e-10	-1.16885	-2.96935e-10	9.8484e-05	-1.14454	-2.96935e-10
16396920	rs138636176	6.55603e-10	-1.65472e-10	-1.11782	7.18695e-10	-1.65472e-10	-1.16972	9.96503e-05	-1.65472e-10	-1.13277
16397154	rs2347001	8.43101e-11	-1.81139	-1.35748	1.22833e-10	-1.58586	-1.35046	1.5484e-05	-1.62497	-1.36966
16397814	rs140429135	1.42492e-10	-1.29775	-1.34634	1.52259e-10	-1.37689	-1.34468	2.06489e-05	-1.35084	-1.35593
16397878	rs7634895	9.63703e-10	-0.434446	-0.298149	1.35161e-09	-0.235035	-0.303071	0.000193533	-0.156523	-0.312463
16397921	rs75696774	3.3684e-10	-1.78377	-2.96935e-10	3.88527e-10	-1.78479	-2.96935e-10	5.53411e-05	-1.72092	-2.96935e-10
16397944	rs117459672	1.47178e-10	-1.26108	-1.35065	1.56863e-10	-1.34274	-1.34904	2.12983e-05	-1.31584	-1.35997
16398491	rs113820911	3.14029e-10	-1.85389	-2.96935e-10	3.96356e-10	-1.76484	-2.96935e-10	5.15135e-05	-1.79259	-2.96935e-10
16398578	rs144182379	1.5765e-10	-1.1744	-1.3686	1.67037e-10	-1.26174	-1.3672	2.27567e-05	-1.23292	-1.37665
16398797	rs17200269	2.33038e-09	0.62905	-0.478643	3.45162e-09	0.887328	-0.487884	0.000535499	1.01324	-0.464471
16398868	rs115397123	1.67042e-10	-1.08886	-1.39627	1.76114e-10	-1.18148	-1.39454	2.42285e-05	-1.15088	-1.39602
16399177	rs560032	1.5886e-10	-1.17143	-1.36393	2.8183e-10	-0.75254	-1.35331	4.3366e-05	-0.590096	-1.37466
16399416	rs115463599	8.35748e-11	-1.79455	-1.38308	1.10343e-10	-1.6606	-1.38297	1.25881e-05	-1.79941	-1.40227
16400399	rs55767924	1.89706e-10	-1.08208	-1.27582	1.42029e-10	-1.51196	-1.27916	2.15348e-05	-1.37889	-1.28588
16400787	rs6787251	9.41675e-11	-1.65574	-1.40257	1.10791e-10	-1.64944	-1.39006	1.57105e-05	-1.57426	-1.40585
16401146	rs689691	3.86815e-10	-0.414166	-1.23127	4.75572e-10	-0.343645	-1.23899	0.000108951	0.125674	-1.16921
16401272	rs6771877	1.73835e-10	-1.11018	-1.33509	1.31427e-10	-1.53103	-1.33768	1.98947e-05	-1.40114	-1.34285
16401896	rs62233959	2.24468e-10	-0.953578	-1.23607	1.53716e-10	-1.48449	-1.22756	2.43369e-05	-1.35455	-1.18789
16402559	rs690014	5.03991e-10	-0.45002	-0.9308	4.93673e-10	-0.640661	-0.904622	0.000126849	-0.0729316	-0.818504
16402939	rs62236260	2.09294e-10	-0.936982	-1.32265	1.41998e-10	-1.47358	-1.31776	2.20537e-05	-1.34201	-1.29895
16403063	rs690268	1.1415e-10	-1.4623	-1.40356	1.65304e-10	-1.23301	-1.40636	2.78889e-05	-1.03292	-1.37329
16403766	rs690343	1.20324e-10	-1.39188	-1.42131	1.66878e-10	-1.20814	-1.42175	2.9201e-05	-0.953047	-1.40718
16404197	rs78722417	3.0469e-10	-1.88408	-2.96935e-10	3.69006e-10	-1.83634	-2.96935e-10	4.81846e-05	-1.8594	-2.96935e-10
16404490	rs541916	1.1042e-10	-1.4781	-1.42098	1.59979e-10	-1.25066	-1.42146	2.69714e-05	-1.03331	-1.40635
16404794	rs689867	1.22415e-10	-1.39131	-1.40465	1.81027e-10	-1.14331	-1.40519	3.14534e-05	-0.909584	-1.37634
16405420	rs571269	1.3248e-10	-1.31358	-1.40337	1.83489e-10	-1.12978	-1.40522	3.51054e-05	-0.803523	-1.37256
16405589	rs74477348	4.61613e-10	-1.46865	-2.96935e-10	4.42546e-10	-1.65461	-2.96935e-10	8.9858e-05	-1.2362	-2.96935e-10
16405740	rs574141	9.74441e-11	-1.85772	-1.16638	1.08427e-10	-1.88122	-1.17987	1.70028e-05	-1.76014	-1.14091
16405868	rs11916806	2.0955e-10	-0.882494	-1.37592	1.39511e-10	-1.43743	-1.37158	2.18376e-05	-1.30059	-1.35021
16405981	rs11916780	2.09987e-10	-0.873856	-1.38248	1.39361e-10	-1.43166	-1.37843	2.18031e-05	-1.29399	-1.35839
16406174	rs56276358	2.33136e-10	-0.791124	-1.36063	1.45838e-10	-1.409	-1.35566	2.30209e-05	-1.26651	-1.33152
16406200	rs145943182	5.77806e-10	-1.65472e-10	-1.24414	6.86412e-10	-1.65472e-10	-1.21568	9.23431e-05	-1.65472e-10	-1.20892
16406432	rs55710375	2.20727e-10	-0.797244	-1.40921	1.38091e-10	-1.41303	-1.4062	2.16727e-05	-1.27111	-1.38727
16406839	rs62236263	2.42151e-10	-0.754183	-1.35963	1.50116e-10	-1.38453	-1.35121	2.41149e-05	-1.23866	-1.31294
16407183	rs73039494	3.04629e-10	-1.88428	-2.96935e-10	3.80797e-10	-1.80489	-2.96935e-10	4.87628e-05	-1.84747	-2.96935e-10
16407582	rs58074824	9.86652e-11	-1.85547	-1.15617	1.07218e-10	-1.88222	-1.19006	1.49643e-05	-1.84078	-1.18799
16407756	rs75591772	1.50763e-09	-0.285081	-2.96935e-10	8.74583e-10	-0.973408	-2.96935e-10	0.000197112	-0.450663	-2.96935e-10
16407760	rs73039496	3.42953e-10	-1.88297	0.11719	3.83372e-10	-1.87423	0.0760799	4.41172e-05	-1.88462	-0.0629617
16407973	rs526100	2.40735e-10	-1.55062	-0.56906	3.86323e-10	-1.26512	-0.525363	5.59406e-05	-1.28448	-0.425662
16408296	rs62236265	1.61425e-10	-1.69474	-0.824603	1.64846e-10	-1.86674	-0.775405	2.45075e-05	-1.85448	-0.680975
16408457	rs9835911	1.4686e-10	-1.42098	-1.19292	1.32173e-10	-1.66602	-1.19702	2.26447e-05	-1.35322	-1.26129
16408489	rs12635698	9.55191e-11	-1.64723	-1.39682	9.68484e-11	-1.78473	-1.38928	1.3615e-05	-1.7493	-1.37396
16408534	rs552666	1.5307e-10	-1.88453	-0.687959	2.03092e-10	-1.7742	-0.65929	2.72788e-05	-1.79839	-0.629935
16408665	rs553681	1.42461e-10	-1.45474	-1.18957	1.75027e-10	-1.41365	-1.16856	3.66068e-05	-1.06169	-1.07251
16408778	rs689953	7.96325e-11	-1.87784	-1.34812	9.88253e-11	-1.81685	-1.33695	1.54731e-05	-1.716	-1.27933
16408947	rs147678996	3.07044e-10	-1.87639	-2.96935e-10	3.52613e-10	-1.88178	-2.96935e-10	4.71857e-05	-1.88034	-2.96935e-10
16408949	rs556322	4.66727e-10	-1.24534	-0.212293	5.7087e-10	-1.24032	-0.159675	8.55716e-05	-1.17796	-0.107122
16408990	rs557007	1.58363e-10	-1.86088	-0.677607	1.94375e-10	-1.82852	-0.648844	2.61356e-05	-1.86605	-0.605081
16409042	rs689981	2.19948e-10	-1.71275	-0.497243	2.92494e-10	-1.6156	-0.453107	4.24893e-05	-1.60624	-0.378946
16409661	rs73041406	3.12494e-10	-1.85879	-2.96935e-10	3.58248e-10	-1.86593	-2.96935e-10	4.87024e-05	-1.8487	-2.96935e-10
16409897	rs475961	1.15925e-10	-1.6459	-1.20454	1.41765e-10	-1.60777	-1.18522	2.66782e-05	-1.34615	-1.10444
16409900	rs150087126	1.09961e-09	-1.65472e-10	-0.60067	1.25086e-09	-1.65472e-10	-0.615568	0.000151601	-1.65472e-10	-0.713184
16410127	rs690297	1.11594e-10	-1.68767	-1.20084	1.36946e-10	-1.64525	-1.18231	2.47668e-05	-1.42306	-1.10187
16410144	rs690299	1.36771e-10	-1.88453	-0.800538	1.9079e-10	-1.72834	-0.767639	2.44639e-05	-1.79667	-0.740561
16410361	rs842417	1.31839e-10	-1.88311	-0.838682	1.80605e-10	-1.71366	-0.837183	2.32995e-05	-1.78972	-0.796285
16410535	rs55978704	8.80807e-10	-0.82254	-2.96935e-10	5.45588e-10	-1.44529	-2.96935e-10	8.94343e-05	-1.24093	-2.96935e-10
16410786	rs73041413	6.13768e-10	-1.18376	-2.96935e-10	4.64831e-10	-1.60548	-2.96935e-10	8.55406e-05	-1.28544	-2.96935e-10
16410825	rs7625000	3.88716e-10	-1.64053	-2.96935e-10	4.56801e-10	-1.62291	-2.96935e-10	5.86506e-05	-1.66284	-2.96935e-10
16410895	rs73041416	1.94576e-10	-1.58202	-0.750532	2.4866e-10	-1.50267	-0.728397	4.00016e-05	-1.22666	-0.818858
16410902	rs118053980	3.51445e-09	-1.65472e-10	0.561259	3.92928e-09	-1.65472e-10	0.529056	0.000644082	-1.65472e-10	0.733392
16411383	rs17081702	1.40107e-08	-1.65472e-10	1.9442	1.49815e-08	-1.65472e-10	1.86742	0.00230795	-1.65472e-10	2.00968
16411531	rs17042188	3.91813e-10	-1.63259	-2.96935e-10	4.60568e-10	-1.61469	-2.96935e-10	5.9096e-05	-1.65527	-2.96935e-10
16412960	rs66689243	9.13757e-11	-1.87537	-1.21303	1.10067e-10	-1.84471	-1.20135	1.33653e-05	-1.88271	-1.25906
16413133	rs117640736	4.33242e-09	-1.65472e-10	0.770504	4.85361e-09	-1.65472e-10	0.740323	0.000808635	-1.65472e-10	0.960913
16413272	rs144684819	3.50272e-10	-1.74467	-2.96935e-10	4.95222e-10	-1.54215	-2.96935e-10	6.01913e-05	-1.63691	-2.96935e-10
16413421	rs1517517	1.74751e-10	-1.54446	-0.895553	2.08271e-10	-1.53308	-0.875238	3.73006e-05	-1.16114	-0.954288
16413520	rs505209	9.41526e-11	-1.87882	-1.17964	1.16362e-10	-1.82252	-1.16793	1.80619e-05	-1.74489	-1.09574
16413767	rs79028078	6.67693e-10	-1.65472e-10	-1.09955	7.56376e-10	-1.65472e-10	-1.11862	9.16885e-05	-1.65472e-10	-1.21604
16413771	rs73041420	3.04522e-10	-1.88464	-2.96935e-10	3.51758e-10	-1.88421	-2.96935e-10	4.7031e-05	-1.88363	-2.96935e-10
16413877	rs480301	2.13291e-10	-1.26569	-0.975032	2.30184e-10	-1.36332	-0.944952	5.37761e-05	-0.906341	-0.843264
16414198	rs689662	8.98705e-11	-1.87567	-1.22934	1.07401e-10	-1.85053	-1.22006	1.68612e-05	-1.75458	-1.15483
16414269	rs73041424	7.52412e-10	-0.980094	-2.96935e-10	5.09506e-10	-1.51371	-2.96935e-10	7.7782e-05	-1.38052	-2.96935e-10
16414473	rs689876	9.57542e-11	-1.84345	-1.19815	1.17023e-10	-1.79662	-1.18816	1.94605e-05	-1.64769	-1.11836
16414556	rs35696353	7.98531e-10	-0.920604	-2.96935e-10	7.74179e-10	-1.09535	-2.96935e-10	0.000131245	-0.857369	-2.96935e-10
16414611	rs113115995	3.86748e-10	-1.64561	-2.96935e-10	5.18197e-10	-1.4968	-2.96935e-10	6.80474e-05	-1.51423	-2.96935e-10
16414815	rs561318	2.06652e-10	-1.26003	-1.01231	1.93854e-10	-1.49384	-0.986205	4.57407e-05	-1.02786	-0.883588
16414840	rs560648	1.64096e-10	-1.35784	-1.14508	1.56104e-10	-1.57254	-1.1241	3.59925e-05	-1.11653	-1.03459
16414849	rs560616	1.49058e-10	-1.44575	-1.15329	1.43528e-10	-1.61612	-1.1645	3.06867e-05	-1.23272	-1.07788
16415159	rs116190237	3.93422e-10	-1.62849	-2.96935e-10	3.72067e-10	-1.82808	-2.96935e-10	5.79916e-05	-1.67414	-2.96935e-10
16415396	rs690177	1.64617e-10	-1.40394	-1.09582	1.65708e-10	-1.56811	-1.06882	3.69551e-05	-1.13608	-0.988649
16415545	rs55992248	9.40175e-11	-1.66433	-1.39557	9.03061e-11	-1.85626	-1.38769	1.28355e-05	-1.80553	-1.37669
16415578	rs7646072	1.24696e-10	-1.42572	-1.35178	9.63494e-11	-1.82581	-1.35336	1.77125e-05	-1.47533	-1.38484
16415767	rs73041431	7.84834e-10	-0.937906	-2.96935e-10	5.23549e-10	-1.48652	-2.96935e-10	8.02805e-05	-1.34891	-2.96935e-10
16415972	rs56036224	9.95368e-11	-1.65826	-1.34459	9.72002e-11	-1.83865	-1.33173	1.41882e-05	-1.76739	-1.31463
16416145	rs55710170	1.92005e-10	-1.26085	-1.08501	1.66283e-10	-1.58363	-1.04983	2.80466e-05	-1.36565	-1.03492
16416154	rs56135362	4.74153e-10	-0.543954	-0.897894	2.51078e-10	-1.37403	-0.847363	4.96303e-05	-0.996848	-0.832984
16416159	rs62236290	3.96852e-10	-1.61981	-2.96935e-10	3.73602e-10	-1.82396	-2.96935e-10	5.84502e-05	-1.66626	-2.96935e-10
16416405	rs9850367	7.57777e-11	-1.87407	-1.40151	8.79935e-11	-1.86944	-1.40045	1.15103e-05	-1.87506	-1.41613
16416481	rs9850414	1.0071e-10	-1.68447	-1.30666	1.21781e-10	-1.64054	-1.30439	1.34983e-05	-1.79025	-1.34162
16416742	rs9851148	9.99102e-11	-1.6948	-1.30431	1.20846e-10	-1.65196	-1.30068	1.34425e-05	-1.7973	-1.33871
16417280	rs4684278	9.24056e-11	-1.70033	-1.37686	1.13693e-10	-1.64751	-1.36614	1.27583e-05	-1.79324	-1.39501
16417293	rs62236292	8.67768e-10	-0.837454	-2.96935e-10	1.24641e-09	-0.61913	-2.96935e-10	0.000103527	-1.09461	-2.96935e-10
16417485	rs4685330	9.14246e-11	-1.70536	-1.38251	1.12264e-10	-1.65322	-1.37308	1.26572e-05	-1.79677	-1.39944
16417555	rs493733	1.08956e-09	-0.188233	-0.421619	1.04342e-09	-0.418081	-0.37881	0.000320642	0.27611	-0.240218
16417940	rs116599481	3.84422e-10	-1.65164	-2.96935e-10	5.36977e-10	-1.4612	-2.96935e-10	7.65223e-05	-1.39685	-2.96935e-10
16418212	rs689960	1.28555e-10	-1.81055	-0.936469	1.54681e-10	-1.78344	-0.922355	2.66232e-05	-1.61663	-0.836023
16419025	rs690049	1.22588e-10	-1.80573	-0.988811	1.44121e-10	-1.79607	-0.98043	2.50975e-05	-1.62308	-0.888584
16419309	rs34276015	3.27333e-10	-1.8124	-2.96935e-10	3.56972e-10	-1.8695	-2.96935e-10	4.83162e-05	-1.85667	-2.96935e-10
16419676	rs6767569	3.74601e-10	-1.67752	-2.96935e-10	4.42018e-10	-1.6558	-2.96935e-10	5.86173e-05	-1.6634	-2.96935e-10
16419692	rs187268671	5.82133e-10	-1.65472e-10	-1.23668	6.56284e-10	-1.65472e-10	-1.26056	8.47664e-05	-1.65472e-10	-1.29454
16419708	rs690317	3.56527e-10	-1.22138	-0.505589	5.29234e-10	-1.00853	-0.467193	8.32491e-05	-0.866616	-0.445981
16419797	rs486681	1.68241e-10	-1.86659	-0.611388	1.89112e-10	-1.88406	-0.620752	2.7872e-05	-1.76816	-0.638651
16419835	rs62236293	8.24471e-10	0.201544	-1.09018	3.30365e-10	-0.897261	-1.0497	7.98426e-05	-0.316282	-1.03809
16419953	rs62236294	1.00262e-10	-1.66099	-1.3346	1.40082e-10	-1.48387	-1.32106	1.62469e-05	-1.61081	-1.33572
16419960	rs62236295	2.41253e-10	-0.694266	-1.42327	1.23326e-10	-1.50856	-1.42377	2.11253e-05	-1.26059	-1.42337
16419972	rs690342	2.47658e-10	-1.01157	-1.07976	4.10507e-10	-0.686285	-1.04348	6.71445e-05	-0.588929	-0.938658
16420072	rs34151744	3.16109e-10	-1.84729	-2.96935e-10	3.63231e-10	-1.85212	-2.96935e-10	5.28294e-05	-1.76737	-2.96935e-10
16420179	rs483050	1.28123e-10	-1.81774	-0.932647	1.52199e-10	-1.7997	-0.922265	2.65658e-05	-1.63061	-0.824199
16420400	rs690589	2.64042e-10	-1.30421	-0.723056	3.89708e-10	-1.09269	-0.689066	6.08058e-05	-0.969069	-0.65768
16420674	rs1514894	3.44234e-10	-1.33684	-0.425222	4.31759e-10	-1.30153	-0.377753	7.00564e-05	-1.13734	-0.34779
16420794	rs842416	1.6439e-09	-0.0270554	-0.171498	3.89544e-09	0.626066	-0.10566	0.000511665	0.559731	-0.0564947
16420968	rs1850494	8.3966e-10	-0.328358	-0.542022	1.55412e-09	0.0996845	-0.498178	0.000226558	0.143734	-0.455166
16420970	rs2435164	2.0674e-10	-1.45893	-0.812984	2.0619e-10	-1.63772	-0.780637	3.48507e-05	-1.52053	-0.662827
16421002	rs62236297	2.16077e-10	-1.03815	-1.1896	1.42743e-10	-1.62508	-1.16104	2.44674e-05	-1.38304	-1.15405
16421174	rs17272488	4.61094e-10	-1.46978	-2.96935e-10	8.70185e-10	-0.97845	-2.96935e-10	8.79206e-05	-1.258	-2.96935e-10
16421230	rs35978986	1.8362e-10	-0.972875	-1.41763	2.84063e-10	-0.688459	-1.4095	4.21439e-05	-0.609075	-1.38427
16421286	rs842415	2.18703e-09	0.165624	-0.0787004	4.53122e-09	0.68531	-0.0137191	0.000619447	0.686416	0.00797688
16421545	rs114196628	6.47933e-10	-1.12959	-2.96935e-10	1.70638e-09	-0.305027	-2.96935e-10	0.000125606	-0.901287	-2.96935e-10
16421673	rs2470506	2.02395e-09	0.0604836	-0.0510578	4.14296e-09	0.567431	0.0145799	0.000566477	0.568511	0.0364917
16422166	rs73041449	1.96133e-10	-1.17872	-1.14587	1.34725e-10	-1.72909	-1.11483	2.14862e-05	-1.55977	-1.10726
16422719	rs112991001	3.24843e-10	-1.82004	-2.96935e-10	4.08743e-10	-1.73407	-2.96935e-10	5.40322e-05	-1.74485	-2.96935e-10
16422954	rs62236298	1.94752e-10	-1.18578	-1.14587	1.3428e-10	-1.7324	-1.11483	2.13835e-05	-1.56456	-1.10726
16422989	rs9310496	7.22918e-10	0.0641437	-1.08423	9.5607e-10	0.173282	-1.05761	0.000137871	0.326112	-1.13423
16423011	rs140263285	1.52284e-09	-1.65472e-10	-0.275046	1.57706e-09	-1.65472e-10	-0.383835	0.000226659	-1.65472e-10	-0.310986
16423759	rs4643693	9.15861e-10	-0.755339	-0.0281754	1.31706e-09	-0.618152	0.0541542	0.000215474	-0.437469	0.0758734
16423871	rs1965431	7.2159e-10	0.0260015	-1.04792	9.51338e-10	0.134081	-1.02337	0.000136879	0.285474	-1.10081
16423880	rs1965432	2.40975e-10	-1.08544	-1.03325	5.54805e-10	-0.407827	-1.02071	5.65841e-05	-0.597445	-1.10126
16424008	rs1464171	1.63299e-10	-1.33274	-1.17505	3.45385e-10	-0.736792	-1.1657	3.77186e-05	-0.877761	-1.22652
16424330	rs73041454	4.93701e-10	-1.40145	-2.96935e-10	3.9182e-10	-1.77635	-2.96935e-10	6.0312e-05	-1.6349	-2.96935e-10
16424645	rs77156492	4.09997e-10	-1.58723	-2.96935e-10	4.78945e-10	-1.57557	-2.96935e-10	6.15248e-05	-1.61499	-2.96935e-10
16424727	rs78410042	1.85491e-09	-0.0777884	-2.96935e-10	2.5965e-09	0.114766	-2.96935e-10	0.000332665	0.0727028	-2.96935e-10
16425121	rs548740	3.29568e-09	0.403779	0.0932121	5.46124e-09	0.675639	0.182636	0.000842151	0.785998	0.215526
16425349	rs690219	2.77619e-10	-1.38973	-0.5874	2.71207e-10	-1.61327	-0.531002	4.51158e-05	-1.52634	-0.398864
16425466	rs551672	3.33441e-09	0.425855	0.0828177	5.53076e-09	0.698987	0.171939	0.000853202	0.809842	0.20472
16425534	rs74417357	3.76189e-10	-1.67329	-2.96935e-10	4.38656e-10	-1.66344	-2.96935e-10	5.67042e-05	-1.69658	-2.96935e-10
16425733	rs12495830	5.02892e-10	-1.383	-2.96935e-10	3.95292e-10	-1.76753	-2.96935e-10	6.112e-05	-1.62159	-2.96935e-10
16425763	rs690258	2.73764e-10	-1.38984	-0.601273	2.68429e-10	-1.61335	-0.541214	4.44112e-05	-1.52643	-0.41451
16426049	rs59930398	1.00813e-09	0.257745	-0.945275	1.36232e-09	0.388284	-0.918498	0.000195286	0.546339	-1.00631
16426399	rs78059779	8.73298e-10	-0.831101	-2.96935e-10	1.25423e-09	-0.612878	-2.96935e-10	0.000396295	0.247726	-2.96935e-10
16426427	rs471336	1.98476e-10	-1.36163	-0.95108	2.36706e-10	-1.35193	-0.928403	3.24413e-05	-1.23465	-1.02035
16426554	rs690548	1.87504e-10	-1.58886	-0.780723	1.85732e-10	-1.78523	-0.737617	3.01786e-05	-1.70465	-0.622647
16426597	rs117357531	6.74413e-10	-1.65472e-10	-1.08954	7.80174e-10	-1.65472e-10	-1.08764	9.88526e-05	-1.65472e-10	-1.1408
16426891	rs17042200	1.01565e-09	-0.654492	-0.0256059	1.446e-09	-0.52343	0.0528313	0.000260671	-0.252032	0.0808553
16427515	rs842486	3.29035e-10	-1.30835	-0.498867	3.00558e-10	-1.5803	-0.461217	5.11011e-05	-1.46838	-0.332248
16428158	rs75191188	5.29532e-10	-1.33138	-2.96935e-10	1.06262e-09	-0.778667	-2.96935e-10	0.000103985	-1.09019	-2.96935e-10
16428438	rs712875	3.10411e-10	-1.27535	-0.590127	2.91199e-10	-1.5361	-0.537051	4.85448e-05	-1.45147	-0.400474
16428481	rs12629276	8.17518e-10	-0.838041	-0.0590641	1.02781e-09	-0.832957	0.0209905	0.000169077	-0.651158	0.047078
16428546	rs712876	2.94746e-10	-1.28757	-0.629696	2.75834e-10	-1.54532	-0.582034	4.59723e-05	-1.46176	-0.44463
16428593	rs712877	6.52068e-10	-1.12323	-2.96935e-10	1.00083e-09	-0.838567	-2.96935e-10	0.000115638	-0.98397	-2.96935e-10
16428632	rs73041463	5.00221e-10	-1.38833	-2.96935e-10	4.01509e-10	-1.75192	-2.96935e-10	6.27434e-05	-1.59538	-2.96935e-10
16428981	rs78296337	1.63467e-09	-1.65472e-10	-0.204182	1.86047e-09	-1.65472e-10	-0.218569	0.000234437	-1.65472e-10	-0.277248
16429377	rs690201	1.87354e-10	-1.55435	-0.816026	1.81111e-10	-1.77624	-0.771802	2.99806e-05	-1.6763	-0.657583
16429535	rs17042202	4.55483e-10	-1.48202	-2.96935e-10	5.33085e-10	-1.46847	-2.96935e-10	6.80333e-05	-1.51444	-2.96935e-10
16429872	rs71310336	3.11345e-10	-1.86248	-2.96935e-10	3.56064e-10	-1.87204	-2.96935e-10	4.77146e-05	-1.8692	-2.96935e-10
16430090	rs9990090	1.35393e-10	-1.39316	-1.30203	2.67051e-10	-0.860734	-1.29898	3.10494e-05	-0.958797	-1.34006
16430627	rs76894583	4.41118e-10	-1.51407	-2.96935e-10	5.15991e-10	-1.50107	-2.96935e-10	6.59763e-05	-1.54514	-2.96935e-10
16430691	rs17042204	5.80452e-09	-1.65472e-10	1.06301	6.51148e-09	-1.65472e-10	1.03417	0.000670545	-1.65472e-10	0.773656
16431196	rs525851	1.04665e-10	-1.53497	-1.41764	1.38202e-10	-1.39578	-1.42265	1.94271e-05	-1.34743	-1.42034
16431205	rs689643	1.05568e-10	-1.52697	-1.41705	1.39552e-10	-1.38634	-1.42238	1.96119e-05	-1.33753	-1.42077
16431311	rs12496341	3.70052e-10	-1.09148	-0.598255	2.61596e-10	-1.66999	-0.510366	4.37458e-05	-1.50774	-0.448298
16431421	rs523909	1.04661e-10	-1.53497	-1.41769	1.41293e-10	-1.37354	-1.42278	1.98712e-05	-1.32496	-1.42021
16431628	rs56013899	4.80373e-10	-1.42882	-2.96935e-10	3.93354e-10	-1.77245	-2.96935e-10	6.08461e-05	-1.62609	-2.96935e-10
16432477	rs690403	3.51586e-10	-1.74092	-2.96935e-10	6.83767e-10	-1.21954	-2.96935e-10	8.50297e-05	-1.29143	-2.96935e-10
16432660	rs73041473	5.22298e-10	-1.34514	-2.96935e-10	4.77549e-10	-1.57849	-2.96935e-10	7.62057e-05	-1.401	-2.96935e-10
16432860	rs580455	3.11285e-10	-1.68897	-0.173694	4.31065e-10	-1.5018	-0.179091	6.00156e-05	-1.38975	-0.25008
16433301	rs7624893	4.12156e-10	-0.225057	-1.35692	3.20682e-10	-0.642556	-1.33415	4.08468e-05	-0.750188	-1.27442
16433490	rs13081740	1.55416e-10	-1.31322	-1.24406	2.2222e-10	-1.13798	-1.20551	3.41542e-05	-1.07302	-1.13053
16433519	rs1864259	1.53509e-10	-1.32249	-1.24713	2.19132e-10	-1.14858	-1.2089	3.36461e-05	-1.08408	-1.13446
16434110	rs35975950	2.30123e-10	-0.933587	-1.23118	3.01436e-10	-0.847258	-1.19134	5.29202e-05	-0.651508	-1.11414
16434181	rs572018689	7.13936e-09	-1.65472e-10	1.27	8.26323e-09	-1.65472e-10	1.27242	0.000948773	-1.65472e-10	1.12074
16434257	rs73041475	4.40054e-10	-1.51648	-2.96935e-10	3.70616e-10	-1.83199	-2.96935e-10	5.84692e-05	-1.66593	-2.96935e-10
16434630	rs4684279	2.21807e-10	-0.964055	-1.23751	2.8891e-10	-0.882736	-1.1983	4.89422e-05	-0.721605	-1.12219
16434827	rs73041478	3.09015e-10	-1.86999	-2.96935e-10	3.51607e-10	-1.88464	-2.96935e-10	4.6998e-05	-1.88433	-2.96935e-10
16434903	rs11714754	8.63677e-10	-0.842179	-2.96935e-10	1.2007e-09	-0.656492	-2.96935e-10	0.000172157	-0.586024	-2.96935e-10
16434905	rs71310339	2.22156e-10	-0.965639	-1.23436	3.02666e-10	-0.839692	-1.19483	4.79402e-05	-0.7463	-1.11818
16434986	rs71310340	2.23201e-10	-0.953726	-1.24158	3.04667e-10	-0.82699	-1.20094	4.83161e-05	-0.733045	-1.12362
16435340	rs496611	3.74178e-09	-0.146171	0.77011	4.60951e-09	-0.128258	0.816979	0.00108897	0.491996	0.766559
16435358	rs147951429	3.46073e-10	-1.75673	-2.96935e-10	5.63396e-10	-1.41317	-2.96935e-10	6.67107e-05	-1.53407	-2.96935e-10
16435368	rs141897944	3.06725e-10	-1.87743	-2.96935e-10	3.61859e-10	-1.8559	-2.96935e-10	5.2601e-05	-1.7717	-2.96935e-10
16435429	rs13070905	2.22508e-10	-0.964055	-1.23436	2.89914e-10	-0.882736	-1.19483	4.91389e-05	-0.721605	-1.11818
16435640	rs690244	1.59552e-10	-1.1906	-1.34041	2.33474e-10	-0.949211	-1.34487	3.11656e-05	-0.965213	-1.32991
16435821	rs2063775	2.22012e-10	-0.97591	-1.22474	2.89392e-10	-0.895105	-1.18427	4.90829e-05	-0.734934	-1.10599
16436055	rs2063776	2.15136e-10	-0.97591	-1.2562	2.7954e-10	-0.895105	-1.21891	4.71535e-05	-0.734934	-1.14609
16436072	rs579168	4.06382e-09	-0.124584	0.831085	5.00607e-09	-0.106559	0.877811	0.00118386	0.517226	0.824879
16436199	rs34993147	2.20495e-10	-0.952125	-1.25538	2.86822e-10	-0.870292	-1.218	4.84821e-05	-0.7082	-1.14504
16436203	rs578241	1.61566e-10	-1.1906	-1.32787	2.36343e-10	-0.949211	-1.33266	3.15822e-05	-0.965213	-1.31663
16436220	rs4452312	2.17236e-10	-0.964055	-1.25834	2.82349e-10	-0.882736	-1.22128	4.76545e-05	-0.721605	-1.14885
16436363	rs75456193	3.68332e-09	-1.65472e-10	0.608192	4.19047e-09	-1.65472e-10	0.593413	0.000471685	-1.65472e-10	0.421878
16436460	rs114951998	4.27293e-10	-1.54591	-2.96935e-10	5.5296e-10	-1.43187	-2.96935e-10	0.000127667	-0.885007	-2.96935e-10
16436463	rs71310341	2.28925e-10	-0.952125	-1.21786	2.98907e-10	-0.870292	-1.17673	5.08518e-05	-0.7082	-1.09732
16436612	rs182080226	1.99525e-09	-1.65472e-10	-0.00485559	2.33186e-09	-1.65472e-10	0.00726741	0.000282177	-1.65472e-10	-0.0919006
16436725	rs12488145	2.19178e-08	1.16537	1.22631	1.88418e-08	0.737633	1.35905	0.00570264	1.48682	1.42743
16436942	rs62236301	8.30354e-10	-0.881526	-2.96935e-10	1.15047e-09	-0.699232	-2.96935e-10	0.000164753	-0.629984	-2.96935e-10
16436963	rs74282851	1.54101e-10	-1.65952	-0.90625	1.92065e-10	-1.60844	-0.880888	3.5816e-05	-1.21793	-0.938113
16437007	rs13082452	2.2984e-10	-0.952125	-1.21387	3.00215e-10	-0.870292	-1.17236	5.11076e-05	-0.7082	-1.0923
16437037	rs62236302	1.10995e-09	-0.372994	-0.218312	8.79955e-10	-0.823005	-0.14428	0.000190056	-0.392384	-0.094734
16437041	rs13082467	2.43739e-10	-0.890106	-1.21717	3.19107e-10	-0.805651	-1.17598	5.45609e-05	-0.638663	-1.09645
16437067	rs13082486	2.42942e-10	-0.890106	-1.22045	3.17963e-10	-0.805651	-1.17957	5.43362e-05	-0.638663	-1.10058
16437268	rs13062819	2.21109e-10	-0.977478	-1.22725	3.01213e-10	-0.852318	-1.18702	4.7741e-05	-0.75948	-1.10916
16437281	rs117244900	3.57484e-09	-1.65472e-10	0.578298	4.0675e-09	-1.65472e-10	0.563628	0.000458439	-1.65472e-10	0.393393
16437374	rs842487	8.10869e-10	-1.08799	0.182723	8.88858e-10	-1.17342	0.216203	0.000164832	-0.794418	0.164911
16437387	rs842488	3.2977e-09	0.0918564	0.405745	3.88177e-09	0.0682855	0.448607	0.000939894	0.724954	0.386379
16437805	rs73041489	3.09473e-10	-1.86851	-2.96935e-10	3.51618e-10	-1.88461	-2.96935e-10	4.69865e-05	-1.88457	-2.96935e-10
16438270	rs11715320	3.66481e-09	0.0580221	0.545131	2.54655e-09	-0.446759	0.542101	0.000476854	-0.0282377	0.461015
16438462	rs690636	8.57541e-09	2.54037	-1.08709	1.06828e-08	2.55312	-1.02388	0.00319586	3.24777	-0.912595
16438610	rs62236303	1.03853e-09	-0.657816	-2.96935e-10	1.57495e-09	-0.385177	-2.96935e-10	0.000219744	-0.341973	-2.96935e-10
16438759	rs75044204	6.95858e-10	-1.05823	-2.96935e-10	2.41105e-09	0.0406614	-2.96935e-10	0.000284639	-0.083214	-2.96935e-10
16438847	rs1594090	1.22826e-09	0.733178	-1.22321	1.39434e-09	0.666625	-1.1736	0.000303338	1.08046	-1.10005
16438915	rs73041492	3.08029e-10	-1.87318	-2.96935e-10	3.52225e-10	-1.88288	-2.96935e-10	4.71191e-05	-1.88176	-2.96935e-10
16439081	rs2347002	2.02005e-10	-1.02511	-1.26998	2.76637e-10	-0.896054	-1.22839	4.34569e-05	-0.807403	-1.15526
16439125	rs842489	1.56897e-10	-1.81567	-0.732117	1.59863e-10	-1.87434	-0.798502	1.85327e-05	-1.88417	-0.930723
16439172	rs111772738	3.43323e-10	-1.76471	-2.96935e-10	3.82618e-10	-1.80012	-2.96935e-10	4.74258e-05	-1.87527	-2.96935e-10
16439240	rs11128790	1.2193e-09	-0.497347	-2.96935e-10	1.03614e-09	-0.803896	-2.96935e-10	0.000194876	-0.462071	-2.96935e-10
16439430	rs73041495	3.08502e-10	-1.87165	-2.96935e-10	3.52037e-10	-1.88342	-2.96935e-10	4.70863e-05	-1.88245	-2.96935e-10
16439470	rs842490	6.32032e-10	-1.15444	-2.96935e-10	5.68271e-10	-1.40456	-2.96935e-10	7.83723e-05	-1.37296	-2.96935e-10
16439527	rs842491	1.54899e-10	-1.81218	-0.748428	1.5762e-10	-1.87296	-0.814005	1.82855e-05	-1.88385	-0.94448
16439694	rs113755687	3.08749e-10	-1.87085	-2.96935e-10	3.51956e-10	-1.88365	-2.96935e-10	4.70716e-05	-1.88276	-2.96935e-10
16439817	rs842494	1.88299e-09	-0.143372	0.0806091	2.85564e-09	0.101187	0.108708	0.000680212	0.695893	0.092077
16439969	rs842495	3.17507e-10	-1.52028	-0.322601	4.75757e-10	-1.27402	-0.308229	7.35681e-05	-1.09982	-0.336401
16440244	rs842496	3.53973e-10	-1.51108	-0.223075	5.27294e-10	-1.26401	-0.215383	8.20116e-05	-1.08772	-0.23985
16440545	rs73041502	3.09004e-10	-1.87002	-2.96935e-10	3.51883e-10	-1.88386	-2.96935e-10	4.7058e-05	-1.88305	-2.96935e-10
16441167	rs62236333	6.32032e-10	-1.15444	-2.96935e-10	5.68271e-10	-1.40456	-2.96935e-10	7.83723e-05	-1.37296	-2.96935e-10
16441178	rs713352	9.43507e-10	-0.813044	0.059269	9.35153e-10	-1.03105	0.124607	0.000166894	-0.808119	0.191045
16441428	rs6442600	2.18953e-09	0.190163	-0.102097	2.78539e-09	0.259319	-0.0743308	0.000628351	0.811802	-0.103137
16441518	rs2860052	2.05562e-09	0.144382	-0.119427	2.61443e-09	0.212777	-0.0911298	0.000588182	0.759576	-0.116974
16441663	rs735592	2.47393e-10	-0.861417	-1.23098	3.47262e-10	-0.71656	-1.18051	5.83043e-05	-0.599745	-1.06901
16441679	rs138218327	5.34863e-10	-1.65472e-10	-1.32137	6.05479e-10	-1.65472e-10	-1.34114	7.9359e-05	-1.65472e-10	-1.36045
16442017	rs938737	2.61133e-10	-0.617504	-1.42085	3.08539e-10	-0.591392	-1.42392	4.94521e-05	-0.417856	-1.41557
16442030	rs150171829	8.45248e-10	-1.65472e-10	-0.863749	9.06612e-10	-1.65472e-10	-0.93744	0.000130447	-1.65472e-10	-0.863467
16442048	rs734276	2.94582e-09	1.80854	-1.42378	1.59752e-09	1.0505	-1.42145	0.000372395	1.58571	-1.40019
16442458	rs80304662	5.31727e-09	-1.65472e-10	0.975337	6.05987e-09	-1.65472e-10	0.962289	0.000704957	-1.65472e-10	0.823703
16442747	rs62236334	4.57631e-10	-0.718004	-0.75931	4.3366e-10	-0.949461	-0.725434	8.18494e-05	-0.589143	-0.74041
16443112	rs7637120	2.31671e-10	-1.73425	-0.423811	3.23868e-10	-1.58352	-0.383294	4.32314e-05	-1.53635	-0.431521
16443166	rs9853719	7.56178e-10	-0.791697	-0.183404	1.10255e-09	-0.614683	-0.127095	0.000190799	-0.29721	-0.186003
16443344	rs62236335	4.95241e-10	-0.59835	-0.799983	3.8915e-10	-1.01604	-0.767147	7.2586e-05	-0.667996	-0.781666
16443907	rs62236336	3.32476e-10	-1.79681	-2.96935e-10	3.77367e-10	-1.81394	-2.96935e-10	4.76077e-05	-1.87144	-2.96935e-10
16444359	rs13093266	3.09299e-10	-0.471556	-1.39751	2.97208e-10	-0.64394	-1.40878	7.57969e-05	0.0114239	-1.4178
16444576	rs73043108	3.42408e-10	-1.76738	-2.96935e-10	3.51866e-10	-1.88391	-2.96935e-10	4.86525e-05	-1.84973	-2.96935e-10
16444581	rs6798967	1.53485e-09	0.182588	-0.449775	1.95594e-09	0.233297	-0.401828	0.000540647	0.997724	-0.439391
16444813	rs6763099	6.46692e-10	-1.29105	0.15954	5.08966e-10	-1.6407	0.125927	7.41286e-05	-1.39067	-0.0379642
16446030	rs13062235	4.42702e-10	-1.51048	-2.96935e-10	4.51336e-10	-1.63494	-2.96935e-10	5.11213e-05	-1.80023	-2.96935e-10
16446085	rs62236339	3.29162e-10	-1.80683	-2.96935e-10	3.74003e-10	-1.82289	-2.96935e-10	4.74319e-05	-1.87514	-2.96935e-10
16446142	rs186113097	3.16672e-10	-1.84551	-2.96935e-10	3.57592e-10	-1.86776	-2.96935e-10	5.31516e-05	-1.76129	-2.96935e-10
16447426	rs6442601	1.00552e-09	-0.738037	0.0479184	1.34349e-09	-0.664976	0.120846	0.000238374	-0.32026	0.0596655
16447699	rs138122973	3.77973e-10	-1.66856	-2.96935e-10	3.8952e-10	-1.78224	-2.96935e-10	6.44233e-05	-1.56896	-2.96935e-10
16447924	rs4685332	2.80997e-10	-0.559176	-1.40586	2.95199e-10	-0.644198	-1.41531	7.13717e-05	-0.0467586	-1.41977
16447980	rs4685333	1.03496e-09	-0.75686	0.0956029	1.38361e-09	-0.684392	0.169689	0.000244622	-0.34226	0.107538
16448187	rs12487648	4.55321e-10	-0.539648	-0.942727	3.26226e-10	-1.05428	-0.905279	6.7364e-05	-0.65567	-0.868653
16448325	rs35807842	2.88624e-10	-0.528815	-1.40944	3.03267e-10	-0.614822	-1.41772	7.38478e-05	-0.0110386	-1.42139
16448590	rs4685334	2.88151e-10	-0.528815	-1.41108	3.02946e-10	-0.614822	-1.41878	7.37991e-05	-0.0110386	-1.42205
16448636	rs4685335	1.0952e-09	-0.720792	0.11611	1.46025e-09	-0.647192	0.186397	0.000254268	-0.300128	0.104081
16449274	rs73043115	1.00197e-09	-0.693659	-2.96935e-10	5.6036e-10	-1.41858	-2.96935e-10	8.8136e-05	-1.25555	-2.96935e-10
16449711	rs4298032	1.55672e-09	-0.247219	-0.00582406	2.09464e-09	-0.162448	0.06243	0.000430474	0.341524	-0.0110722
16450673	rs62236342	6.25502e-10	-0.536771	-0.628053	4.36385e-10	-1.08854	-0.580095	9.00732e-05	-0.700263	-0.533549
16450775	rs62236343	6.24566e-10	-0.536771	-0.62955	4.35713e-10	-1.08854	-0.581636	8.99306e-05	-0.700263	-0.535133
16450792	rs148891947	5.65875e-10	-1.65472e-10	-1.265	6.26345e-10	-1.65472e-10	-1.30725	8.33962e-05	-1.65472e-10	-1.31083
16450872	rs1546650	4.39209e-09	0.644955	0.139227	3.64081e-09	0.248402	0.204405	0.00126856	1.26948	0.14172
16451117	rs146022123	1.83163e-09	-1.65472e-10	-0.0904146	2.06011e-09	-1.65472e-10	-0.116641	0.000265935	-1.65472e-10	-0.151183
16451437	rs9848927	5.3355e-10	0.0795126	-1.40334	5.29826e-10	-0.061622	-1.41298	0.000184727	0.902988	-1.41854
16451626	rs2059911	3.36416e-10	-1.78503	-2.96935e-10	3.9151e-10	-1.77714	-2.96935e-10	5.44564e-05	-1.73703	-2.96935e-10
16451678	rs73043121	3.28019e-10	-1.81031	-2.96935e-10	3.5329e-10	-1.87986	-2.96935e-10	4.73502e-05	-1.87686	-2.96935e-10
16452163	rs62236344	6.59903e-10	-0.408369	-0.702916	4.46189e-10	-0.989178	-0.657235	9.3867e-05	-0.579716	-0.612838
16452164	rs150285128	5.18371e-10	-1.65472e-10	-1.35269	5.83179e-10	-1.65472e-10	-1.37866	7.75935e-05	-1.65472e-10	-1.38295
16452228	rs71310344	4.6637e-10	-0.0522712	-1.40613	4.75782e-10	-0.167205	-1.41499	0.000107063	0.358903	-1.41992
16453362	rs2077624	1.57893e-09	-0.582379	0.343503	2.09483e-09	-0.521717	0.421792	0.000440083	-0.0340455	0.386576
16453601	rs2076819	1.75158e-09	-0.0558015	-0.0793007	2.22213e-09	-0.0305923	-0.0103392	0.000515058	0.593909	-0.0840639
16454480	rs7635311	1.55315e-09	-0.527574	0.272239	2.2585e-09	-0.376454	0.351753	0.000463259	0.0891454	0.314707
16455710	rs12486361	1.01048e-09	-0.624278	-0.0609201	1.49523e-09	-0.450407	0.0132892	0.000365776	0.196081	-0.0284929
16455851	rs114426744	3.7002e-10	-0.61822	-1.0716	2.02547e-10	-1.3478	-1.08838	3.48338e-05	-1.06417	-1.11967
16455949	rs9832910	1.92467e-08	3.68554	-1.42383	8.82717e-09	2.76145	-1.42301	0.0108026	4.96945	-1.41634
16456096	rs9874976	4.4301e-10	-1.50979	-2.96935e-10	4.7861e-10	-1.57627	-2.96935e-10	8.20135e-05	-1.32755	-2.96935e-10
16456139	rs60156791	6.76071e-09	2.63783	-1.42232	3.66017e-09	1.87426	-1.41615	0.00267636	3.56	-1.40223
16456273	rs57928681	1.23427e-08	2.5075	-0.690058	6.39954e-09	1.63925	-0.622424	0.00407054	3.20182	-0.624727
16456557	rs73043124	5.96139e-09	2.50948	-1.4198	3.27017e-09	1.75732	-1.41188	0.00233352	3.41909	-1.39839
16456962	rs143112382	8.62496e-10	-1.65472e-10	-0.843547	9.94837e-10	-1.65472e-10	-0.844576	0.000121169	-1.65472e-10	-0.937248
16457095	rs12490991	6.36224e-09	2.38174	-1.22698	2.96432e-09	1.43852	-1.19128	0.00153933	2.75485	-1.15018
16457119	rs12487995	6.41868e-10	-0.723119	-0.415877	4.37253e-10	-1.26251	-0.404135	8.18301e-05	-0.91649	-0.413298
16457444	rs4685336	1.69016e-09	1.24742	-1.41821	1.56663e-09	1.031	-1.42147	0.000841801	2.4249	-1.4238
16457700	rs62236345	8.69937e-10	-0.618984	-0.215973	5.76473e-10	-1.1857	-0.20453	0.000109535	-0.821224	-0.216963
16457917	rs150655938	3.76244e-10	-1.67314	-2.96935e-10	6.13899e-10	-1.32732	-2.96935e-10	5.99207e-05	-1.64141	-2.96935e-10
16457973	rs6776854	1.33037e-10	-1.84289	-0.869857	1.80865e-10	-1.70073	-0.848676	2.40272e-05	-1.67234	-0.882913
16458023	rs12488848	4.3214e-10	-1.53463	-2.96935e-10	5.41095e-10	-1.45356	-2.96935e-10	6.87254e-05	-1.50431	-2.96935e-10
16458697	rs12485690	1.03628e-09	-0.442791	-0.217197	6.0333e-10	-1.09911	-0.245583	0.000129034	-0.661709	-0.212647
16458883	rs17200320	6.44726e-10	0.287582	-1.42214	7.25058e-10	0.256423	-1.41733	0.000185639	0.900728	-1.41136
16458905	rs73816431	5.71633e-10	0.16529	-1.42017	6.44557e-10	0.135023	-1.41361	0.000162319	0.762013	-1.40689
16458929	rs7626299	9.75889e-10	0.703906	-1.42394	1.06615e-09	0.647807	-1.42316	0.000336536	1.5039	-1.41963
16459068	rs12492816	1.03629e-09	-0.395642	-0.264337	5.86949e-10	-1.11451	-0.25771	0.000120668	-0.679639	-0.261751
16459200	rs117905319	4.56852e-09	-1.65472e-10	0.823566	5.35235e-09	-1.65472e-10	0.838136	0.000609688	-1.65472e-10	0.678513
16459584	rs62236346	1.04985e-09	-0.431444	-0.215527	6.1072e-10	-1.12843	-0.204082	0.000117136	-0.75458	-0.216516
16459847	rs71310345	4.61171e-10	-0.0472321	-1.42238	4.9872e-10	-0.111233	-1.42388	0.000113641	0.420797	-1.42219
16460178	rs78393923	3.19234e-10	-1.83745	-2.96935e-10	3.53775e-10	-1.87849	-2.96935e-10	4.79782e-05	-1.86369	-2.96935e-10
16460617	rs62236347	1.28507e-09	-0.444811	-2.96935e-10	1.22997e-09	-0.632411	-2.96935e-10	0.000210047	-0.387104	-2.96935e-10
16460770	rs17042252	4.64593e-10	-0.0383914	-1.42383	5.12274e-10	-0.0861833	-1.42211	0.0001037	0.319554	-1.41248
16461063	rs7632675	1.30828e-09	0.143155	-0.570068	7.28277e-10	-0.572991	-0.583482	0.000209027	0.206012	-0.597981
16461197	rs79695132	8.10604e-10	-1.65472e-10	-0.905598	9.52032e-10	-1.65472e-10	-0.888557	0.000116228	-1.65472e-10	-0.978883
16462277	rs148383508	4.83247e-10	-1.65472e-10	-1.42285	5.57879e-10	-1.65472e-10	-1.42301	7.51102e-05	-1.65472e-10	-1.41548
16462983	rs56764336	7.24241e-10	0.386215	-1.40447	6.3625e-10	0.109643	-1.40121	0.000171743	0.814299	-1.40274
16463009	rs111405604	3.69761e-10	-1.69052	-2.96935e-10	3.61316e-10	-1.8574	-2.96935e-10	5.61187e-05	-1.70697	-2.96935e-10
16463111	rs113824393	3.68221e-10	-1.6947	-2.96935e-10	3.60757e-10	-1.85895	-2.96935e-10	5.5895e-05	-1.71096	-2.96935e-10
16463271	rs17042258	8.98056e-10	0.572567	-1.37571	7.81878e-10	0.28451	-1.36997	0.000215917	1.01713	-1.37667
16463703	rs73816433	3.63943e-10	-1.70638	-2.96935e-10	3.59252e-10	-1.86313	-2.96935e-10	5.52744e-05	-1.72212	-2.96935e-10
16463957	rs56358806	3.83162e-10	-0.315091	-1.33983	2.25034e-10	-0.964627	-1.36628	5.54427e-05	-0.36313	-1.35595
16464013	rs79992687	5.08593e-10	-1.65472e-10	-1.37173	5.93462e-10	-1.65472e-10	-1.36118	7.62778e-05	-1.65472e-10	-1.40005
16464072	rs12631292	9.3179e-10	0.64949	-1.41576	8.04034e-10	0.356819	-1.41433	0.000226027	1.10067	-1.41445
16464087	rs146656041	5.72308e-10	-1.65472e-10	-1.2537	6.56653e-10	-1.65472e-10	-1.26	8.9382e-05	-1.65472e-10	-1.24151
16464684	rs145860600	6.42233e-10	-1.13843	-2.96935e-10	8.19594e-10	-1.03835	-2.96935e-10	8.01136e-05	-1.35099	-2.96935e-10
16464699	rs75021622	3.61325e-10	-1.7136	-2.96935e-10	3.58369e-10	-1.86559	-2.96935e-10	5.48948e-05	-1.72902	-2.96935e-10
16464735	rs76969459	3.62601e-10	-1.71008	-2.96935e-10	3.61614e-10	-1.85658	-2.96935e-10	5.60149e-05	-1.70882	-2.96935e-10
16464951	rs73816435	3.5864e-10	-1.72106	-2.96935e-10	3.57498e-10	-1.86803	-2.96935e-10	5.45059e-05	-1.73612	-2.96935e-10
16465025	rs57460964	3.65501e-10	-1.70211	-2.96935e-10	3.59791e-10	-1.86163	-2.96935e-10	5.55003e-05	-1.71805	-2.96935e-10
16465354	rs41474845	3.56614e-10	-1.72673	-2.96935e-10	3.56865e-10	-1.8698	-2.96935e-10	5.42125e-05	-1.74152	-2.96935e-10
16465415	rs73144375	8.68638e-10	0.572567	-1.40902	7.53368e-10	0.28451	-1.40711	0.000209411	1.01713	-1.40726
16465954	rs62236349	3.49802e-10	-0.654235	-1.09178	2.97204e-10	-0.992827	-1.05991	4.4356e-05	-0.920386	-1.0218
16466010	rs17042259	3.52822e-10	-1.73741	-2.96935e-10	3.55743e-10	-1.87295	-2.96935e-10	5.36641e-05	-1.75169	-2.96935e-10
16467019	rs12638865	8.03884e-10	0.461433	-1.37536	7.03524e-10	0.178348	-1.3694	0.000188287	0.879215	-1.37568
16467485	rs73043130	3.1817e-10	-1.84079	-2.96935e-10	3.63193e-10	-1.85222	-2.96935e-10	4.71914e-05	-1.88022	-2.96935e-10
16467616	rs73043132	3.28782e-10	-1.80798	-2.96935e-10	3.6025e-10	-1.86036	-2.96935e-10	4.69932e-05	-1.88443	-2.96935e-10
16468076	rs76707709	3.44338e-10	-1.76175	-2.96935e-10	3.5359e-10	-1.87902	-2.96935e-10	5.244e-05	-1.77476	-2.96935e-10
16469322	rs17272502	3.68139e-10	-0.682549	-1.01237	2.65803e-10	-1.19463	-0.969774	4.22227e-05	-1.06528	-0.926196
16470125	rs17042260	3.24817e-10	-1.82012	-2.96935e-10	4.01723e-10	-1.75139	-2.96935e-10	5.60642e-05	-1.70794	-2.96935e-10
16470154	rs73043138	3.1758e-10	-1.84265	-2.96935e-10	3.71085e-10	-1.83072	-2.96935e-10	4.70786e-05	-1.88262	-2.96935e-10
16470197	rs17042262	3.28417e-10	-0.815979	-0.993116	3.2866e-10	-0.978514	-0.973618	4.85103e-05	-0.8908	-0.961857
16470995	rs62236350	3.09552e-10	-0.829664	-1.03859	2.4895e-10	-1.23257	-0.997338	3.7624e-05	-1.15172	-0.955072
16471096	rs7614860	3.63533e-10	-1.70751	-2.96935e-10	3.59111e-10	-1.86352	-2.96935e-10	5.52149e-05	-1.7232	-2.96935e-10
16471439	rs11718891	3.92337e-10	-0.848695	-0.782562	3.20536e-10	-1.24751	-0.729652	4.89529e-05	-1.16757	-0.676007
16471824	rs11719094	2.97946e-10	-0.802671	-1.10379	2.91781e-10	-0.985074	-1.08608	4.30609e-05	-0.900088	-1.07173
16471889	rs114018418	4.80137e-10	-1.42931	-2.96935e-10	5.80448e-10	-1.38336	-2.96935e-10	8.9748e-05	-1.23743	-2.96935e-10
16472326	rs117854194	8.87535e-10	-1.65472e-10	-0.81493	1.04074e-09	-1.65472e-10	-0.79947	0.000134327	-1.65472e-10	-0.834155
16472440	rs62236351	3.28702e-10	-1.80823	-2.96935e-10	3.84051e-10	-1.79638	-2.96935e-10	4.87568e-05	-1.84759	-2.96935e-10
16472764	rs11720129	2.32222e-10	-1.04967	-1.10601	2.00917e-10	-1.37581	-1.06845	2.98627e-05	-1.307	-1.03082
16473103	rs62236352	1.79856e-10	-1.07841	-1.33281	2.04094e-10	-1.1061	-1.32247	2.84728e-05	-1.05615	-1.32933
16473107	rs1464170	3.42881e-10	-1.76067	-0.00532504	6.48425e-10	-1.27646	0.0038511	7.03849e-05	-1.42142	-0.0590333
16473541	rs55798912	3.1614e-10	-1.84719	-2.96935e-10	3.51733e-10	-1.88428	-2.96935e-10	4.90135e-05	-1.84234	-2.96935e-10
16473623	rs55781532	1.26531e-10	-1.77999	-0.982903	1.45676e-10	-1.80641	-0.959363	2.1072e-05	-1.79371	-0.892782
16473845	rs73043146	3.28172e-10	-1.80984	-2.96935e-10	3.81028e-10	-1.80428	-2.96935e-10	5.28991e-05	-1.76605	-2.96935e-10
16473852	rs62236354	1.37119e-10	-1.27515	-1.40737	1.24455e-10	-1.51775	-1.40546	1.8437e-05	-1.43191	-1.38816
16473863	rs9883798	9.91339e-11	-1.83263	-1.17427	1.15792e-10	-1.80689	-1.18847	1.57171e-05	-1.8183	-1.16138
16474169	rs77680619	3.05346e-10	-1.88193	-2.96935e-10	3.53688e-10	-1.87874	-2.96935e-10	4.78954e-05	-1.86541	-2.96935e-10
16474332	rs4685337	2.30298e-10	-0.970818	-1.19319	5.61281e-10	-0.219107	-1.19783	5.63121e-05	-0.578561	-1.12496
16474537	rs116939374	6.82272e-10	-1.65472e-10	-1.07795	8.36371e-10	-1.65472e-10	-1.01808	0.000114115	-1.65472e-10	-0.997231
16474995	rs77065514	2.7104e-10	-0.581077	-1.42003	3.50385e-10	-0.474807	-1.41331	7.18445e-05	-0.0436888	-1.41624
16475215	rs1517516	2.59258e-10	-1.17083	-0.874731	2.86715e-10	-1.18198	-0.906687	4.052e-05	-1.3122	-0.720436
16475256	rs2303851	3.72554e-10	-1.88326	0.200266	4.52675e-10	-1.75409	0.122108	6.54618e-05	-1.80025	0.24728
16475637	rs73043154	2.27313e-09	0.125536	-2.96935e-10	1.05909e-09	-0.781988	-2.96935e-10	0.000173635	-0.577481	-2.96935e-10
16475694	rs80047480	1.57361e-10	-1.26338	-1.28146	2.39192e-10	-0.983531	-1.28636	4.80519e-05	-0.666907	-1.19525
16476846	rs6442603	1.17391e-09	-1.28225	0.74697	9.32879e-10	-1.58318	0.674297	0.000120425	-1.55869	0.615283
16477573	rs4685339	1.38865e-10	-1.3868	-1.28308	1.57946e-10	-1.37031	-1.31459	3.64019e-05	-0.876826	-1.26299
16477605	rs4685340	1.08287e-09	-1.33351	0.717502	9.06774e-10	-1.58259	0.645329	0.000114598	-1.57973	0.586726
16477766	rs11714115	7.99834e-11	-1.88097	-1.34059	9.77839e-11	-1.82134	-1.34306	1.36083e-05	-1.8239	-1.29985
16477919	rs145797392	1.0889e-09	-0.610453	-2.96935e-10	1.40133e-09	-0.501975	-2.96935e-10	0.000236937	-0.266639	-2.96935e-10
16478476	rs73043160	8.06254e-11	-1.8837	-1.32986	9.74946e-11	-1.8355	-1.33186	1.36277e-05	-1.83775	-1.28457
16478546	rs11715118	9.2079e-10	-1.29748	0.519337	6.23217e-10	-1.76334	0.451078	7.39393e-05	-1.73717	0.305979
16478859	rs17272509	8.09975e-11	-1.88399	-1.32497	9.77531e-11	-1.83768	-1.32703	1.36796e-05	-1.83989	-1.27864
16479205	rs73031468	1.07707e-10	-1.58607	-1.3379	1.56241e-10	-1.3638	-1.33195	1.556e-05	-1.64071	-1.34903
16479417	rs35868572	9.38851e-10	-1.2776	0.51888	6.47404e-10	-1.72481	0.45063	7.52643e-05	-1.71898	0.305548
16479441	rs78150983	2.29535e-10	-1.6259	-0.541418	5.60142e-10	-0.896334	-0.522631	5.51263e-05	-1.36522	-0.359589
16479558	rs9839841	9.39459e-10	-1.31322	0.555151	6.58908e-10	-1.74283	0.48626	7.64689e-05	-1.73733	0.339779
16479839	rs6799140	9.68285e-10	-1.34863	0.620782	6.90707e-10	-1.76019	0.550749	7.99316e-05	-1.75503	0.401766
16480331	rs34331768	6.23073e-10	-1.16872	-2.96935e-10	6.40662e-10	-1.28465	-2.96935e-10	7.1235e-05	-1.46845	-2.96935e-10
16480339	rs147342321	1.46092e-09	-0.316556	-2.96935e-10	1.56642e-09	-0.390608	-2.96935e-10	0.000307458	-0.00609392	-2.96935e-10
16480632	rs66728468	9.03376e-10	-1.28633	0.489092	6.16021e-10	-1.74524	0.421372	7.2047e-05	-1.73456	0.277449
16480827	rs9817739	2.79151e-09	-0.857975	1.18893	2.56867e-09	-1.01504	1.11903	0.000238126	-1.277	1.01537
16481309	rs73022287	1.27779e-10	-1.41968	-1.3334	1.80928e-10	-1.22175	-1.3273	1.80398e-05	-1.49703	-1.34483
16483272	rs59846174	1.1103e-10	-1.50997	-1.3836	1.61271e-10	-1.28725	-1.37682	1.5306e-05	-1.61967	-1.38651
16484157	rs143675214	5.29122e-10	-1.65472e-10	-1.33216	6.13881e-10	-1.65472e-10	-1.32735	8.09681e-05	-1.65472e-10	-1.34038
16484970	rs60656020	8.54397e-11	-1.86029	-1.29528	9.57752e-11	-1.8835	-1.30165	1.34616e-05	-1.88158	-1.25302
16485219	rs7644810	3.80196e-10	-1.88101	0.218318	4.65869e-10	-1.81994	0.216686	5.98945e-05	-1.68435	0.0424968
16485285	rs117982579	4.87334e-10	-1.65472e-10	-1.41443	5.62857e-10	-1.65472e-10	-1.41413	7.52689e-05	-1.65472e-10	-1.41337
16485342	rs34796226	1.88897e-10	-1.78648	-0.575697	3.75215e-10	-1.26238	-0.557277	4.11775e-05	-1.61927	-0.397268
16485448	rs73022293	1.09256e-10	-1.56364	-1.34604	1.56785e-10	-1.35556	-1.33671	1.51781e-05	-1.66448	-1.3501
16485865	rs73022295	1.09162e-10	-1.56364	-1.3469	1.56642e-10	-1.35556	-1.33763	1.51654e-05	-1.66448	-1.35094
16486004	rs6777165	8.82948e-11	-1.84821	-1.27449	9.7626e-11	-1.88464	-1.28137	1.375e-05	-1.88422	-1.22917
16486210	rs149454523	3.40297e-10	-1.77356	-2.96935e-10	3.56737e-10	-1.87016	-2.96935e-10	4.70142e-05	-1.88398	-2.96935e-10
16488808	rs117389913	5.58276e-10	-1.65472e-10	-1.27852	6.55772e-10	-1.65472e-10	-1.26134	8.52893e-05	-1.65472e-10	-1.28839
16489092	rs73022298	4.42207e-10	-1.76483	0.253232	4.7405e-10	-1.88035	0.294506	7.55217e-05	-1.87838	0.468367
16489365	rs4684280	6.63446e-10	-1.44486	0.338931	6.2455e-10	-1.60142	0.291294	7.31695e-05	-1.69487	0.253217
16489577	rs73022299	7.98081e-11	-1.84009	-1.38366	8.7734e-11	-1.8842	-1.38865	1.19952e-05	-1.88465	-1.36528
16491150	rs56360436	1.19053e-10	-1.52402	-1.29979	1.73672e-10	-1.30502	-1.28497	1.65546e-05	-1.63146	-1.29631
16491304	rs6442605	6.45413e-10	-1.40693	0.273444	5.8925e-10	-1.57082	0.202519	6.75489e-05	-1.66969	0.148104
16491341	rs7374660	5.2665e-10	-1.47465	0.137807	4.88696e-10	-1.62522	0.0698052	5.67044e-05	-1.71426	0.0176774
16491898	rs9867980	8.22303e-11	-1.77248	-1.42137	1.0907e-10	-1.63922	-1.41595	1.59369e-05	-1.54274	-1.42306
16491955	rs11706034	6.75925e-10	-1.40693	0.319635	6.16509e-10	-1.57082	0.247741	7.06202e-05	-1.66969	0.192569
16493289	rs56082183	6.29502e-10	-1.37479	0.216341	5.72969e-10	-1.54467	0.14835	6.57134e-05	-1.64795	0.0988233
16493793	rs73024204	1.24209e-10	-1.46622	-1.31519	1.70127e-10	-1.30932	-1.30129	1.63582e-05	-1.62778	-1.31193
16494364	rs11716932	6.2901e-10	-1.4148	0.25557	5.73515e-10	-1.5772	0.181825	6.58884e-05	-1.67496	0.128483
16494983	rs6790093	6.7829e-10	-1.4148	0.330998	6.16331e-10	-1.5772	0.253825	7.04349e-05	-1.67496	0.19521
16495468	rs4684281	7.17107e-10	-1.35915	0.330998	6.44902e-10	-1.53188	0.253825	7.31405e-05	-1.63726	0.19521
16495542	rs4685341	8.19791e-11	-1.77348	-1.42344	1.00235e-10	-1.71595	-1.42368	1.40907e-05	-1.66684	-1.42208
16495771	rs77197813	7.81885e-10	-1.05874	0.117072	1.06241e-09	-0.836913	0.0580503	8.93928e-05	-1.17867	-0.0627282
16496090	rs2163021	1.19916e-10	-1.50997	-1.30662	1.75512e-10	-1.28725	-1.2922	1.66353e-05	-1.61967	-1.30323
16497479	rs74513300	3.13829e-10	-1.85453	-2.96935e-10	3.75596e-10	-1.81864	-2.96935e-10	4.72314e-05	-1.87937	-2.96935e-10
16497555	rs9841598	5.32195e-10	-1.36575	0.0393817	5.09313e-10	-1.4904	-0.0236904	6.19734e-05	-1.55076	-0.0569665
16497772	rs58969168	6.72224e-10	-0.985841	-0.106945	7.48753e-10	-0.969096	-0.15965	9.71892e-05	-0.913169	-0.244605
16497808	rs13096896	7.78637e-11	-1.86709	-1.38133	1.00775e-10	-1.73917	-1.3951	1.50332e-05	-1.63728	-1.38689
16497854	rs9824582	5.92013e-10	-1.45024	0.230388	5.99156e-10	-1.51386	0.162223	7.21017e-05	-1.59016	0.133802
16498853	rs73024213	8.06698e-10	-0.910429	-2.96935e-10	8.76431e-10	-0.971297	-2.96935e-10	0.000136402	-0.818827	-2.96935e-10
16499003	rs11710881	9.78162e-11	-1.80273	-1.21756	1.15064e-10	-1.77085	-1.23081	1.5529e-05	-1.81721	-1.17451
16500050	rs17200327	1.2858e-10	-1.75495	-0.991875	2.14393e-10	-1.4178	-0.96154	2.65805e-05	-1.58844	-0.865818
16501002	rs67758962	2.19995e-10	-1.6091	-0.600673	2.11598e-10	-1.69926	-0.693212	2.62499e-05	-1.77219	-0.694587
16502009	rs58458328	2.18998e-10	-1.37557	-0.838748	2.67422e-10	-1.27084	-0.887489	3.46153e-05	-1.24435	-0.945782
16502336	rs57520832	2.04125e-10	-1.57502	-0.709622	2.08988e-10	-1.63217	-0.772707	2.40961e-05	-1.76679	-0.785587
16502363	rs112847477	1.32909e-10	-1.74706	-0.966655	2.23356e-10	-1.40293	-0.935462	2.76788e-05	-1.57656	-0.837203
16502444	rs1517521	2.43729e-10	-1.51539	-0.591933	2.42516e-10	-1.59596	-0.660133	2.88448e-05	-1.69842	-0.674087
16502834	rs75510370	4.83834e-10	-1.42164	-2.96935e-10	9.05663e-10	-0.938488	-2.96935e-10	6.75262e-05	-1.52192	-2.96935e-10
16502867	rs116286059	1.33045e-10	-1.79003	-0.922662	2.18244e-10	-1.47152	-0.890027	2.5707e-05	-1.70017	-0.787504
16504278	rs4684282	3.44738e-10	-1.76059	-2.96935e-10	3.82895e-10	-1.79939	-2.96935e-10	5.87996e-05	-1.6603	-2.96935e-10
16504519	rs55885717	1.3325e-10	-1.2936	-1.41755	1.81568e-10	-1.13411	-1.41142	1.57482e-05	-1.56081	-1.4169
16504557	rs17042294	2.37819e-10	-1.57236	-0.559512	2.27236e-10	-1.69211	-0.629056	2.71214e-05	-1.79082	-0.643292
16504757	rs74906339	3.96971e-10	-1.61952	-2.96935e-10	6.6162e-10	-1.25246	-2.96935e-10	5.58634e-05	-1.71152	-2.96935e-10
16504830	rs56010341	2.35771e-10	-1.5877	-0.552817	2.40066e-10	-1.64361	-0.622635	2.77418e-05	-1.77457	-0.636929
16504949	rs59510526	2.18205e-10	-1.40403	-0.813917	2.64889e-10	-1.30213	-0.865714	3.42582e-05	-1.27632	-0.924184
16505355	rs59403460	2.16085e-10	-1.42736	-0.800346	2.61816e-10	-1.32785	-0.851664	3.38989e-05	-1.30261	-0.90844
16505367	rs143153851	4.78348e-10	-1.43304	-2.96935e-10	5.02356e-10	-1.52785	-2.96935e-10	7.07935e-05	-1.47467	-2.96935e-10
16505411	rs17042300	2.07311e-10	-1.43885	-0.830304	2.51205e-10	-1.34054	-0.880348	3.25639e-05	-1.31559	-0.935645
16506665	rs12487874	1.14739e-10	-1.80199	-1.05873	1.7957e-10	-1.46956	-1.08703	3.32225e-05	-1.15043	-1.08077
16506792	rs9861696	2.40017e-10	-1.62354	-0.499125	2.4532e-10	-1.67579	-0.568804	2.83933e-05	-1.79594	-0.592342
16506898	rs142141830	1.24065e-09	-1.65472e-10	-0.479985	1.54782e-09	-1.65472e-10	-0.402549	0.000213901	-1.65472e-10	-0.368923
16507325	rs1517520	2.15504e-10	-1.45392	-0.776482	2.59719e-10	-1.35719	-0.830361	3.34225e-05	-1.33262	-0.892583
16507858	rs6792262	2.14389e-10	-1.46831	-0.767279	2.57462e-10	-1.37313	-0.823155	3.31775e-05	-1.34893	-0.883637
16508057	rs6767890	2.57363e-10	-1.61757	-0.43532	2.57426e-10	-1.68535	-0.511072	3.08114e-05	-1.76859	-0.537957
16508500	rs17042311	2.31218e-10	-1.68877	-0.471248	2.36565e-10	-1.73363	-0.547305	2.79751e-05	-1.832	-0.571116
16508747	rs62234666	3.36325e-10	-1.7853	-2.96935e-10	3.5175e-10	-1.88423	-2.96935e-10	4.70512e-05	-1.8832	-2.96935e-10
16508972	rs11711146	7.53272e-11	-1.86993	-1.41161	8.55051e-11	-1.88451	-1.41407	1.16282e-05	-1.87246	-1.40853
16509239	rs10510448	2.7103e-10	-1.67003	-0.331117	2.76419e-10	-1.72997	-0.395267	3.52106e-05	-1.83042	-0.342665
16509468	rs73024225	2.76402e-09	0.321063	-2.96935e-10	1.22557e-09	-0.635998	-2.96935e-10	0.000203467	-0.418931	-2.96935e-10
16509810	rs58498138	1.74674e-10	-1.49388	-0.946573	2.27807e-10	-1.31658	-1.00208	2.24553e-05	-1.60697	-1.01594
16510092	rs17042321	8.00505e-11	-1.80492	-1.4158	9.69381e-11	-1.75063	-1.42245	1.26979e-05	-1.76945	-1.42355
16510807	rs6766596	1.07601e-10	-1.54987	-1.37508	1.0327e-10	-1.71816	-1.39165	1.33007e-05	-1.74716	-1.39946
16510935	rs77779185	3.0719e-10	-1.87591	-2.96935e-10	4.22511e-10	-1.70094	-2.96935e-10	4.92136e-05	-1.83826	-2.96935e-10
16511074	rs113031786	3.4051e-10	-1.77293	-2.96935e-10	3.51934e-10	-1.88371	-2.96935e-10	4.71034e-05	-1.88209	-2.96935e-10
16511101	rs115592367	3.17186e-10	-1.84389	-2.96935e-10	3.51692e-10	-1.8844	-2.96935e-10	5.39697e-05	-1.74601	-2.96935e-10
16511138	rs79858553	7.71965e-10	-1.65472e-10	-0.954439	9.13635e-10	-1.65472e-10	-0.929724	0.000134404	-1.65472e-10	-0.833582
16511422	rs73024228	1.20212e-10	-1.43978	-1.37434	1.703e-10	-1.22608	-1.38351	1.4881e-05	-1.62522	-1.40913
16511957	rs7610834	9.24462e-11	-1.68842	-1.38833	9.23001e-11	-1.8428	-1.3793	1.28509e-05	-1.85282	-1.3282
16512179	rs7635342	8.8687e-11	-1.6977	-1.42056	8.84107e-11	-1.84703	-1.41813	1.19387e-05	-1.85649	-1.39815
16513463	rs74535668	7.41277e-10	-1.65472e-10	-0.995004	8.76165e-10	-1.65472e-10	-0.9716	0.000125375	-1.65472e-10	-0.903127
16514355	rs73146234	7.22551e-10	-1.65472e-10	-1.02059	8.53435e-10	-1.65472e-10	-0.997886	0.000121884	-1.65472e-10	-0.931361
16515900	rs76237315	3.04581e-10	-1.88444	-2.96935e-10	4.70591e-10	-1.59316	-2.96935e-10	5.31664e-05	-1.76101	-2.96935e-10
16516102	rs9848484	1.02555e-10	-1.8834	-1.08958	1.18018e-10	-1.88464	-1.09167	1.53443e-05	-1.88298	-1.12071
16516486	rs116690299	3.47627e-10	-1.75225	-2.96935e-10	5.82599e-10	-1.37966	-2.96935e-10	0.000109877	-1.03507	-2.96935e-10
16516773	rs1429160	9.02124e-11	-1.68128	-1.41993	8.49642e-11	-1.88327	-1.42165	1.13629e-05	-1.88015	-1.42393
16518115	rs7619304	8.7818e-11	-1.70605	-1.42206	8.83425e-11	-1.84252	-1.42342	1.17149e-05	-1.85322	-1.42036
16518270	rs7621664	8.92785e-11	-1.68793	-1.42368	9.00692e-11	-1.82397	-1.42261	1.2034e-05	-1.83696	-1.40974
16518461	rs114277573	5.33335e-10	-1.32423	-2.96935e-10	3.58028e-10	-1.86654	-2.96935e-10	4.91341e-05	-1.83988	-2.96935e-10
16518495	rs73024230	1.05955e-09	-0.63778	-2.96935e-10	6.60175e-10	-1.25465	-2.96935e-10	0.000101624	-1.11315	-2.96935e-10
16518703	rs1429158	9.22897e-11	-1.78064	-1.29781	9.52524e-11	-1.8819	-1.30873	1.23384e-05	-1.87946	-1.34226
16519009	rs117434981	7.6107e-10	-1.65472e-10	-0.968653	9.00189e-10	-1.65472e-10	-0.94455	0.000129063	-1.65472e-10	-0.87413
16520231	rs7627823	7.29883e-10	-1.65472e-10	-1.01049	8.61745e-10	-1.65472e-10	-0.988196	0.000122992	-1.65472e-10	-0.922317
16520435	rs11128791	8.86435e-11	-1.69708	-1.42168	8.49956e-11	-1.88459	-1.41997	1.14608e-05	-1.88322	-1.41227
16520973	rs75124651	3.13066e-10	-1.85696	-2.96935e-10	4.44917e-10	-1.64927	-2.96935e-10	5.04871e-05	-1.81272	-2.96935e-10
16521728	rs142411579	3.84254e-10	-1.65207	-2.96935e-10	5.35375e-10	-1.46419	-2.96935e-10	5.86003e-05	-1.66369	-2.96935e-10
16522582	rs7650427	9.34079e-11	-1.64407	-1.42233	8.51067e-11	-1.88218	-1.42107	1.15235e-05	-1.8756	-1.41445
16522835	rs1429155	8.9918e-11	-1.68281	-1.42167	8.49761e-11	-1.88457	-1.42021	1.14704e-05	-1.88174	-1.41292
16524834	rs11925623	7.57476e-11	-1.87449	-1.40148	8.64852e-11	-1.88195	-1.40524	1.1803e-05	-1.8507	-1.41538
16526097	rs116476526	4.59514e-10	-1.47321	-2.96935e-10	3.87457e-10	-1.78755	-2.96935e-10	4.77348e-05	-1.86877	-2.96935e-10
16526373	rs77487154	1.29868e-10	-1.63291	-1.10395	1.6912e-10	-1.48214	-1.13441	1.57887e-05	-1.75576	-1.21938
16527345	rs73816496	3.11831e-10	-1.86092	-2.96935e-10	5.20822e-10	-1.49175	-2.96935e-10	5.70717e-05	-1.69013	-2.96935e-10
16527930	rs78622501	1.836e-10	-1.65678	-0.733839	1.78783e-10	-1.81974	-0.741244	2.31329e-05	-1.85451	-0.738674
16528100	rs59112864	2.55306e-10	-1.83512	-0.2258	2.80107e-10	-1.88439	-0.227597	4.42024e-05	-1.87223	-0.0734293
16529001	rs55977257	8.18106e-11	-1.84325	-1.35572	9.43348e-11	-1.84428	-1.35602	1.31452e-05	-1.79516	-1.36322
16529002	rs55726732	8.37919e-11	-1.83493	-1.34011	9.61911e-11	-1.83919	-1.34163	1.31309e-05	-1.81083	-1.34864
16529362	rs113075095	3.74992e-10	-1.67647	-2.96935e-10	5.62648e-10	-1.4145	-2.96935e-10	5.85233e-05	-1.66501	-2.96935e-10
16530159	rs117253290	4.83841e-10	-1.65472e-10	-1.42162	5.58878e-10	-1.65472e-10	-1.42122	7.44827e-05	-1.65472e-10	-1.42387
16531226	rs539082056	8.85282e-10	-0.817472	-2.96935e-10	7.26437e-10	-1.159	-2.96935e-10	0.000126189	-0.896652	-2.96935e-10
16531467	rs13087702	2.4729e-10	-1.85982	-0.232997	2.80188e-10	-1.87345	-0.238241	4.4483e-05	-1.84607	-0.0932531
16531527	rs75922940	7.27093e-10	-1.65472e-10	-1.01432	8.45133e-10	-1.65472e-10	-1.00766	0.000119089	-1.65472e-10	-0.954565
16531530	rs117735458	1.39056e-09	-1.65472e-10	-0.365915	1.59214e-09	-1.65472e-10	-0.37432	0.00021604	-1.65472e-10	-0.358969
16531567	rs143587054	6.48042e-10	-1.65472e-10	-1.12942	7.62794e-10	-1.65472e-10	-1.11017	9.59271e-05	-1.65472e-10	-1.17085
16532132	rs10865744	1.54004e-10	-1.87984	-0.686557	1.70383e-10	-1.88222	-0.726889	2.07089e-05	-1.88004	-0.823833
16532295	rs6774125	7.20185e-10	-1.65472e-10	-1.02387	8.37038e-10	-1.65472e-10	-1.01729	0.000117877	-1.65472e-10	-0.964789
16532380	rs4684283	2.4791e-10	-1.85732	-0.232997	2.80666e-10	-1.87175	-0.238241	4.46214e-05	-1.84297	-0.0932531
16532607	rs142720188	3.0674e-10	-1.87738	-2.96935e-10	3.95972e-10	-1.76581	-2.96935e-10	5.16427e-05	-1.79008	-2.96935e-10
16533323	rs145972844	3.61379e-10	-1.71345	-2.96935e-10	3.51669e-10	-1.88446	-2.96935e-10	4.75609e-05	-1.87242	-2.96935e-10
16533647	rs75326053	1.37526e-10	-1.87294	-0.806625	1.51085e-10	-1.88374	-0.845572	1.84046e-05	-1.88447	-0.937362
16533883	rs7624325	3.686e-10	-1.69367	-2.96935e-10	4.26732e-10	-1.691	-2.96935e-10	5.02604e-05	-1.81722	-2.96935e-10
16534566	rs17042347	4.91886e-10	-1.65472e-10	-1.40513	5.64448e-10	-1.65472e-10	-1.41131	7.57495e-05	-1.65472e-10	-1.407
16534626	rs2059910	2.50177e-10	-1.85671	-0.224498	2.83916e-10	-1.86812	-0.230361	4.52112e-05	-1.83659	-0.0865001
16535097	rs10454232	8.64386e-11	-1.73897	-1.40498	1.10624e-10	-1.64412	-1.39689	1.44333e-05	-1.67049	-1.39441
16535229	rs3815962	2.81991e-10	-1.85403	-0.107473	3.19972e-10	-1.86604	-0.112881	5.1554e-05	-1.83309	0.0412857
16535715	rs142369084	3.09291e-10	-1.86909	-2.96935e-10	3.59574e-10	-1.86223	-2.96935e-10	4.88636e-05	-1.8454	-2.96935e-10
16536643	rs1429164	8.96451e-11	-1.87953	-1.22799	1.03881e-10	-1.88051	-1.2234	1.52995e-05	-1.84249	-1.16412
16537969	rs115067899	4.96568e-10	-1.39566	-2.96935e-10	4.71909e-10	-1.59037	-2.96935e-10	5.33299e-05	-1.75794	-2.96935e-10
16538064	rs79475731	1.23123e-10	-1.86485	-0.92534	1.35415e-10	-1.88073	-0.95808	1.65472e-05	-1.88428	-1.04394
16538328	rs13087074	2.50635e-10	-1.87213	-0.207251	2.86544e-10	-1.87999	-0.209274	4.49003e-05	-1.8592	-0.0707934
16538413	rs11128792	5.96621e-10	-1.2121	-2.96935e-10	7.21358e-10	-1.16602	-2.96935e-10	7.79709e-05	-1.3781	-2.96935e-10
16538813	rs79360142	6.05701e-10	-1.65472e-10	-1.19699	7.08001e-10	-1.65472e-10	-1.18471	9.26609e-05	-1.65472e-10	-1.20549
16538844	rs78669684	7.03188e-10	-1.04775	-2.96935e-10	5.38468e-10	-1.45843	-2.96935e-10	7.9021e-05	-1.36472	-2.96935e-10
16538863	rs78534375	1.19824e-10	-1.86615	-0.951204	1.31998e-10	-1.8813	-0.983069	1.61759e-05	-1.88444	-1.06648
16539081	rs80308668	4.98789e-10	-1.65472e-10	-1.39119	5.68293e-10	-1.65472e-10	-1.40452	7.72939e-05	-1.65472e-10	-1.38682
16540341	rs10780004	1.16573e-10	-1.86615	-0.978707	1.2854e-10	-1.8813	-1.00961	1.57945e-05	-1.88444	-1.09034
16540732	rs11715123	1.18086e-10	-1.85326	-0.978707	1.28933e-10	-1.87825	-1.00961	1.58538e-05	-1.88069	-1.09034
16540774	rs12635495	2.58747e-10	-1.87391	-0.173614	2.9422e-10	-1.88246	-0.180365	4.61768e-05	-1.86561	-0.0363449
16541354	rs79219391	5.01144e-10	-1.65472e-10	-1.38648	5.78456e-10	-1.65472e-10	-1.38679	7.88802e-05	-1.65472e-10	-1.3665
16541640	rs9842188	9.3728e-11	-1.87858	-1.1844	1.08432e-10	-1.88106	-1.17997	1.59891e-05	-1.85011	-1.11241
16542791	rs75562146	6.6292e-10	-1.65472e-10	-1.10672	7.70487e-10	-1.65472e-10	-1.10013	0.000107742	-1.65472e-10	-1.0547
16543322	rs17272530	1.05108e-10	-1.87725	-1.07115	1.2191e-10	-1.88002	-1.06385	1.82027e-05	-1.84702	-0.98584
16543962	rs4538360	9.57062e-11	-1.87985	-1.16225	1.10493e-10	-1.88318	-1.15902	1.61904e-05	-1.85786	-1.09215
16543983	rs2881512	9.51578e-11	-1.87733	-1.17051	1.09744e-10	-1.88168	-1.16733	1.61302e-05	-1.85228	-1.10146
16544134	rs4532116	9.33038e-11	-1.87733	-1.19018	1.07592e-10	-1.88168	-1.18713	1.57753e-05	-1.85228	-1.12371
16544609	rs58038619	6.15765e-10	-1.84035	0.659835	7.59453e-10	-1.73687	0.622312	0.000108241	-1.84423	0.794159
16545128	rs11712719	5.14411e-10	-1.83031	0.46995	5.7169e-10	-1.81828	0.419726	8.89666e-05	-1.86387	0.617702
16545583	rs116635709	3.04959e-10	-1.8832	-2.96935e-10	4.5288e-10	-1.63153	-2.96935e-10	5.06186e-05	-1.81011	-2.96935e-10
16546086	rs9990208	8.21254e-10	-1.16293	0.270382	7.71649e-10	-1.37439	0.275762	9.97749e-05	-1.46569	0.334172
16546202	rs76090646	1.32068e-10	-1.81419	-0.905869	1.56298e-10	-1.83309	-0.862296	2.02919e-05	-1.8798	-0.84441
16546418	rs2115581	1.11968e-10	-1.51127	-1.3739	1.05834e-10	-1.70568	-1.3796	1.65808e-05	-1.56077	-1.36542
16546570	rs2115580	1.17389e-09	-1.88444	1.34914	1.40181e-09	-1.88296	1.38132	0.000230334	-1.86305	1.56815
16546950	rs191061545	1.25997e-09	0.739814	-1.20435	1.57142e-09	0.833513	-1.22093	9.87074e-05	0.126232	-1.26851
16547210	rs4461403	2.66299e-10	-1.87425	-0.144514	2.96191e-10	-1.88463	-0.171515	4.56781e-05	-1.85103	-0.0617868
16547421	rs9853822	2.58509e-10	-1.87727	-0.17118	2.88522e-10	-1.88449	-0.197898	4.41884e-05	-1.85667	-0.0893068
16547594	rs9854036	2.5115e-10	-1.87977	-0.197559	2.81278e-10	-1.88382	-0.223992	4.27817e-05	-1.86179	-0.116538
16547665	rs9854409	1.5903e-10	-1.38261	-1.15168	1.98644e-10	-1.28102	-1.17462	2.08899e-05	-1.52852	-1.16665
16547738	rs34240418	1.19702e-09	-1.04641	0.530628	1.10526e-09	-1.27572	0.536405	0.00014226	-1.37588	0.599098
16548027	rs9310498	2.50884e-10	-1.88083	-0.197559	2.81426e-10	-1.88329	-0.223992	4.26805e-05	-1.86415	-0.116538
16548222	rs9858869	1.67008e-10	-1.87858	-0.606751	1.87485e-10	-1.88422	-0.629239	2.77412e-05	-1.85929	-0.552226
16548350	rs74339558	1.36404e-10	-1.82217	-0.86559	1.64176e-10	-1.82583	-0.820389	2.11336e-05	-1.88172	-0.801852
16548592	rs148148541	5.47317e-10	-1.65472e-10	-1.29835	6.21114e-10	-1.65472e-10	-1.31564	8.66568e-05	-1.65472e-10	-1.27248
16548760	rs9859948	2.43573e-10	-1.88088	-0.227086	2.73242e-10	-1.8836	-0.253197	4.14526e-05	-1.86285	-0.147031
16549346	rs142953005	5.74308e-10	-1.25021	-2.96935e-10	1.01293e-09	-0.826557	-2.96935e-10	0.000157331	-0.676085	-2.96935e-10
16549894	rs1896822	2.12105e-10	-1.88323	-0.363067	2.38943e-10	-1.88094	-0.389991	3.57117e-05	-1.87048	-0.288476
16550594	rs77831087	7.14762e-10	-1.84315	0.811722	8.08606e-10	-1.86917	0.817327	0.000109325	-1.88019	0.840078
16551213	rs2881513	1.53305e-10	-1.46695	-1.104	1.94321e-10	-1.34874	-1.12891	2.02464e-05	-1.60621	-1.12024
16551287	rs1429163	1.0183e-10	-1.85146	-1.12861	1.17041e-10	-1.86424	-1.12039	1.7053e-05	-1.8276	-1.0705
16551540	rs28680533	1.62081e-10	-1.40626	-1.10903	2.01763e-10	-1.30698	-1.13308	2.13931e-05	-1.54839	-1.12298
16551795	rs11128793	1.54189e-10	-1.44421	-1.12099	1.65875e-10	-1.52327	-1.11265	2.48433e-05	-1.45968	-1.06216
16551894	rs78349102	1.34265e-10	-1.7995	-0.904063	1.54603e-10	-1.84437	-0.861921	2.02976e-05	-1.87544	-0.848496
16551983	rs74952110	3.04846e-10	-1.88357	-2.96935e-10	4.14025e-10	-1.72123	-2.96935e-10	6.2467e-05	-1.5998	-2.96935e-10
16552787	rs11915576	1.36117e-10	-1.80206	-0.887802	1.57521e-10	-1.84258	-0.845019	2.06306e-05	-1.87627	-0.831395
16553146	rs1346604	2.14698e-10	-1.87975	-0.354393	2.41364e-10	-1.88208	-0.378768	3.64572e-05	-1.86916	-0.269136
16553680	rs2881514	2.11768e-10	-1.82803	-0.419858	2.29176e-10	-1.86919	-0.443471	3.67699e-05	-1.79255	-0.337201
16553824	rs2346910	2.07419e-10	-1.84878	-0.419858	2.26838e-10	-1.87945	-0.443471	3.6038e-05	-1.81266	-0.337201
16553883	rs2346911	2.08514e-10	-1.85179	-0.411583	2.28448e-10	-1.88055	-0.435294	3.61938e-05	-1.81695	-0.328593
16553899	rs2346912	2.08514e-10	-1.85179	-0.411583	2.28448e-10	-1.88055	-0.435294	3.61938e-05	-1.81695	-0.328593
16553969	rs4685343	2.10649e-10	-1.85742	-0.395766	2.31626e-10	-1.88237	-0.419662	3.64939e-05	-1.82515	-0.312143
16554246	rs3821786	2.18207e-10	-1.83895	-0.37898	2.37162e-10	-1.87534	-0.403071	3.81206e-05	-1.79899	-0.29469
16554254	rs3821785	2.18407e-10	-1.84564	-0.371381	2.38265e-10	-1.87821	-0.39556	3.80693e-05	-1.80823	-0.286791
16554352	rs3821784	1.73529e-10	-1.85491	-0.592121	1.96696e-10	-1.85189	-0.6136	3.3416e-05	-1.70866	-0.516741
16555223	rs2303849	2.72412e-09	-0.652331	0.958853	2.19546e-09	-1.02345	0.970437	0.00026231	-1.19983	1.03493
16555249	rs2303848	4.83901e-10	-1.65472e-10	-1.4215	5.58063e-10	-1.65472e-10	-1.42268	7.458e-05	-1.65472e-10	-1.42256
16555572	rs1366700	1.51483e-10	-1.34294	-1.23997	1.77342e-10	-1.3358	-1.23328	3.08787e-05	-1.11197	-1.1924
16555675	rs1366701	1.79478e-10	-1.8644	-0.548925	2.0181e-10	-1.8683	-0.571525	3.38534e-05	-1.7377	-0.474692
16555906	rs6768991	1.79315e-10	-1.85172	-0.562515	1.98939e-10	-1.87088	-0.58328	3.39035e-05	-1.72077	-0.490144
16556039	rs1429161	1.85379e-10	-1.84499	-0.53599	2.06543e-10	-1.87153	-0.545117	3.44705e-05	-1.72096	-0.473373
16556199	rs1429162	1.7482e-10	-1.20671	-1.23291	1.87927e-10	-1.29168	-1.21942	3.47494e-05	-0.994294	-1.19198
16557188	rs115205119	3.3006e-10	-1.8041	-2.96935e-10	3.55105e-10	-1.87474	-2.96935e-10	4.90112e-05	-1.84239	-2.96935e-10
16557353	rs73026232	2.05106e-10	-1.35661	-0.923243	1.96183e-10	-1.53643	-0.931673	3.26132e-05	-1.26748	-0.982234
16557369	rs34829414	2.0876e-10	-1.33895	-0.923243	1.99022e-10	-1.52207	-0.931673	3.32415e-05	-1.2484	-0.982234
16557553	rs181643678	4.36077e-10	-1.52556	-2.96935e-10	5.53721e-10	-1.43049	-2.96935e-10	7.64171e-05	-1.39823	-2.96935e-10
16557668	rs77606669	1.18902e-10	-1.87788	-0.947196	1.62579e-10	-1.75548	-0.900508	1.91138e-05	-1.88036	-0.903668
16557687	rs118076630	4.8591e-10	-1.65472e-10	-1.41736	5.62364e-10	-1.65472e-10	-1.41501	7.56082e-05	-1.65472e-10	-1.40887
16557884	rs115885835	3.13364e-10	-1.85601	-2.96935e-10	3.72285e-10	-1.8275	-2.96935e-10	4.69912e-05	-1.88447	-2.96935e-10
16558160	rs59876076	2.07335e-09	-0.595781	0.629326	1.82491e-09	-0.866648	0.628781	0.000248108	-0.935445	0.714875
16558244	rs75052058	2.86863e-09	0.358213	-2.96935e-10	6.79762e-09	1.07717	-2.96935e-10	0.000335631	0.0815781	-2.96935e-10
16559544	rs78982576	1.32628e-10	-1.85282	-0.863007	1.66808e-10	-1.81536	-0.814948	2.08387e-05	-1.88371	-0.813918
16560104	rs79203570	1.03011e-09	0.546155	-1.21211	1.50845e-09	0.792857	-1.22118	0.000121108	0.348771	-1.28653
16560162	rs79103612	1.37616e-10	-1.84026	-0.838658	1.67763e-10	-1.83132	-0.793282	2.10818e-05	-1.88068	-0.80534
16560183	rs116818108	3.0774e-10	-1.87412	-2.96935e-10	3.78786e-10	-1.81018	-2.96935e-10	4.70565e-05	-1.88308	-2.96935e-10
16560348	rs4684284	2.03149e-10	-1.30554	-0.9839	1.89656e-10	-1.51014	-0.991801	3.29092e-05	-1.2016	-1.03909
16560886	rs9841359	7.47933e-11	-1.88201	-1.40664	8.68041e-11	-1.87241	-1.41109	1.19534e-05	-1.85358	-1.39984
16560995	rs76524814	1.47312e-10	-1.78516	-0.82566	1.638e-10	-1.86872	-0.779792	2.18877e-05	-1.85653	-0.791979
16561288	rs71310350	2.03816e-10	-1.29625	-0.989909	1.89945e-10	-1.50266	-0.997755	3.30565e-05	-1.19151	-1.0447
16561293	rs117648597	4.82824e-10	-1.65472e-10	-1.42373	5.58878e-10	-1.65472e-10	-1.42122	7.46177e-05	-1.65472e-10	-1.42206
16561449	rs1529511	7.52941e-11	-1.87557	-1.4064	8.62205e-11	-1.87937	-1.41088	1.22436e-05	-1.82987	-1.39956
16561457	rs1529512	7.4799e-11	-1.88115	-1.40742	8.67124e-11	-1.8728	-1.41176	1.20394e-05	-1.84549	-1.40076
16561563	rs140050779	5.26064e-10	-1.33796	-2.96935e-10	4.49293e-10	-1.63948	-2.96935e-10	7.12832e-05	-1.46777	-2.96935e-10
16562199	rs34755000	1.30128e-10	-1.88394	-0.850914	1.51777e-10	-1.88005	-0.844685	2.19995e-05	-1.86507	-0.778349
16563006	rs1529513	3.24511e-10	-1.82106	-2.96935e-10	3.92994e-10	-1.77336	-2.96935e-10	6.81926e-05	-1.5121	-2.96935e-10
16563595	rs9818738	7.4885e-11	-1.87924	-1.40818	8.63082e-11	-1.87682	-1.41241	1.2031e-05	-1.84528	-1.40167
16563873	rs9310499	7.48078e-11	-1.88027	-1.40818	8.64256e-11	-1.87546	-1.41241	1.19964e-05	-1.84816	-1.40167
16564498	rs13076298	1.91889e-10	-1.28689	-1.05957	1.78624e-10	-1.49512	-1.06676	3.12949e-05	-1.18136	-1.10962
16564640	rs7649083	1.45657e-10	-1.83246	-0.78966	1.84904e-10	-1.78486	-0.742457	2.21094e-05	-1.88344	-0.754995
16565070	rs114286688	2.22399e-10	-0.887332	-1.31157	2.66341e-10	-0.844107	-1.31827	5.17291e-05	-0.485101	-1.30331
16565149	rs67800494	1.87119e-10	-1.28689	-1.08474	1.74228e-10	-1.49512	-1.09168	3.05727e-05	-1.18136	-1.13297
16565559	rs17042365	2.98011e-10	-1.87008	-0.0361641	3.64981e-10	-1.85181	0.0045013	4.21636e-05	-1.85548	-0.137401
16566070	rs11718724	1.41913e-10	-1.88165	-0.766513	1.65981e-10	-1.87544	-0.759842	2.38869e-05	-1.87216	-0.688941
16566397	rs115483179	3.07314e-10	-1.87551	-2.96935e-10	5.52755e-10	-1.43224	-2.96935e-10	5.01381e-05	-1.81965	-2.96935e-10
16566547	rs77236956	3.44827e-09	0.542251	-2.96935e-10	1.2372e-08	1.67603	-2.96935e-10	0.00159826	1.64224	-2.96935e-10
16566621	rs147346781	3.26791e-10	-1.81406	-2.96935e-10	4.32035e-10	-1.67865	-2.96935e-10	5.10312e-05	-1.802	-2.96935e-10
16567340	rs13093768	1.76778e-10	-1.29625	-1.13223	1.64981e-10	-1.50266	-1.13866	2.89653e-05	-1.19151	-1.17682
16567848	rs76908195	1.14065e-09	-0.564022	-2.96935e-10	5.68112e-10	-1.40484	-2.96935e-10	7.59024e-05	-1.40499	-2.96935e-10
16568731	rs13100878	1.63071e-10	-1.30554	-1.20365	1.52208e-10	-1.51014	-1.21177	2.63956e-05	-1.2016	-1.25964
16569465	rs34718285	1.67088e-10	-1.32389	-1.16096	1.56839e-10	-1.52487	-1.16706	2.73765e-05	-1.22154	-1.20321
16569712	rs34600445	1.20116e-10	-1.8803	-0.934622	1.45154e-10	-1.81904	-0.950324	1.63412e-05	-1.88352	-1.05723
16569746	rs6774181	1.59605e-10	-1.32748	-1.20319	2.4534e-10	-1.03145	-1.21306	2.09643e-05	-1.53374	-1.15788
16570592	rs9865882	2.79431e-10	-1.88118	-0.0894437	3.54958e-10	-1.82559	-0.0495609	3.93693e-05	-1.87277	-0.188681
16571573	rs17042372	1.83059e-09	-0.563277	0.472291	1.61901e-09	-0.837738	0.480153	0.000213068	-0.907522	0.534701
16571819	rs35144212	1.10189e-10	-1.87618	-1.02501	1.33705e-10	-1.81235	-1.03917	1.51036e-05	-1.88464	-1.13486
16572256	rs17042373	1.70649e-10	-1.84467	-0.619094	2.12572e-10	-1.82623	-0.561639	2.60882e-05	-1.88192	-0.591031
16572284	rs73026255	7.56773e-11	-1.88465	-1.39225	8.91411e-11	-1.85855	-1.39839	1.19681e-05	-1.86894	-1.38325
16572324	rs9838026	7.58801e-11	-1.88465	-1.38958	8.93562e-11	-1.85855	-1.39598	1.20044e-05	-1.86894	-1.38022
16572364	rs61741899	3.05467e-10	-1.88154	-2.96935e-10	3.52176e-10	-1.88303	-2.96935e-10	4.71359e-05	-1.8814	-2.96935e-10
16572975	rs13093250	1.11396e-10	-1.85939	-1.0309	1.37485e-10	-1.77189	-1.05175	1.54391e-05	-1.88044	-1.11708
16573140	rs13097853	1.43822e-10	-1.41576	-1.21904	1.35549e-10	-1.6134	-1.22442	2.36865e-05	-1.31341	-1.25611
16573576	rs34266070	1.1067e-10	-1.86149	-1.03533	1.35967e-10	-1.77638	-1.05836	1.52184e-05	-1.88128	-1.13066
16573913	rs34755071	8.34244e-11	-1.87719	-1.30224	1.07438e-10	-1.76012	-1.31012	1.31544e-05	-1.86742	-1.29026
16574925	rs140256071	6.1935e-10	-1.17471	-2.96935e-10	4.99695e-10	-1.53316	-2.96935e-10	6.75548e-05	-1.5215	-2.96935e-10
16574941	rs116290838	2.74343e-09	0.313586	-2.96935e-10	9.36768e-09	1.39787	-2.96935e-10	0.00121179	1.36542	-2.96935e-10
16575146	rs62234671	4.03689e-10	-1.60273	-2.96935e-10	3.56012e-10	-1.87219	-2.96935e-10	4.78551e-05	-1.86626	-2.96935e-10
16575181	rs13315317	8.97667e-11	-1.8346	-1.27156	1.29707e-10	-1.59602	-1.28585	1.3897e-05	-1.77401	-1.32875
16575568	rs13315424	9.19744e-11	-1.83252	-1.24935	1.29449e-10	-1.6192	-1.26467	1.39746e-05	-1.78615	-1.31104
16575799	rs35813995	1.02068e-10	-1.79888	-1.17886	1.36988e-10	-1.63018	-1.19707	1.50911e-05	-1.76715	-1.25318
16576371	rs13073454	3.846e-10	-1.65117	-2.96935e-10	6.12258e-10	-1.33	-2.96935e-10	9.18553e-05	-1.21422	-2.96935e-10
16576536	rs74626052	3.0787e-10	-1.8737	-2.96935e-10	3.69984e-10	-1.8337	-2.96935e-10	4.73568e-05	-1.87672	-2.96935e-10
16576552	rs79729615	3.08099e-10	-1.87296	-2.96935e-10	3.69405e-10	-1.83526	-2.96935e-10	4.73279e-05	-1.87733	-2.96935e-10
16576587	rs9822219	8.67657e-11	-1.87008	-1.27009	1.13589e-10	-1.73468	-1.27989	1.3741e-05	-1.85722	-1.25683
16577177	rs13079033	8.71358e-11	-1.87008	-1.26583	1.14058e-10	-1.73468	-1.27577	1.3802e-05	-1.85722	-1.2524
16577231	rs149774545	1.02312e-09	-0.672771	-2.96935e-10	6.08103e-10	-1.33681	-2.96935e-10	9.71818e-05	-1.15785	-2.96935e-10
16577300	rs6803356	8.58036e-11	-1.87346	-1.27786	1.11467e-10	-1.74602	-1.2874	1.35659e-05	-1.86194	-1.26493
16577937	rs6803987	3.14641e-10	-1.1608	-0.69115	6.29996e-10	-0.59371	-0.707732	5.10787e-05	-1.16743	-0.633635
16578457	rs3856833	8.65339e-11	-1.87498	-1.26786	1.11712e-10	-1.75153	-1.2797	1.35548e-05	-1.86414	-1.26356
16579828	rs77518350	2.56471e-09	-1.65472e-10	0.246224	3.22034e-09	-1.65472e-10	0.330087	0.000424651	-1.65472e-10	0.316833
16580023	rs34538678	8.90558e-11	-1.87921	-1.2349	1.33057e-10	-1.60777	-1.24861	1.43314e-05	-1.84088	-1.2311
16580107	rs35034173	9.06309e-11	-1.88232	-1.21426	1.34159e-10	-1.62099	-1.22714	1.43778e-05	-1.85279	-1.21595
16581383	rs112729316	3.0764e-10	-1.87445	-2.96935e-10	3.70596e-10	-1.83204	-2.96935e-10	4.7388e-05	-1.87606	-2.96935e-10
16581660	rs3856834	2.08429e-10	-1.37409	-0.889686	1.47348e-10	-1.82938	-0.924974	2.43814e-05	-1.61499	-0.925627
16581846	rs2278298	8.03754e-10	-1.65472e-10	-0.914085	9.5981e-10	-1.65472e-10	-0.880419	0.000118923	-1.65472e-10	-0.955959
16582306	rs11917783	2.24381e-10	-1.43905	-0.750987	1.68495e-10	-1.82881	-0.791435	2.74278e-05	-1.63411	-0.788764
16582951	rs147647054	6.08697e-10	-1.19206	-2.96935e-10	4.93646e-10	-1.54534	-2.96935e-10	5.98672e-05	-1.6423	-2.96935e-10
16583381	rs2303847	3.53734e-10	-1.75365	0.0188208	3.61396e-10	-1.85107	-0.00610812	5.51237e-05	-1.85646	0.131609
16583678	rs12489187	6.51898e-10	-1.26059	0.137101	5.27795e-10	-1.5949	0.116453	8.04163e-05	-1.56585	0.218632
16584003	rs10865745	3.09003e-10	-1.85916	-0.0108643	3.85307e-10	-1.78994	-0.00317465	6.1111e-05	-1.7148	0.0930592
16584256	rs114752146	5.55779e-10	-1.28301	-2.96935e-10	6.21318e-10	-1.31531	-2.96935e-10	8.91518e-05	-1.24409	-2.96935e-10
16584554	rs6796808	2.43736e-10	-1.81156	-0.295732	3.11693e-10	-1.6682	-0.336937	4.79482e-05	-1.59575	-0.268564
16584787	rs6796994	2.21969e-10	-1.83185	-0.368992	2.78378e-10	-1.70935	-0.408825	4.30974e-05	-1.62826	-0.342716
16584827	rs6797171	1.12937e-10	-1.87531	-1.00123	1.30813e-10	-1.8715	-1.00188	1.89554e-05	-1.85417	-0.938172
16584850	rs6797084	9.17884e-11	-1.85904	-1.22485	1.43434e-10	-1.54022	-1.24107	2.32472e-05	-1.33158	-1.25666
16585058	rs73136608	8.9818e-11	-1.69896	-1.40663	1.0944e-10	-1.65293	-1.39885	1.38694e-05	-1.71003	-1.39472
16585132	rs2042826	8.11633e-11	-1.88356	-1.32336	9.16878e-11	-1.88381	-1.34496	1.25996e-05	-1.87901	-1.32176
16585193	rs6799971	9.17084e-11	-1.85658	-1.22818	1.44251e-10	-1.53134	-1.24426	2.34382e-05	-1.32035	-1.25972
16585547	rs76983344	4.08462e-10	-0.838165	-0.752813	2.10361e-10	-1.59537	-0.802955	2.67275e-05	-1.62437	-0.824374
16585616	rs9842123	9.2066e-11	-1.84831	-1.23256	1.44941e-10	-1.52406	-1.24677	2.42516e-05	-1.28511	-1.26084
16585651	rs1366703	4.5191e-10	-1.62953	0.139636	4.13094e-10	-1.86209	0.138611	5.90719e-05	-1.8801	0.224422
16586116	rs57736467	3.72123e-10	-1.20587	-0.478281	2.96554e-10	-1.54916	-0.505762	4.57923e-05	-1.48922	-0.421099
16586222	rs10510450	3.77158e-10	-1.20587	-0.464842	2.97737e-10	-1.54916	-0.501779	4.40333e-05	-1.48922	-0.46027
16586587	rs12491861	1.40192e-10	-1.86487	-0.795492	2.15827e-10	-1.59217	-0.780513	3.62886e-05	-1.34592	-0.797015
16587477	rs6771025	4.22981e-10	-0.808032	-0.748018	2.16121e-10	-1.57297	-0.798342	2.68477e-05	-1.62441	-0.819841
16587571	rs11128794	2.31088e-10	-1.86843	-0.292148	3.82048e-10	-1.47515	-0.326458	5.81841e-05	-1.3976	-0.273219
16587752	rs73136617	1.21209e-09	0.56071	-1.06398	1.27382e-09	0.505598	-1.10298	0.000102775	-0.00132927	-1.10056
16587851	rs77700802	2.24e-10	-1.86047	-0.33126	2.99585e-10	-1.72412	-0.320635	3.95185e-05	-1.7338	-0.323867
16587909	rs77205982	1.01578e-10	-1.58395	-1.3986	1.28675e-10	-1.49968	-1.39018	1.59832e-05	-1.57728	-1.38561
16588113	rs6771695	3.69794e-10	-1.22857	-0.46186	2.99163e-10	-1.54973	-0.496433	4.31725e-05	-1.56131	-0.407918
16588180	rs76539851	1.1357e-09	0.545096	-1.11347	1.19717e-09	0.490162	-1.1496	9.6741e-05	-0.0150288	-1.14737
16588273	rs6442608	2.23244e-10	-1.25148	-0.943632	1.78366e-10	-1.5778	-0.985521	2.52159e-05	-1.5647	-0.942262
16589029	rs78660996	2.03416e-10	-1.81143	-0.47669	2.57696e-10	-1.72858	-0.466795	3.84555e-05	-1.61513	-0.469805
16589355	rs114962241	9.05237e-11	-1.7084	-1.38937	1.12714e-10	-1.64267	-1.37963	1.42496e-05	-1.70329	-1.37441
16589527	rs80000049	3.63257e-10	-0.784878	-0.923388	1.8496e-10	-1.56046	-0.966559	2.30244e-05	-1.61297	-0.984914
16589616	rs76836090	3.11294e-10	-1.86264	-2.96935e-10	3.93919e-10	-1.77101	-2.96935e-10	4.88764e-05	-1.84514	-2.96935e-10
16589821	rs10446440	1.02749e-09	0.481874	-1.15038	1.08636e-09	0.427662	-1.18423	8.83987e-05	-0.0704365	-1.18214
16590393	rs76718558	2.1975e-10	-1.74977	-0.461116	2.86025e-10	-1.64285	-0.448226	4.3563e-05	-1.5054	-0.454826
16590416	rs10446441	3.67005e-10	-0.760235	-0.937769	1.84904e-10	-1.54702	-0.980301	2.2998e-05	-1.60065	-0.998375
16590512	rs10446442	3.61719e-10	-0.772591	-0.939919	1.83282e-10	-1.55377	-0.982354	2.28101e-05	-1.60684	-1.00039
16590807	rs145872758	5.17405e-10	-1.65472e-10	-1.35455	5.95917e-10	-1.65472e-10	-1.35705	7.90922e-05	-1.65472e-10	-1.36382
16590910	rs6793330	9.2987e-11	-1.86052	-1.2104	1.03938e-10	-1.87307	-1.2303	1.44584e-05	-1.86785	-1.19531
16591114	rs2099002	1.36347e-10	-1.85785	-0.830321	2.15418e-10	-1.55605	-0.818523	3.43284e-05	-1.36598	-0.832484
16591175	rs2099003	1.3529e-10	-1.86563	-0.830321	2.11738e-10	-1.57328	-0.818523	3.27649e-05	-1.41259	-0.832484
16591256	rs74642013	3.90339e-10	-0.772591	-0.863771	1.97135e-10	-1.55377	-0.909496	2.44986e-05	-1.60684	-0.928974
16591976	rs17042389	3.77777e-10	-1.33822	-0.330858	3.52316e-10	-1.51866	-0.363961	4.92859e-05	-1.56982	-0.266978
16592069	rs62234672	4.08921e-10	-1.28123	-0.308621	3.77405e-10	-1.47177	-0.342062	5.2673e-05	-1.52623	-0.244104
16592090	rs78703063	8.35817e-10	-0.874968	-2.96935e-10	7.68363e-10	-1.10289	-2.96935e-10	7.48541e-05	-1.41889	-2.96935e-10
16592134	rs17200369	1.7617e-10	-1.02037	-1.41156	1.87172e-10	-1.11553	-1.3996	2.75937e-05	-1.00685	-1.41
16592371	rs2016225	7.51758e-11	-1.88185	-1.4017	8.57798e-11	-1.88459	-1.41078	1.1645e-05	-1.88329	-1.39627
16592838	rs12492582	1.33797e-10	-1.86437	-0.842689	2.18109e-10	-1.53115	-0.831014	3.32167e-05	-1.38655	-0.844829
16592840	rs61346198	4.08903e-10	-1.25219	-0.337712	3.75687e-10	-1.44769	-0.370711	5.22814e-05	-1.50376	-0.27403
16592883	rs111370686	4.07784e-10	-1.59264	-2.96935e-10	5.16413e-10	-1.50025	-2.96935e-10	7.07442e-05	-1.47536	-2.96935e-10
16592915	rs79349421	5.09398e-10	-1.65472e-10	-1.37015	5.95846e-10	-1.65472e-10	-1.35717	8.01537e-05	-1.65472e-10	-1.35049
16593129	rs75443306	2.21991e-10	-1.77989	-0.420857	2.87869e-10	-1.7151	-0.369555	4.50598e-05	-1.57616	-0.350286
16593384	rs17042393	2.28621e-10	-1.81112	-0.360191	2.94179e-10	-1.75559	-0.30738	4.53832e-05	-1.63174	-0.287553
16593473	rs13069943	1.32695e-10	-1.88087	-0.834459	2.01065e-10	-1.62083	-0.822701	3.00719e-05	-1.49423	-0.836614
16594200	rs12636481	3.81485e-10	-1.25219	-0.407119	3.50874e-10	-1.44769	-0.439038	4.86765e-05	-1.50376	-0.345476
16594218	rs6763943	1.86531e-10	-1.21169	-1.16309	1.19829e-10	-1.75317	-1.20792	1.60724e-05	-1.78522	-1.17211
16594360	rs75000365	4.63565e-10	-0.716587	-0.747845	2.17555e-10	-1.56653	-0.798176	2.76071e-05	-1.59668	-0.819677
16595118	rs13081210	1.30186e-10	-1.87185	-0.862566	2.05609e-10	-1.57084	-0.850338	3.1119e-05	-1.43379	-0.862829
16595219	rs73030118	4.67482e-10	-1.45602	-2.96935e-10	6.04241e-10	-1.34318	-2.96935e-10	0.000183195	-0.523885	-2.96935e-10
16595572	rs61647190	2.22661e-10	-1.82456	-0.373172	2.87657e-10	-1.7736	-0.311783	4.37135e-05	-1.65723	-0.299547
16595616	rs11926328	1.83706e-10	-1.81802	-0.572019	2.18004e-10	-1.80698	-0.555659	2.92998e-05	-1.82943	-0.527422
16595787	rs74608231	1.11169e-09	0.554115	-1.14385	9.73539e-10	0.311899	-1.17812	8.77606e-05	-0.083819	-1.176
16595902	rs117615391	8.70007e-10	-1.65472e-10	-0.834877	1.04078e-09	-1.65472e-10	-0.79943	0.000143081	-1.65472e-10	-0.77102
16596080	rs56692373	4.01964e-10	-1.60701	-2.96935e-10	4.04391e-10	-1.74477	-2.96935e-10	5.81894e-05	-1.67073	-2.96935e-10
16596186	rs111605320	2.68518e-09	0.292124	-2.96935e-10	1.40985e-09	-0.495916	-2.96935e-10	0.00030931	-8.90052e-05	-2.96935e-10
16596267	rs2347309	2.23746e-10	-1.84333	-0.349533	2.66625e-10	-1.82654	-0.334772	3.57696e-05	-1.85224	-0.305098
16596378	rs11927290	1.24877e-10	-1.87424	-0.901814	2.03805e-10	-1.54126	-0.888734	3.02157e-05	-1.42156	-0.904508
16596730	rs7629572	1.75418e-10	-1.84472	-0.591489	2.1241e-10	-1.80977	-0.578866	2.86671e-05	-1.84621	-0.532474
16596857	rs74282858	2.37854e-10	-1.82456	-0.307167	3.04585e-10	-1.7736	-0.254602	4.75674e-05	-1.65723	-0.215056
16596876	rs138647691	5.00634e-10	-1.65472e-10	-1.3875	5.79706e-10	-1.65472e-10	-1.38463	7.80194e-05	-1.65472e-10	-1.37748
16597140	rs79506999	3.91401e-10	-1.63365	-2.96935e-10	8.51042e-10	-1.00069	-2.96935e-10	7.58056e-05	-1.40626	-2.96935e-10
16597161	rs76922882	1.68062e-10	-1.27751	-1.20153	1.4935e-10	-1.50891	-1.23195	1.7616e-05	-1.63555	-1.23008
16597323	rs141761182	1.71262e-09	-1.65472e-10	-0.157596	1.81334e-09	-1.65472e-10	-0.244227	0.000278815	-1.65472e-10	-0.103887
16597703	rs9822633	1.73806e-10	-1.83105	-0.614385	2.12888e-10	-1.78339	-0.602992	2.90305e-05	-1.8264	-0.539692
16597814	rs9822805	1.76686e-10	-1.81981	-0.609197	2.17304e-10	-1.76814	-0.597721	2.90709e-05	-1.81469	-0.550004
16598345	rs73140613	2.08149e-10	-1.61797	-0.647147	2.2608e-10	-1.68084	-0.645421	3.26274e-05	-1.67326	-0.576018
16598370	rs11128795	3.57251e-10	-1.72494	-2.96935e-10	4.77731e-10	-1.57811	-2.96935e-10	5.93759e-05	-1.65055	-2.96935e-10
16598440	rs7624047	1.75105e-10	-1.86172	-0.576267	2.15376e-10	-1.7979	-0.576869	3.5859e-05	-1.66498	-0.489859
16598637	rs76103214	5.99412e-10	-1.20743	-2.96935e-10	4.3183e-10	-1.67912	-2.96935e-10	6.15237e-05	-1.61501	-2.96935e-10
16598893	rs75852520	1.69592e-10	-1.56758	-0.9024	1.58909e-10	-1.72715	-0.951675	1.9817e-05	-1.80456	-0.943332
16598900	rs79727112	9.35455e-10	-1.65472e-10	-0.762345	1.03804e-09	-1.65472e-10	-0.802067	0.000139433	-1.65472e-10	-0.79685
16598908	rs77744624	1.58832e-10	-1.72339	-0.812141	2.05749e-10	-1.64488	-0.775624	3.42674e-05	-1.48356	-0.716681
16599966	rs2099004	1.53107e-10	-1.74743	-0.824809	1.96561e-10	-1.67441	-0.791774	3.20763e-05	-1.52204	-0.744279
16600039	rs2114776	3.04542e-10	-1.88457	-2.96935e-10	3.51944e-10	-1.88368	-2.96935e-10	4.7148e-05	-1.88114	-2.96935e-10
16600122	rs75697569	1.53107e-10	-1.74743	-0.824809	1.96561e-10	-1.67441	-0.791774	3.20763e-05	-1.52204	-0.744279
16600252	rs2162614	3.04542e-10	-1.88457	-2.96935e-10	3.51944e-10	-1.88368	-2.96935e-10	4.7148e-05	-1.88114	-2.96935e-10
16600265	rs2162615	1.07711e-10	-1.85952	-1.0644	1.23813e-10	-1.86636	-1.06202	1.71337e-05	-1.86371	-1.02967
16600391	rs73140621	1.50628e-10	-1.73963	-0.848934	1.93604e-10	-1.66478	-0.816561	3.16589e-05	-1.50942	-0.769991
16600482	rs144845273	1.35936e-10	-1.72728	-0.963915	1.77166e-10	-1.61302	-0.957045	2.75038e-05	-1.46826	-0.951847
16600753	rs11706069	1.59745e-10	-1.84983	-0.679971	2.79726e-10	-1.45504	-0.658303	4.65841e-05	-1.24719	-0.645986
16601098	rs4685344	1.50332e-10	-1.74743	-0.843094	1.92903e-10	-1.67441	-0.81056	3.14573e-05	-1.52204	-0.763764
16601153	rs13085364	1.6231e-10	-1.82448	-0.68939	2.95747e-10	-1.39069	-0.666957	4.99901e-05	-1.16948	-0.653127
16601275	rs2347310	3.05838e-10	-1.88032	-2.96935e-10	3.98036e-10	-1.76061	-2.96935e-10	5.15053e-05	-1.79275	-2.96935e-10
16601572	rs74566422	3.1502e-10	-1.85074	-2.96935e-10	3.7933e-10	-1.80875	-2.96935e-10	4.93853e-05	-1.83478	-2.96935e-10
16602411	rs11920355	1.04799e-10	-1.85456	-1.09677	1.20186e-10	-1.86362	-1.0945	1.66117e-05	-1.86072	-1.0636
16602491	rs11916740	7.66799e-11	-1.87981	-1.38393	8.72265e-11	-1.88287	-1.39578	1.19776e-05	-1.87619	-1.37521
16602998	rs78512741	1.44685e-10	-1.77989	-0.848934	1.84103e-10	-1.7151	-0.816561	2.96151e-05	-1.57616	-0.769991
16603152	rs79043923	1.40227e-10	-1.80537	-0.854744	1.77083e-10	-1.748	-0.822533	2.81369e-05	-1.62117	-0.776188
16603799	rs112960603	4.60773e-10	-1.47047	-2.96935e-10	3.62499e-10	-1.85413	-2.96935e-10	5.23018e-05	-1.7774	-2.96935e-10
16603877	rs12497831	1.5303e-10	-1.84996	-0.722785	1.70085e-10	-1.85171	-0.759152	2.49195e-05	-1.87281	-0.645975
16603992	rs58981508	1.48308e-10	-1.74356	-0.860525	1.90387e-10	-1.66962	-0.828477	3.10724e-05	-1.51576	-0.782356
16604192	rs60098611	1.49317e-10	-1.73162	-0.865689	1.92181e-10	-1.65493	-0.833786	3.14994e-05	-1.4966	-0.787868
16604832	rs78070582	1.42764e-10	-1.77649	-0.865689	1.81741e-10	-1.71079	-0.833786	2.92596e-05	-1.57036	-0.787868
16605056	rs6780876	1.04126e-10	-1.85662	-1.10115	1.19453e-10	-1.86534	-1.09889	1.65052e-05	-1.86256	-1.0682
16605175	rs6796496	1.42764e-10	-1.77649	-0.865689	1.81741e-10	-1.71079	-0.833786	2.92596e-05	-1.57036	-0.787868
16605232	rs62234691	1.55893e-10	-1.72652	-0.827691	1.71641e-10	-1.7491	-0.852651	2.43782e-05	-1.7761	-0.764642
16605292	rs140448375	4.53346e-10	-1.48672	-2.96935e-10	4.29735e-10	-1.68399	-2.96935e-10	5.29175e-05	-1.7657	-2.96935e-10
16605348	rs73031594	3.04522e-10	-1.88463	-2.96935e-10	3.52074e-10	-1.88331	-2.96935e-10	4.718e-05	-1.88046	-2.96935e-10
16605411	rs6796680	1.04398e-10	-1.85402	-1.10115	1.19713e-10	-1.86316	-1.09889	1.65435e-05	-1.86024	-1.0682
16605584	rs77799411	3.163e-10	-1.84669	-2.96935e-10	3.81509e-10	-1.80302	-2.96935e-10	4.96414e-05	-1.82961	-2.96935e-10
16606315	rs13073074	1.6285e-10	-1.81728	-0.693274	3.02168e-10	-1.36437	-0.671799	5.12378e-05	-1.13837	-0.659591
16606377	rs11924698	9.8309e-11	-1.66143	-1.35383	1.18299e-10	-1.63581	-1.33814	1.75773e-05	-1.53252	-1.3353
16606619	rs12633622	1.5055e-10	-1.72339	-0.865689	1.94123e-10	-1.64488	-0.833786	3.19128e-05	-1.48356	-0.787868
16606836	rs17042414	1.4263e-10	-1.78322	-0.8599	1.81267e-10	-1.71935	-0.827834	2.9103e-05	-1.5819	-0.781689
16606879	rs10510451	3.13506e-10	-1.85556	-2.96935e-10	4.55088e-10	-1.62666	-2.96935e-10	5.4152e-05	-1.74264	-2.96935e-10
16607120	rs73031600	3.34673e-10	-1.79023	-2.96935e-10	4.48347e-10	-1.64159	-2.96935e-10	5.89957e-05	-1.65697	-2.96935e-10
16607406	rs528452148	3.04728e-10	-1.88396	-2.96935e-10	3.6823e-10	-1.83845	-2.96935e-10	4.72596e-05	-1.87878	-2.96935e-10
16607794	rs11128796	1.0483e-10	-1.85911	-1.09192	1.20317e-10	-1.86739	-1.08963	1.6629e-05	-1.86477	-1.05852
16607798	rs76533864	1.5055e-10	-1.72339	-0.865689	1.94123e-10	-1.64488	-0.833786	3.19128e-05	-1.48356	-0.787868
16608172	rs58449584	1.45865e-10	-1.77305	-0.847647	1.85952e-10	-1.70643	-0.815239	3.00034e-05	-1.56451	-0.768619
16608227	rs141592315	1.42248e-10	-1.53281	-1.11299	1.33489e-10	-1.70237	-1.15076	1.65004e-05	-1.78664	-1.14441
16608556	rs11919303	1.61099e-10	-1.84139	-0.679971	2.85073e-10	-1.43611	-0.658303	4.76385e-05	-1.22481	-0.645986
16608670	rs140100512	3.94961e-09	0.677994	-2.96935e-10	3.71508e-09	0.473002	-2.96935e-10	0.000392712	0.238642	-2.96935e-10
16608924	rs77329178	9.41989e-10	-1.65472e-10	-0.755384	1.04031e-09	-1.65472e-10	-0.799879	0.00014049	-1.65472e-10	-0.789296
16609058	rs140659372	3.19895e-10	-1.83538	-2.96935e-10	3.5922e-10	-1.86322	-2.96935e-10	4.70281e-05	-1.88369	-2.96935e-10
16609214	rs140382505	5.78177e-10	-1.2435	-2.96935e-10	1.17378e-09	-0.679173	-2.96935e-10	0.000149774	-0.725304	-2.96935e-10
16609426	rs17042421	1.65603e-10	-1.70396	-0.789829	2.15146e-10	-1.6213	-0.754537	3.58833e-05	-1.45323	-0.700935
16609499	rs11711720	1.83693e-10	-1.73223	-0.657881	1.70495e-10	-1.88068	-0.727772	2.38939e-05	-1.86072	-0.700095
16609541	rs9858031	1.05344e-10	-1.87885	-1.06729	1.21767e-10	-1.88237	-1.06268	1.68793e-05	-1.88136	-1.02698
16609690	rs78683835	4.85018e-10	-1.41919	-2.96935e-10	6.36786e-10	-1.29072	-2.96935e-10	5.79838e-05	-1.67427	-2.96935e-10
16610298	rs6800778	1.69929e-10	-1.69697	-0.771022	2.21615e-10	-1.61288	-0.733328	3.70692e-05	-1.44247	-0.679174
16610448	rs4685345	1.70994e-10	-1.69697	-0.764773	2.23044e-10	-1.61288	-0.726901	3.73174e-05	-1.44247	-0.6725
16610664	rs6801143	1.61175e-10	-1.76239	-0.758494	2.072e-10	-1.69303	-0.720445	3.38525e-05	-1.54663	-0.665797
16610673	rs6801333	1.74996e-10	-1.67384	-0.764773	2.29309e-10	-1.58518	-0.726901	3.86524e-05	-1.40732	-0.6725
16610741	rs6801355	1.70232e-10	-1.70144	-0.764773	2.21847e-10	-1.61826	-0.726901	3.70619e-05	-1.44934	-0.6725
16610963	rs12630021	1.61766e-10	-1.75873	-0.758494	2.0815e-10	-1.68845	-0.720445	3.40585e-05	-1.54056	-0.665797
16611080	rs12635883	1.70994e-10	-1.69697	-0.764773	2.23044e-10	-1.61288	-0.726901	3.73174e-05	-1.44247	-0.6725
16611257	rs12635929	1.72072e-10	-1.69697	-0.758494	2.24489e-10	-1.61288	-0.720445	3.75684e-05	-1.44247	-0.665797
16611333	rs75464773	1.93086e-10	-1.68113	-0.659112	1.72038e-10	-1.88416	-0.715282	2.26885e-05	-1.88083	-0.731746
16612055	rs9862636	1.08652e-10	-1.87643	-1.0388	1.25509e-10	-1.88077	-1.03401	1.74266e-05	-1.87948	-0.996957
16612370	rs73033010	3.05117e-10	-1.88268	-2.96935e-10	3.54486e-10	-1.87649	-2.96935e-10	4.77154e-05	-1.86918	-2.96935e-10
16612541	rs2195152	1.67542e-10	-1.84899	-0.633147	2.86896e-10	-1.47722	-0.610813	4.88916e-05	-1.24671	-0.598121
16612684	rs111268092	1.78121e-10	-1.75873	-0.662184	2.2749e-10	-1.68845	-0.631595	3.76407e-05	-1.54056	-0.565791
16612777	rs62234692	1.58339e-10	-1.8802	-0.658439	1.76255e-10	-1.88081	-0.694407	2.64013e-05	-1.88453	-0.576492
16612872	rs78751170	1.78783e-10	-1.75502	-0.662184	2.28546e-10	-1.68382	-0.631595	3.78717e-05	-1.53444	-0.565791
16612886	rs6802880	1.67327e-10	-1.85172	-0.631709	2.84643e-10	-1.48656	-0.609355	4.83938e-05	-1.25841	-0.596652
16612947	rs75557371	1.79454e-10	-1.75873	-0.654727	2.29227e-10	-1.68845	-0.62399	3.79397e-05	-1.54056	-0.557877
16613045	rs76281010	1.91691e-10	-1.67082	-0.676673	1.69092e-10	-1.88453	-0.732182	2.22844e-05	-1.8821	-0.748448
16613279	rs4685347	1.81352e-10	-1.75502	-0.647917	2.31895e-10	-1.68382	-0.617046	3.84494e-05	-1.53444	-0.550652
16613425	rs118046071	7.47662e-10	-1.65472e-10	-0.986427	8.50461e-10	-1.65472e-10	-1.00138	0.000110082	-1.65472e-10	-1.03321
16613539	rs4685348	1.82597e-10	-1.75502	-0.641078	2.33518e-10	-1.68382	-0.610072	3.87294e-05	-1.53444	-0.543398
16613591	rs4685349	1.21334e-10	-1.87889	-0.925943	1.39728e-10	-1.87868	-0.928776	1.95733e-05	-1.8797	-0.880566
16613613	rs4685350	1.83855e-10	-1.75502	-0.634209	2.35159e-10	-1.68382	-0.603069	3.90125e-05	-1.53444	-0.536115
16613638	rs4685351	1.93061e-10	-1.69245	-0.647917	2.503e-10	-1.60745	-0.617046	4.2446e-05	-1.43555	-0.550652
16613822	rs74481167	1.9758e-10	-1.67082	-0.646416	1.74089e-10	-1.88453	-0.70306	2.29351e-05	-1.8821	-0.719666
16613872	rs17042436	3.04977e-10	-1.88314	-2.96935e-10	3.54144e-10	-1.87745	-2.96935e-10	4.76516e-05	-1.87052	-2.96935e-10
16614063	rs141359870	3.05907e-10	-1.8801	-2.96935e-10	3.53686e-10	-1.87875	-2.96935e-10	4.70459e-05	-1.88331	-2.96935e-10
16614126	rs4685352	5.96827e-10	-1.65472e-10	-1.21175	6.81749e-10	-1.65472e-10	-1.22249	9.36535e-05	-1.65472e-10	-1.19483
16614234	rs56120958	3.05275e-10	-1.88217	-2.96935e-10	3.54849e-10	-1.87546	-2.96935e-10	4.77822e-05	-1.86778	-2.96935e-10
16614400	rs78312719	4.17854e-10	-1.56825	-2.96935e-10	4.46083e-10	-1.64665	-2.96935e-10	5.06994e-05	-1.80852	-2.96935e-10
16614493	rs146948703	9.10963e-10	-1.65472e-10	-0.788876	1.0402e-09	-1.65472e-10	-0.799991	0.000154217	-1.65472e-10	-0.696073
16614721	rs17272579	4.023e-10	-1.60618	-2.96935e-10	5.17749e-10	-1.49766	-2.96935e-10	0.00015241	-0.707861	-2.96935e-10
16614948	rs13091073	1.67871e-10	-1.83036	-0.649824	2.99034e-10	-1.41887	-0.627725	5.16806e-05	-1.17419	-0.615166
16615474	rs77640608	2.04374e-10	-1.69245	-0.59097	2.65259e-10	-1.60745	-0.558997	4.50864e-05	-1.43555	-0.490303
16615660	rs149649322	8.74343e-09	-1.65472e-10	1.47268	9.28496e-09	-1.65472e-10	1.389	0.0014607	-1.65472e-10	1.55224
16616159	rs60574564	2.01335e-10	-1.74743	-0.550973	2.58398e-10	-1.67441	-0.518248	4.31383e-05	-1.52204	-0.447985
16616328	rs2217203	1.70044e-10	-1.85929	-0.608031	2.79774e-10	-1.52783	-0.585347	4.70619e-05	-1.31051	-0.572459
16616432	rs13059623	1.70452e-10	-1.8569	-0.608031	2.82259e-10	-1.51898	-0.585347	4.75922e-05	-1.29931	-0.572459
16616519	rs148546579	6.81877e-10	-1.65472e-10	-1.07853	7.72993e-10	-1.65472e-10	-1.09688	9.78624e-05	-1.65472e-10	-1.15087
16616712	rs6767784	1.68401e-10	-1.85929	-0.617739	2.77034e-10	-1.52783	-0.59519	4.65974e-05	-1.31051	-0.582377
16616724	rs6779170	1.28723e-10	-1.88135	-0.864363	1.4745e-10	-1.88463	-0.869031	2.07439e-05	-1.88462	-0.817564
16616861	rs74282865	1.98415e-10	-1.75502	-0.557999	2.53604e-10	-1.68382	-0.527556	4.22196e-05	-1.53444	-0.457112
16616875	rs80117042	3.17827e-10	-1.84187	-2.96935e-10	3.70771e-10	-1.83157	-2.96935e-10	4.88518e-05	-1.84564	-2.96935e-10
16617065	rs6803924	2.04791e-10	-1.72339	-0.557999	2.63676e-10	-1.64488	-0.527556	4.44233e-05	-1.48356	-0.457112
16617133	rs6803949	2.04344e-10	-1.74743	-0.536137	2.61761e-10	-1.67441	-0.505315	4.3745e-05	-1.52204	-0.434019
16617724	rs76829173	4.9681e-10	-1.65472e-10	-1.39517	5.77562e-10	-1.65472e-10	-1.38834	7.68073e-05	-1.65472e-10	-1.39313
16617842	rs80213066	1.40281e-10	-1.68289	-0.976844	1.29358e-10	-1.86503	-1.01954	1.69906e-05	-1.86982	-1.03195
16617862	rs12635244	2.03642e-10	-1.74356	-0.543454	2.61067e-10	-1.66962	-0.512758	4.36817e-05	-1.51576	-0.441746
16618054	rs35399274	4.40297e-10	-1.51593	-2.96935e-10	4.42431e-10	-1.65487	-2.96935e-10	9.23241e-05	-1.20913	-2.96935e-10
16618259	rs78431384	2.06003e-10	-1.74743	-0.528054	2.63922e-10	-1.67441	-0.497094	4.41199e-05	-1.52204	-0.425485
16618787	rs145840359	4.91706e-10	-1.65472e-10	-1.4055	5.63676e-10	-1.65472e-10	-1.41268	7.56527e-05	-1.65472e-10	-1.40828
16619147	rs9882426	1.33557e-10	-1.88006	-0.82879	1.52871e-10	-1.88396	-0.833603	2.1552e-05	-1.88341	-0.780555
16619537	rs114128276	5.75663e-10	-1.24786	-2.96935e-10	4.9559e-10	-1.54141	-2.96935e-10	7.04672e-05	-1.47929	-2.96935e-10
16619613	rs139812820	7.35764e-10	-1.00247	-2.96935e-10	7.27344e-10	-1.15776	-2.96935e-10	9.92376e-05	-1.13692	-2.96935e-10
16619822	rs7624293	2.09143e-10	-1.74356	-0.516797	2.68243e-10	-1.66962	-0.485644	4.49285e-05	-1.51576	-0.413603
16619839	rs7612830	2.12262e-10	-1.75125	-0.494301	2.71848e-10	-1.67914	-0.462768	4.54358e-05	-1.52826	-0.38987
16619861	rs12636810	3.0586e-10	-1.88025	-2.96935e-10	3.5607e-10	-1.87203	-2.96935e-10	4.80005e-05	-1.86322	-2.96935e-10
16620106	rs6442615	2.15908e-10	-1.7192	-0.509328	2.78478e-10	-1.63977	-0.478049	4.70755e-05	-1.47696	-0.405722
16620692	rs12638729	3.05646e-10	-1.88095	-2.96935e-10	3.55641e-10	-1.87323	-2.96935e-10	4.79247e-05	-1.8648	-2.96935e-10
16620746	rs11716417	2.04888e-10	-1.63327	-0.647642	1.74001e-10	-1.88386	-0.70424	2.28531e-05	-1.88451	-0.720833
16621233	rs73140683	2.16536e-10	-1.73963	-0.485985	2.78123e-10	-1.66478	-0.454313	4.67077e-05	-1.50942	-0.381101
16621287	rs74713011	2.14059e-10	-1.75873	-0.478394	2.73721e-10	-1.68845	-0.446595	4.56397e-05	-1.54056	-0.373097
16621329	rs76445534	1.36123e-10	-1.45991	-1.22991	1.26309e-10	-1.64894	-1.25949	1.53842e-05	-1.74654	-1.25455
16621769	rs78107877	2.15696e-10	-1.75873	-0.470773	2.7585e-10	-1.68845	-0.438847	4.60078e-05	-1.54056	-0.365064
16622081	rs73033029	3.55992e-10	-1.72847	-2.96935e-10	4.92739e-10	-1.54718	-2.96935e-10	6.46566e-05	-1.56534	-2.96935e-10
16622165	rs111271161	8.44813e-10	-0.864262	-2.96935e-10	6.91496e-09	1.09429	-2.96935e-10	0.000351887	0.128877	-2.96935e-10
16622354	rs11128797	1.62931e-10	-1.85684	-0.65321	2.73438e-10	-1.50492	-0.631158	4.62619e-05	-1.28149	-0.618626
16622365	rs78725470	4.59797e-10	-1.47259	-2.96935e-10	7.09899e-10	-1.18203	-2.96935e-10	0.00010133	-1.11605	-2.96935e-10
16622393	rs146431458	3.04955e-10	-1.88321	-2.96935e-10	3.55611e-10	-1.87332	-2.96935e-10	4.69854e-05	-1.8846	-2.96935e-10
16622418	rs73033034	3.06344e-10	-1.87867	-2.96935e-10	3.56994e-10	-1.86944	-2.96935e-10	4.81611e-05	-1.85988	-2.96935e-10
16622632	rs2347311	2.19296e-10	-1.766	-0.446959	2.8005e-10	-1.69755	-0.414639	4.66104e-05	-1.55264	-0.339972
16622951	rs77644409	1.9741e-10	-1.62758	-0.690515	1.67026e-10	-1.88351	-0.745498	2.19379e-05	-1.88461	-0.761605
16622967	rs9813783	7.33291e-11	-1.88458	-1.42384	8.47831e-11	-1.88339	-1.42367	1.13234e-05	-1.88444	-1.42312
16623108	rs115582509	3.09826e-09	0.435218	-2.96935e-10	2.52981e-09	0.0887435	-2.96935e-10	0.000332328	0.0716894	-2.96935e-10
16623926	rs12638568	2.29146e-10	-1.75375	-0.415271	2.94359e-10	-1.68224	-0.380117	4.92695e-05	-1.53235	-0.304783
16624016	rs17029179	1.53279e-10	-1.8733	-0.697821	1.75452e-10	-1.87855	-0.701243	2.48847e-05	-1.87695	-0.643234
16624174	rs76809995	8.81753e-11	-1.88375	-1.2403	1.03663e-10	-1.88287	-1.22314	1.4317e-05	-1.88407	-1.18891
16624308	rs113306242	3.25892e-10	-1.81681	-2.96935e-10	3.52177e-10	-1.88302	-2.96935e-10	4.76949e-05	-1.86961	-2.96935e-10
16624384	rs17081718	2.28227e-10	-1.74993	-0.423106	2.93408e-10	-1.6775	-0.388088	4.91703e-05	-1.52611	-0.313037
16624445	rs144567171	3.04662e-10	-1.88418	-2.96935e-10	3.56931e-10	-1.86961	-2.96935e-10	4.69871e-05	-1.88456	-2.96935e-10
16624727	rs4685355	1.54627e-10	-1.87162	-0.690743	1.76915e-10	-1.8773	-0.694181	2.51029e-05	-1.87556	-0.635895
16624767	rs73033042	3.04708e-10	-1.88402	-2.96935e-10	3.55328e-10	-1.87411	-2.96935e-10	4.75793e-05	-1.87204	-2.96935e-10
16624914	rs4685356	1.523e-10	-1.8733	-0.704227	1.74334e-10	-1.87855	-0.707634	2.47199e-05	-1.87695	-0.649877
16624959	rs17272586	1.57337e-10	-1.86154	-0.68345	2.60469e-10	-1.52284	-0.661832	4.38493e-05	-1.30413	-0.649544
16625048	rs10510452	1.56994e-10	-1.86372	-0.68345	2.58188e-10	-1.53164	-0.661832	4.33629e-05	-1.31529	-0.649544
16625368	rs73140698	2.30242e-10	-1.75375	-0.410499	2.95791e-10	-1.68224	-0.375263	4.95177e-05	-1.53235	-0.299757
16625500	rs9829012	7.3441e-11	-1.88461	-1.42229	8.50595e-11	-1.88419	-1.41962	1.13249e-05	-1.88384	-1.42359
16625616	rs73142503	2.29378e-10	-1.75751	-0.410499	2.9441e-10	-1.68692	-0.375263	4.92124e-05	-1.53853	-0.299757
16626057	rs11927155	3.05117e-10	-1.88268	-2.96935e-10	3.54486e-10	-1.87649	-2.96935e-10	4.77154e-05	-1.86918	-2.96935e-10
16626704	rs17029188	2.28436e-10	-1.76955	-0.402569	2.92348e-10	-1.70201	-0.367197	4.86392e-05	-1.5586	-0.291406
16627022	rs117151765	4.98509e-10	-1.65472e-10	-1.39176	5.79753e-10	-1.65472e-10	-1.38455	7.70788e-05	-1.65472e-10	-1.38961
16627187	rs17200390	1.83955e-10	-1.63327	-0.755411	1.56874e-10	-1.88386	-0.807857	2.06294e-05	-1.88451	-0.823201
16627589	rs890640	2.27942e-10	-1.76486	-0.409426	2.9272e-10	-1.69612	-0.371819	4.86919e-05	-1.55074	-0.298184
16627613	rs12233472	1.94593e-10	-1.81537	-0.517102	3.47398e-10	-1.3758	-0.520879	6.37576e-05	-1.11795	-0.461395
16627630	rs2011879	2.27697e-10	-1.76486	-0.410499	2.91714e-10	-1.69612	-0.375263	4.86154e-05	-1.55074	-0.299757
16627806	rs1808518	2.25917e-10	-1.772	-0.411211	2.89123e-10	-1.7051	-0.375202	4.81033e-05	-1.56273	-0.298356
16628023	rs10510453	3.05451e-10	-1.88159	-2.96935e-10	3.55234e-10	-1.87438	-2.96935e-10	4.78519e-05	-1.86632	-2.96935e-10
16628314	rs2347312	1.16613e-10	-1.8363	-1.00822	1.34614e-10	-1.84721	-0.997535	1.83734e-05	-1.84242	-0.981108
16629274	rs78972593	2.19567e-10	-1.77649	-0.435225	2.80515e-10	-1.71079	-0.399738	4.65228e-05	-1.57036	-0.324133
16629321	rs2059743	1.14636e-10	-1.8363	-1.02531	1.32304e-10	-1.84721	-1.01485	1.80519e-05	-1.84242	-0.998757
16629605	rs10510454	2.17123e-10	-1.77989	-0.44303	2.771e-10	-1.7151	-0.407682	4.58745e-05	-1.57616	-0.332366
16629788	rs114431761	5.53135e-10	-1.28778	-2.96935e-10	4.81359e-10	-1.57054	-2.96935e-10	6.82672e-05	-1.511	-2.96935e-10
16630243	rs148790587	3.19733e-10	-1.83589	-2.96935e-10	3.59342e-10	-1.86288	-2.96935e-10	4.70315e-05	-1.88362	-2.96935e-10
16630413	rs2195153	2.19022e-10	-1.77176	-0.442452	2.77601e-10	-1.71091	-0.410059	4.61438e-05	-1.56745	-0.335225
16630504	rs12374151	1.97383e-10	-1.616	-0.702236	1.65301e-10	-1.88262	-0.756769	2.16949e-05	-1.88462	-0.772741
16630737	rs930039	1.10638e-10	-1.83293	-1.06418	1.28854e-10	-1.84423	-1.04424	1.75679e-05	-1.83927	-1.02909
16631546	rs77320748	2.08706e-10	-1.77989	-0.482565	2.65396e-10	-1.7151	-0.450835	4.38503e-05	-1.57616	-0.377495
16631796	rs76419414	2.23402e-10	-1.73565	-0.45875	2.87335e-10	-1.65988	-0.426625	4.83759e-05	-1.50304	-0.352394
16631812	rs78535035	7.69739e-10	-0.957327	-2.96935e-10	7.57807e-10	-1.11673	-2.96935e-10	0.000103454	-1.09531	-2.96935e-10
16632114	rs73142513	2.25008e-10	-1.71309	-0.474148	2.92997e-10	-1.62471	-0.442278	4.96499e-05	-1.46082	-0.368621
16632482	rs74282867	2.24095e-10	-1.73162	-0.459688	2.89362e-10	-1.65493	-0.424544	4.88298e-05	-1.4966	-0.349495
16632794	rs75201237	3.31814e-10	-1.7988	-2.96935e-10	3.58994e-10	-1.86385	-2.96935e-10	4.7569e-05	-1.87225	-2.96935e-10
16632857	rs74949809	2.22582e-10	-1.73162	-0.466464	2.86505e-10	-1.65493	-0.434466	4.82943e-05	-1.4966	-0.360522
16633325	rs73035062	3.04864e-10	-1.88351	-2.96935e-10	3.52874e-10	-1.88104	-2.96935e-10	4.73982e-05	-1.87585	-2.96935e-10
16633376	rs75019704	4.95112e-10	-1.39859	-2.96935e-10	4.6611e-10	-1.60273	-2.96935e-10	5.59099e-05	-1.71069	-2.96935e-10
16633664	rs57842038	2.20878e-10	-1.73162	-0.474148	2.84275e-10	-1.65493	-0.442278	4.79048e-05	-1.4966	-0.368621
16633802	rs60830150	2.19989e-10	-1.73565	-0.474148	2.82872e-10	-1.65988	-0.442278	4.75973e-05	-1.50304	-0.368621
16633943	rs112051848	2.22582e-10	-1.73162	-0.466464	2.86505e-10	-1.65493	-0.434466	4.82943e-05	-1.4966	-0.360522
16634062	rs71310353	4.35752e-10	-1.52631	-2.96935e-10	7.54443e-10	-1.12118	-2.96935e-10	0.000110639	-1.02816	-2.96935e-10
16634313	rs3773826	1.01053e-10	-1.78195	-1.20578	1.10271e-10	-1.8801	-1.16412	1.49509e-05	-1.88115	-1.14851
16634423	rs73035063	3.04754e-10	-1.88387	-2.96935e-10	3.53526e-10	-1.8792	-2.96935e-10	4.75328e-05	-1.87301	-2.96935e-10
16634594	rs73035065	1.22929e-10	-1.88044	-0.91133	1.49598e-10	-1.84409	-0.895112	2.08562e-05	-1.8546	-0.842186
16634766	rs59167545	2.24638e-10	-1.70632	-0.482565	2.77348e-10	-1.67105	-0.450835	4.806e-05	-1.48449	-0.377495
16634808	rs34795494	2.11625e-10	-1.766	-0.482565	2.70095e-10	-1.69755	-0.450835	4.48939e-05	-1.55264	-0.377495
16634889	rs141152995	3.15794e-10	-1.84829	-2.96935e-10	5.1681e-10	-1.49948	-2.96935e-10	7.85501e-05	-1.3707	-2.96935e-10
16635558	rs41285045	1.3811e-10	-1.46398	-1.21134	1.28102e-10	-1.65197	-1.24236	1.56176e-05	-1.74886	-1.23718
16635851	rs76204094	2.11867e-10	-1.60244	-0.644985	1.76036e-10	-1.87479	-0.701681	2.29431e-05	-1.88311	-0.718304
16635852	rs79924124	2.1315e-10	-1.5964	-0.644985	1.76239e-10	-1.87363	-0.701681	2.2954e-05	-1.88264	-0.718304
16635866	rs13067997	2.02617e-10	-1.80193	-0.490132	3.53472e-10	-1.38538	-0.493965	6.67532e-05	-1.09982	-0.433616
16636203	rs57752390	3.04519e-10	-1.88465	-2.96935e-10	3.52359e-10	-1.8825	-2.96935e-10	4.72872e-05	-1.87819	-2.96935e-10
16636211	rs56740803	3.0467e-10	-1.88415	-2.96935e-10	3.5325e-10	-1.87998	-2.96935e-10	4.74778e-05	-1.87417	-2.96935e-10
16636325	rs73035070	3.04604e-10	-1.88436	-2.96935e-10	3.52995e-10	-1.8807	-2.96935e-10	4.74258e-05	-1.87527	-2.96935e-10
16636402	rs4685357	1.09595e-10	-1.82945	-1.07714	1.26161e-10	-1.84115	-1.06845	1.72369e-05	-1.836	-1.05138
16636465	rs6787063	1.31145e-10	-1.57862	-1.14846	1.5825e-10	-1.54668	-1.1363	2.46301e-05	-1.42532	-1.10514
16636537	rs4234537	2.22452e-10	-1.71452	-0.484146	2.86683e-10	-1.63409	-0.454692	4.87064e-05	-1.46964	-0.378987
16636585	rs2303589	1.33546e-10	-1.56047	-1.14846	1.61294e-10	-1.52763	-1.1363	2.51822e-05	-1.40315	-1.10514
16636673	rs2254783	2.27398e-10	-1.71021	-0.466464	2.94072e-10	-1.62887	-0.434466	4.99481e-05	-1.46293	-0.360522
16636785	rs2303590	2.24687e-10	-1.71452	-0.474148	2.90264e-10	-1.63409	-0.442278	4.92139e-05	-1.46964	-0.368621
16637042	rs2195154	2.22804e-10	-1.71452	-0.482565	2.87791e-10	-1.63409	-0.450835	4.87791e-05	-1.46964	-0.377495
16637228	rs73035073	3.08478e-10	-1.87173	-2.96935e-10	4.293e-10	-1.685	-2.96935e-10	5.39629e-05	-1.74614	-2.96935e-10
16637561	rs35942239	4.38809e-10	-1.51931	-2.96935e-10	6.85093e-10	-1.2176	-2.96935e-10	0.000105768	-1.07318	-2.96935e-10
16637654	rs113247216	3.85873e-10	-1.64787	-2.96935e-10	5.70177e-10	-1.40121	-2.96935e-10	7.96568e-05	-1.35671	-2.96935e-10
16637740	rs78008085	6.15316e-10	-1.65472e-10	-1.18124	7.23576e-10	-1.65472e-10	-1.16295	0.000100665	-1.65472e-10	-1.12264
16638467	rs2303591	2.22067e-10	-1.71021	-0.490185	2.87064e-10	-1.62887	-0.458583	4.87146e-05	-1.46293	-0.38553
16638775	rs2217204	1.10069e-10	-1.81831	-1.08396	1.26484e-10	-1.8312	-1.07584	1.72609e-05	-1.82552	-1.06048
16638810	rs2195155	1.34143e-10	-1.84322	-0.861253	2.31958e-10	-1.45821	-0.842389	3.9639e-05	-1.22297	-0.831648
16638963	rs74208885	2.22067e-10	-1.71021	-0.490185	2.87064e-10	-1.62887	-0.458583	4.87146e-05	-1.46293	-0.38553
16639119	rs148545377	4.82733e-10	-1.65472e-10	-1.42391	5.577e-10	-1.65472e-10	-1.42333	7.45904e-05	-1.65472e-10	-1.42242
16639146	rs74193997	2.26748e-10	-1.69697	-0.482565	2.93958e-10	-1.61288	-0.450835	5.01223e-05	-1.44247	-0.377495
16639365	rs75311389	5.73743e-09	-1.65472e-10	1.05139	6.29251e-09	-1.65472e-10	0.999961	0.000735811	-1.65472e-10	0.86654
16639754	rs3773827	1.37632e-10	-1.5418	-1.13699	1.66422e-10	-1.50805	-1.12458	2.60798e-05	-1.38046	-1.09282
16640075	rs11710967	2.08443e-10	-1.52226	-0.741457	1.61519e-10	-1.86807	-0.794458	2.1068e-05	-1.87671	-0.80997
16640279	rs6764867	2.31747e-10	-1.6484	-0.509328	2.96421e-10	-1.57733	-0.478049	5.2625e-05	-1.36552	-0.405722
16640517	rs6800888	2.23104e-10	-1.70144	-0.494301	2.88912e-10	-1.61826	-0.462768	4.91668e-05	-1.44934	-0.38987
16640769	rs73035077	3.16413e-10	-1.84633	-2.96935e-10	4.45189e-10	-1.64866	-2.96935e-10	5.54629e-05	-1.71872	-2.96935e-10
16641220	rs3773828	2.25974e-10	-1.69697	-0.485985	2.92937e-10	-1.61288	-0.454313	4.99419e-05	-1.44247	-0.381101
16641384	rs3773829	2.32701e-10	-1.65932	-0.494301	3.03829e-10	-1.56792	-0.462768	5.24031e-05	-1.3856	-0.38987
16642084	rs74525566	1.66274e-10	-1.29885	-1.19089	1.38017e-10	-1.59636	-1.22342	1.72002e-05	-1.67154	-1.21797
16642875	rs116608545	3.88287e-10	-1.64163	-2.96935e-10	3.5991e-10	-1.8613	-2.96935e-10	4.7078e-05	-1.88263	-2.96935e-10
16643081	rs73142529	2.41986e-10	-1.65983	-0.454672	3.08829e-10	-1.59189	-0.42248	5.29481e-05	-1.41702	-0.348097
16643248	rs3821708	2.06293e-10	-1.81143	-0.462644	3.69057e-10	-1.36524	-0.470966	6.83782e-05	-1.10499	-0.404388
16643306	rs143370064	9.55839e-10	-1.65472e-10	-0.740788	1.14717e-09	-1.65472e-10	-0.702103	0.000149721	-1.65472e-10	-0.725659
16643399	rs3773830	2.14294e-10	-1.81537	-0.420661	3.80767e-10	-1.3758	-0.429163	7.04793e-05	-1.11795	-0.361165
16643713	rs140002775	4.17652e-10	-1.56873	-2.96935e-10	3.59704e-10	-1.86187	-2.96935e-10	4.98506e-05	-1.8254	-2.96935e-10
16643721	rs3773831	1.47784e-10	-1.41539	-1.19224	1.35232e-10	-1.61549	-1.22467	1.63546e-05	-1.72068	-1.21924
16643940	rs3773832	2.21891e-10	-1.81537	-0.385824	3.94207e-10	-1.3758	-0.394473	7.30515e-05	-1.11795	-0.325319
16643988	rs3773833	1.10599e-10	-1.8241	-1.07336	1.2473e-10	-1.85861	-1.0624	1.70399e-05	-1.84864	-1.05023
16644105	rs143590902	7.10162e-10	-1.65472e-10	-1.03788	8.12206e-10	-1.65472e-10	-1.0474	0.000100788	-1.65472e-10	-1.12142
16644209	rs4685358	2.41986e-10	-1.65983	-0.454672	3.08829e-10	-1.59189	-0.42248	5.29481e-05	-1.41702	-0.348097
16644445	rs58869003	2.3763e-10	-1.68126	-0.451403	3.02347e-10	-1.61642	-0.419157	5.15014e-05	-1.44817	-0.344653
16644558	rs57014221	2.37074e-10	-1.67659	-0.458417	3.02503e-10	-1.61107	-0.423998	5.15163e-05	-1.44135	-0.351189
16644571	rs56841478	2.35273e-10	-1.67659	-0.466041	3.00165e-10	-1.61107	-0.431757	5.1104e-05	-1.44135	-0.359226
16644689	rs11128798	2.25897e-10	-1.81143	-0.371866	4.03972e-10	-1.36524	-0.380573	7.50745e-05	-1.10499	-0.31096
16645001	rs73035080	3.04529e-10	-1.88461	-2.96935e-10	3.52554e-10	-1.88195	-2.96935e-10	4.73316e-05	-1.87726	-2.96935e-10
16645100	rs73035082	3.04558e-10	-1.88452	-2.96935e-10	3.52765e-10	-1.88135	-2.96935e-10	4.73774e-05	-1.87629	-2.96935e-10
16645156	rs75633615	8.26367e-10	-1.65472e-10	-0.886339	9.28714e-10	-1.65472e-10	-0.913354	0.000129378	-1.65472e-10	-0.871692
16645555	rs3773834	1.27662e-10	-1.63408	-1.11991	1.77154e-10	-1.47129	-1.09885	2.33236e-05	-1.4906	-1.09437
16645661	rs74616227	1.34838e-10	-1.51295	-1.18636	1.29956e-10	-1.67949	-1.20046	1.57279e-05	-1.76894	-1.21006
16645871	rs77110037	1.90175e-10	-1.83132	-0.524111	2.14176e-10	-1.88293	-0.497431	3.22095e-05	-1.82965	-0.432528
16645881	rs145828505	9.1972e-10	-0.779309	-2.96935e-10	1.11045e-09	-0.734634	-2.96935e-10	8.22668e-05	-1.32447	-2.96935e-10
16645993	rs188966680	3.23237e-10	-1.82499	-2.96935e-10	4.67767e-10	-1.59919	-2.96935e-10	5.7834e-05	-1.67686	-2.96935e-10
16646194	rs2162616	2.17579e-10	-1.86348	-0.357335	3.32426e-10	-1.57046	-0.370275	5.78406e-05	-1.36062	-0.316126
16646473	rs141123960	1.30899e-08	1.87622	-2.96935e-10	1.40706e-08	1.80469	-2.96935e-10	0.00181529	1.76957	-2.96935e-10
16646745	rs9847342	7.85767e-11	-1.82093	-1.41837	1.15369e-10	-1.58215	-1.41687	1.5021e-05	-1.60547	-1.41951
16646800	rs116172431	3.18392e-10	-1.8401	-2.96935e-10	4.23624e-10	-1.69831	-2.96935e-10	5.04735e-05	-1.81299	-2.96935e-10
16647089	rs2241533	1.17217e-10	-1.72491	-1.11444	1.12331e-10	-1.87353	-1.15217	1.51756e-05	-1.85713	-1.15761
16647254	rs79295465	5.85512e-10	-1.65472e-10	-1.23089	6.9896e-10	-1.65472e-10	-1.19756	9.20692e-05	-1.65472e-10	-1.21189
16647548	rs4234538	9.7278e-11	-1.80789	-1.21792	1.16276e-10	-1.77673	-1.21446	1.57448e-05	-1.77971	-1.19821
16648210	rs6773997	1.96959e-10	-1.49898	-0.8214	2.47104e-10	-1.43053	-0.806813	4.02879e-05	-1.26358	-0.774808
16648508	rs4685359	1.96959e-10	-1.49898	-0.8214	2.47104e-10	-1.43053	-0.806813	4.02879e-05	-1.26358	-0.774808
16648561	rs61423223	2.42551e-10	-1.74307	-0.369091	2.97249e-10	-1.70766	-0.344925	5.06469e-05	-1.53393	-0.275628
16649086	rs11925307	3.52126e-10	-1.65009	-0.0893005	6.01906e-10	-1.24034	-0.10671	0.00012581	-0.855335	-0.0443293
16649160	rs9862398	9.10438e-11	-1.79844	-1.2936	1.077e-10	-1.77725	-1.29055	1.46929e-05	-1.77005	-1.27703
16649189	rs9862419	7.6639e-11	-1.88253	-1.38174	8.81129e-11	-1.87656	-1.39197	1.20178e-05	-1.87391	-1.37414
16649381	rs9862975	9.22444e-11	-1.7806	-1.29834	1.0891e-10	-1.76129	-1.29534	1.48781e-05	-1.75249	-1.28206
16649648	rs9863186	2.06824e-10	-1.49619	-0.77532	2.59683e-10	-1.42751	-0.760189	4.241e-05	-1.26004	-0.727011
16649950	rs74353348	1.64667e-10	-1.65542	-0.844032	1.43611e-10	-1.88395	-0.896094	1.91662e-05	-1.87712	-0.904171
16650184	rs7615227	3.56737e-10	-1.72638	-2.96935e-10	4.32591e-10	-1.67736	-2.96935e-10	5.83869e-05	-1.66734	-2.96935e-10
16650324	rs79157726	8.47675e-10	-1.65472e-10	-0.860881	9.63795e-10	-1.65472e-10	-0.876276	0.00013409	-1.65472e-10	-0.835925
16650357	rs7615387	1.94016e-10	-1.49619	-0.839244	2.42482e-10	-1.42751	-0.828723	3.96352e-05	-1.26004	-0.79468
16651015	rs4685361	2.02298e-10	-1.48706	-0.806583	2.49028e-10	-1.43439	-0.795202	4.07274e-05	-1.26872	-0.75881
16651029	rs76657396	2.46699e-10	-1.7101	-0.385114	3.03586e-10	-1.67099	-0.360502	5.24952e-05	-1.48301	-0.290701
16651039	rs11921703	2.02105e-10	-1.47691	-0.817683	2.48927e-10	-1.42359	-0.806404	4.07719e-05	-1.25611	-0.770333
16651177	rs111291739	1.12341e-09	-0.579255	-2.96935e-10	1.09872e-08	1.55733	-2.96935e-10	0.000713459	0.835691	-2.96935e-10
16651284	rs149384507	9.77792e-10	-1.65472e-10	-0.718081	1.11274e-09	-1.65472e-10	-0.732571	0.000149863	-1.65472e-10	-0.724713
16651711	rs1987830	2.06102e-10	-1.48616	-0.788847	2.58067e-10	-1.41663	-0.777305	4.23807e-05	-1.24734	-0.740405
16651763	rs1987831	2.06102e-10	-1.48616	-0.788847	2.58067e-10	-1.41663	-0.777305	4.23807e-05	-1.24734	-0.740405
16652240	rs9870157	9.25569e-11	-1.76131	-1.31425	1.05364e-10	-1.77705	-1.31268	1.46187e-05	-1.75601	-1.29612
16652241	rs9850543	2.11858e-10	-1.476	-0.771459	2.65541e-10	-1.40562	-0.75976	4.37092e-05	-1.2345	-0.72237
16652297	rs4684285	2.49739e-10	-1.70573	-0.37723	3.07497e-10	-1.66616	-0.352526	5.32799e-05	-1.47641	-0.282467
16652740	rs79793644	1.13906e-10	-1.64635	-1.22166	1.1376e-10	-1.76125	-1.25181	1.40661e-05	-1.84521	-1.24546
16652897	rs13064112	3.05722e-10	-1.82566	-0.0550401	5.41939e-10	-1.37933	-0.0726723	0.00010092	-1.11061	-0.0095001
16653390	rs11916181	2.15626e-10	-1.476	-0.75383	2.70306e-10	-1.40562	-0.741975	4.45154e-05	-1.2345	-0.704095
16653535	rs6809047	9.19079e-11	-1.76044	-1.32215	1.0883e-10	-1.73941	-1.31796	1.48306e-05	-1.72988	-1.30786
16653627	rs79076127	1.5659e-10	-1.62802	-0.921726	1.33276e-10	-1.88464	-0.97009	1.77376e-05	-1.88117	-0.977577
16653846	rs11928169	3.65523e-10	-1.70205	-2.96935e-10	4.4475e-10	-1.64964	-2.96935e-10	6.00665e-05	-1.63898	-2.96935e-10
16654170	rs2347315	2.18294e-10	-1.476	-0.741532	2.7368e-10	-1.40562	-0.72957	4.50863e-05	-1.2345	-0.691351
16654196	rs57300961	2.57522e-10	-1.67796	-0.374307	3.17985e-10	-1.63558	-0.349569	5.57037e-05	-1.43497	-0.279415
16654297	rs2217205	2.33247e-10	-1.74498	-0.406301	2.82751e-10	-1.72065	-0.381941	4.79303e-05	-1.55185	-0.312835
16654566	rs2195156	2.46576e-10	-1.70573	-0.389974	3.03557e-10	-1.66616	-0.36542	5.25754e-05	-1.47641	-0.295778
16654685	rs2195157	2.46576e-10	-1.70573	-0.389974	3.03557e-10	-1.66616	-0.36542	5.25754e-05	-1.47641	-0.295778
16654785	rs2217206	2.23167e-10	-1.46571	-0.729744	2.80055e-10	-1.39449	-0.717679	4.62356e-05	-1.22154	-0.679139
16655168	rs6767053	2.45209e-10	-1.7101	-0.391169	3.01906e-10	-1.67099	-0.366049	5.23021e-05	-1.48301	-0.294385
16655203	rs6442621	9.06762e-11	-1.76565	-1.33044	1.07307e-10	-1.74505	-1.32642	1.46145e-05	-1.7357	-1.31672
16655450	rs4685362	9.14514e-11	-1.75512	-1.33245	1.08312e-10	-1.73366	-1.32848	1.47553e-05	-1.72395	-1.31888
16655538	rs4685363	2.30766e-10	-1.44475	-0.717223	2.90112e-10	-1.37184	-0.70505	4.80877e-05	-1.19524	-0.666171
16655565	rs1529401	9.12133e-11	-1.74969	-1.34049	1.08057e-10	-1.7278	-1.33669	1.47173e-05	-1.7179	-1.32751
16655661	rs4685364	2.32079e-10	-1.44475	-0.711551	2.91776e-10	-1.37184	-0.69933	4.83709e-05	-1.19524	-0.660299
16655867	rs76081535	1.49673e-10	-1.62802	-0.966903	1.2768e-10	-1.88464	-1.01298	1.69991e-05	-1.88117	-1.02011
16656284	rs4685365	2.2927e-10	-1.476	-0.692478	2.87561e-10	-1.40562	-0.680095	4.74356e-05	-1.2345	-0.640556
16656331	rs4685366	3.56393e-10	-1.70345	-0.0238886	6.63173e-10	-1.20435	-0.0457661	0.000129068	-0.878475	0.00438004
16656342	rs59875821	3.13242e-10	-1.8564	-2.96935e-10	3.6418e-10	-1.84951	-2.96935e-10	4.88746e-05	-1.84518	-2.96935e-10
16656948	rs2217207	2.04037e-10	-1.4553	-0.829779	2.57301e-10	-1.38323	-0.81368	4.24154e-05	-1.20846	-0.778467
16657055	rs2195158	8.76252e-11	-1.77074	-1.35957	1.0351e-10	-1.75057	-1.35692	1.40799e-05	-1.74141	-1.34828
16657359	rs111233332	1.70253e-10	-1.59966	-0.866433	1.40595e-10	-1.88382	-0.917455	1.86422e-05	-1.88364	-0.925366
16657408	rs78355891	2.27484e-10	-1.68729	-0.489011	2.7965e-10	-1.64583	-0.467788	4.87127e-05	-1.44877	-0.399719
16657441	rs13093413	8.97944e-11	-1.74969	-1.35617	1.06262e-10	-1.7278	-1.35345	1.44679e-05	-1.7179	-1.3446
16657446	rs13093577	2.35925e-10	-1.40239	-0.737479	2.97525e-10	-1.32618	-0.725481	4.96418e-05	-1.14245	-0.687151
16657466	rs115554649	1.18207e-09	-0.528357	-2.96935e-10	6.83425e-10	-1.22004	-2.96935e-10	0.000102819	-1.10146	-2.96935e-10
16657584	rs4513439	2.27164e-10	-1.43408	-0.743629	2.85761e-10	-1.36032	-0.731684	4.74189e-05	-1.18189	-0.693523
16657908	rs34248201	2.30627e-10	-1.41344	-0.749139	2.90569e-10	-1.33807	-0.737243	4.83772e-05	-1.15617	-0.699234
16658033	rs56207034	3.54384e-10	-1.733	-2.96935e-10	4.50609e-10	-1.63655	-2.96935e-10	6.96646e-05	-1.49074	-2.96935e-10
16658182	rs141006612	5.31807e-10	-1.65472e-10	-1.3271	6.30239e-10	-1.65472e-10	-1.30106	8.08699e-05	-1.65472e-10	-1.34159
16658323	rs6801742	2.29586e-10	-1.39121	-0.775893	2.89678e-10	-1.31415	-0.764234	4.83695e-05	-1.1286	-0.726969
16658369	rs6790577	2.05654e-10	-1.63854	-0.638647	2.5394e-10	-1.59247	-0.617587	4.49355e-05	-1.37764	-0.55157
16658515	rs77279850	3.29761e-10	-1.80501	-2.96935e-10	5.31279e-10	-1.47187	-2.96935e-10	6.17692e-05	-1.61103	-2.96935e-10
16658517	rs6790696	2.25701e-10	-1.39121	-0.792957	2.84733e-10	-1.31415	-0.781452	4.75208e-05	-1.1286	-0.744669
16658524	rs113613483	2.33568e-10	-1.57589	-0.574016	2.89702e-10	-1.52453	-0.553775	5.22685e-05	-1.28926	-0.488785
16658739	rs4358285	8.86998e-11	-1.74969	-1.36843	1.04939e-10	-1.7278	-1.36597	1.42764e-05	-1.7179	-1.35792
16658897	rs6778201	2.27062e-10	-1.3569	-0.82126	2.87103e-10	-1.2773	-0.810015	4.81405e-05	-1.08626	-0.774047
16659016	rs12485773	2.10731e-10	-1.33338	-0.91942	2.6704e-10	-1.25209	-0.907668	4.49503e-05	-1.05739	-0.871487
16659126	rs144072990	5.64818e-10	-1.65472e-10	-1.26688	6.56522e-10	-1.65472e-10	-1.2602	8.66216e-05	-1.65472e-10	-1.27289
16659301	rs146218069	4.90245e-10	-1.65472e-10	-1.40847	5.66514e-10	-1.65472e-10	-1.40765	7.5231e-05	-1.65472e-10	-1.41387
16659303	rs12485920	1.89983e-10	-1.81896	-0.537482	2.04381e-10	-1.87467	-0.552503	2.74046e-05	-1.86097	-0.562749
16659512	rs77274660	2.43438e-10	-1.50462	-0.603893	1.82889e-10	-1.87224	-0.666034	2.39666e-05	-1.88205	-0.675718
16660627	rs890642	8.65671e-11	-1.76806	-1.3744	1.01182e-10	-1.75756	-1.37267	1.37495e-05	-1.74889	-1.36454
16660672	rs890643	2.17587e-10	-1.20931	-1.01147	2.71858e-10	-1.14104	-1.00084	4.63256e-05	-0.930715	-0.968026
16661218	rs4443161	1.24212e-10	-1.77471	-1.00668	1.4395e-10	-1.76239	-1.0153	2.02807e-05	-1.75931	-0.965459
16661308	rs4263272	9.08224e-11	-1.80954	-1.28493	1.00222e-10	-1.8347	-1.30507	1.38871e-05	-1.83092	-1.27255
16661377	rs58883852	1.26012e-10	-1.3431	-1.4239	1.76349e-10	-1.15079	-1.4239	3.098e-05	-0.877379	-1.42371
16661563	rs2162617	1.29181e-10	-1.79573	-0.946437	1.51476e-10	-1.76989	-0.956842	2.11166e-05	-1.77784	-0.906537
16661587	rs2162618	1.22017e-10	-1.37557	-1.42365	1.53506e-10	-1.28977	-1.42365	2.75503e-05	-0.994498	-1.42392
16662488	rs6797529	1.33937e-10	-1.79271	-0.913296	1.52427e-10	-1.79555	-0.924919	2.15137e-05	-1.78953	-0.876216
16662815	rs192799027	3.59071e-09	-1.65472e-10	0.582727	3.87955e-09	-1.65472e-10	0.51632	0.000468908	-1.65472e-10	0.415973
16663603	rs890644	1.0346e-10	-1.54143	-1.42276	1.14814e-10	-1.58146	-1.42239	1.65645e-05	-1.50778	-1.4194
16663683	rs7623201	3.21441e-10	-1.10767	-0.722892	2.95033e-10	-1.29644	-0.763632	5.77111e-05	-0.948222	-0.730763
16663781	rs74476492	1.02664e-10	-1.67508	-1.29683	9.95954e-11	-1.83913	-1.30691	1.28489e-05	-1.86809	-1.31308
16663923	rs6442623	2.65581e-10	-0.929198	-1.09226	1.60706e-10	-1.57182	-1.09576	3.48838e-05	-1.07576	-1.10665
16664192	rs141684134	5.7259e-10	-1.25321	-2.96935e-10	1.06237e-09	-0.778893	-2.96935e-10	0.000153925	-0.697966	-2.96935e-10
16664444	rs7625875	1.54607e-10	-1.88238	-0.680111	1.92268e-10	-1.81806	-0.670206	2.77908e-05	-1.76011	-0.649616
16664509	rs1469372	1.22794e-10	-1.41233	-1.38054	1.60248e-10	-1.28475	-1.38568	1.87306e-05	-1.40675	-1.39752
16664547	rs2059742	8.47543e-11	-1.79683	-1.36679	1.17997e-10	-1.61424	-1.36226	1.40334e-05	-1.73338	-1.35961
16665458	rs55683442	5.65548e-10	-1.26558	-2.96935e-10	3.54638e-10	-1.87606	-2.96935e-10	5.23786e-05	-1.77594	-2.96935e-10
16665669	rs143163447	8.56207e-10	0.517843	-1.36871	1.08452e-10	-1.69518	-1.36566	1.19149e-05	-1.87986	-1.37679
16665670	rs190341852	7.27571e-09	1.28892	-2.96935e-10	4.76542e-10	-1.5806	-2.96935e-10	5.08631e-05	-1.8053	-2.96935e-10
16665719	rs113962697	1.37476e-10	-1.45019	-1.22974	1.08405e-10	-1.87441	-1.18688	1.46268e-05	-1.88102	-1.17056
16666185	rs138358293	3.32063e-10	-1.79805	-2.96935e-10	3.68866e-10	-1.83672	-2.96935e-10	4.73086e-05	-1.87774	-2.96935e-10
16666312	rs2347320	1.66813e-10	-1.43874	-1.04776	1.31607e-10	-1.87384	-0.993489	1.79581e-05	-1.8813	-0.965097
16666342	rs2347321	1.60205e-10	-1.48168	-1.04524	1.31205e-10	-1.87961	-0.990788	1.80968e-05	-1.87639	-0.962308
16666794	rs113524703	7.11288e-10	0.338695	-1.375	1.02723e-10	-1.743	-1.37213	1.17907e-05	-1.88454	-1.38258
16666888	rs74853590	2.44554e-10	-1.17235	-0.931591	1.29045e-10	-1.87192	-1.01507	1.69607e-05	-1.88316	-1.02037
16667294	rs55934162	1.68223e-10	-1.41417	-1.06392	1.29258e-10	-1.87456	-1.01079	1.76088e-05	-1.88307	-0.982963
16667303	rs6765784	3.02516e-10	-0.468728	-1.42252	2.26911e-10	-0.898687	-1.42391	1.47656e-05	-1.6187	-1.42344
16667731	rs6442624	1.17083e-10	-1.64975	-1.19075	2.84319e-10	-0.854995	-1.24206	4.41795e-05	-0.710374	-1.2358
16667968	rs7635873	8.46562e-11	-1.80696	-1.35782	1.93472e-10	-1.11964	-1.36238	2.35512e-05	-1.20789	-1.36736
16668113	rs7636154	6.71702e-10	0.270074	-1.36364	1.00755e-10	-1.77401	-1.36046	1.19178e-05	-1.88431	-1.37209
16668545	rs7650228	8.48607e-11	-1.83036	-1.33201	2.15179e-10	-1.03758	-1.33811	2.60627e-05	-1.13059	-1.34334
16669018	rs12106701	1.63365e-10	-1.47388	-1.03352	1.32749e-10	-1.88059	-0.978106	1.84118e-05	-1.87479	-0.946649
16669150	rs11128799	8.46858e-11	-1.84956	-1.31487	2.38469e-10	-0.951394	-1.32152	2.87326e-05	-1.04916	-1.32725
16669435	rs17272607	8.13076e-11	-1.86403	-1.34111	1.04447e-10	-1.77812	-1.32036	1.42116e-05	-1.79848	-1.28189
16669466	rs35436616	7.51828e-11	-1.86403	-1.41942	9.51593e-11	-1.77812	-1.41348	1.27399e-05	-1.79848	-1.39122
16669817	rs77999889	3.29024e-10	-1.80725	-2.96935e-10	4.84399e-10	-1.56425	-2.96935e-10	9.48873e-05	-1.18174	-2.96935e-10
16670121	rs187997141	3.10909e-10	-1.86388	-2.96935e-10	4.04954e-10	-1.74338	-2.96935e-10	5.83355e-05	-1.66822	-2.96935e-10
16670272	rs17272614	7.4871e-11	-1.86751	-1.4201	9.58656e-11	-1.76968	-1.41452	1.28132e-05	-1.79087	-1.39309
16670523	rs77039467	3.92366e-09	-1.65472e-10	0.671401	5.37383e-09	-1.65472e-10	0.84214	0.000763233	-1.65472e-10	0.90313
16670655	rs17200411	6.93407e-10	0.297784	-1.35955	1.02019e-10	-1.76766	-1.35434	1.19706e-05	-1.88457	-1.36742
16670747	rs12107037	1.51662e-10	-1.32936	-1.25237	5.74596e-10	-0.131184	-1.2623	3.52468e-05	-0.951891	-1.22017
16671173	rs75501919	7.03883e-10	0.297784	-1.34455	1.03619e-10	-1.76766	-1.33878	1.21405e-05	-1.88457	-1.35332
16671330	rs1991418	6.02477e-10	0.213715	-1.41604	1.25647e-09	0.810751	-1.42185	3.24395e-05	-0.838766	-1.41629
16671425	rs1991419	1.57798e-10	-1.50182	-1.04024	1.31731e-10	-1.88095	-0.985443	1.82309e-05	-1.87452	-0.956791
16671606	rs2162611	1.71574e-10	-1.445	-1.01336	1.35611e-10	-1.87768	-0.959682	1.86273e-05	-1.88149	-0.928315
16671821	rs9869622	5.8797e-10	0.184205	-1.41091	1.1579e-09	0.725762	-1.41855	3.30025e-05	-0.826787	-1.41106
16672431	rs115231355	4.21701e-10	-1.55908	-2.96935e-10	6.39572e-10	-1.28636	-2.96935e-10	7.41321e-05	-1.42859	-2.96935e-10
16672905	rs181983320	3.0729e-10	-1.87559	-2.96935e-10	4.3533e-10	-1.67105	-2.96935e-10	5.21138e-05	-1.781	-2.96935e-10
16673075	rs7631231	4.34666e-10	-0.231857	-1.29694	9.47217e-10	0.410079	-1.30371	2.99358e-05	-1.06451	-1.27087
16673445	rs12490936	6.846e-10	0.228499	-1.30304	1.06478e-10	-1.78327	-1.29594	1.26408e-05	-1.88358	-1.31392
16673751	rs9880520	1.155e-10	-1.79269	-1.06142	2.43346e-10	-1.1712	-1.08147	2.92964e-05	-1.28531	-1.07166
16674026	rs9809465	4.82217e-10	-0.077403	-1.34758	9.03089e-10	0.430811	-1.37215	2.94192e-05	-1.01134	-1.34145
16674185	rs9310500	1.13025e-10	-1.81434	-1.06142	2.59901e-10	-1.10539	-1.08147	3.11218e-05	-1.22487	-1.07166
16674415	rs12485458	5.59767e-10	0.144797	-1.42066	9.21298e-11	-1.80095	-1.42301	1.13573e-05	-1.88084	-1.42373
16675127	rs7647846	3.17443e-10	-0.525122	-1.31796	2.27243e-10	-0.982012	-1.33912	1.51938e-05	-1.66654	-1.34701
16675334	rs150836266	5.30865e-10	-1.32887	-2.96935e-10	4.3312e-10	-1.67614	-2.96935e-10	5.52482e-05	-1.7226	-2.96935e-10
16675365	rs187381477	4.87236e-10	-1.65472e-10	-1.41463	5.66499e-10	-1.65472e-10	-1.40768	7.563e-05	-1.65472e-10	-1.40858
16675387	rs78001079	3.84913e-10	-1.65036	-2.96935e-10	9.12979e-10	-0.930442	-2.96935e-10	7.23388e-05	-1.45307	-2.96935e-10
16675587	rs66759805	7.34211e-11	-1.88358	-1.42359	9.89649e-11	-1.72865	-1.42374	1.34461e-05	-1.71946	-1.41629
16675697	rs139462321	6.21586e-10	-1.65472e-10	-1.1711	7.50137e-10	-1.65472e-10	-1.1269	9.44865e-05	-1.65472e-10	-1.18598
16675970	rs56661103	3.98848e-10	-1.65121	0.0364155	4.16171e-10	-1.63621	-0.0798452	5.21804e-05	-1.88068	0.100956
16676210	rs1011352	1.04992e-10	-1.82869	-1.1208	2.73326e-10	-0.995044	-1.14145	3.1402e-05	-1.15306	-1.1345
16676393	rs73039169	4.19848e-10	-1.56349	-2.96935e-10	3.59043e-10	-1.86371	-2.96935e-10	4.70906e-05	-1.88236	-2.96935e-10
16676779	rs17200418	1.07834e-10	-1.83108	-1.09171	1.70837e-10	-1.51505	-1.0914	2.90323e-05	-1.2834	-1.08263
16677071	rs7609903	2.21148e-10	-1.42857	-0.775975	1.69907e-10	-1.88357	-0.728331	2.41248e-05	-1.87741	-0.673777
16677297	rs79345760	9.46789e-11	-1.81072	-1.24217	1.46511e-10	-1.51812	-1.24194	2.5764e-05	-1.25002	-1.23544
16677362	rs7634664	8.76154e-11	-1.81014	-1.32028	1.71976e-10	-1.26818	-1.33162	1.96759e-05	-1.42637	-1.32867
16677519	rs7612566	9.0818e-11	-1.67136	-1.42316	1.116e-10	-1.61043	-1.4218	1.34122e-05	-1.71459	-1.42368
16677625	rs73144495	1.98627e-10	-1.70148	-0.61047	1.78183e-10	-1.85727	-0.707071	2.41608e-05	-1.87862	-0.671079
16677702	rs79704163	1.20873e-10	-1.44342	-1.36521	2.17436e-10	-0.998659	-1.36659	2.92632e-05	-1.00213	-1.35597
16677996	rs143401079	1.21846e-09	-0.498036	-2.96935e-10	9.04234e-10	-0.940067	-2.96935e-10	7.01247e-05	-1.48416	-2.96935e-10
16678152	rs76642209	1.57688e-10	-1.82757	-0.715191	4.03182e-10	-1.04778	-0.699985	7.26419e-05	-0.802317	-0.646576
16678352	rs78690674	1.74175e-10	-1.1183	-1.32502	1.2454e-10	-1.58259	-1.33994	1.25103e-05	-1.84181	-1.36608
16678384	rs7637655	8.60154e-11	-1.84367	-1.30518	2.81697e-10	-0.760841	-1.34548	4.38398e-05	-0.633786	-1.32011
16678459	rs191687017	3.33453e-10	-1.79388	-2.96935e-10	5.10372e-10	-1.51201	-2.96935e-10	6.6355e-05	-1.53941	-2.96935e-10
16678495	rs17042506	5.29148e-10	-1.65472e-10	-1.33211	6.31031e-10	-1.65472e-10	-1.2998	9.00828e-05	-1.65472e-10	-1.23371
16678664	rs11918970	8.52508e-11	-1.74311	-1.41467	1.09463e-10	-1.6355	-1.41607	1.43626e-05	-1.66405	-1.40576
16678881	rs17042507	2.48476e-09	1.06303	-0.848478	1.17728e-09	0.249558	-0.92575	0.000147332	0.0521023	-0.793845
16678974	rs17200439	1.76908e-10	-1.75373	-0.674019	4.79021e-10	-0.919192	-0.656218	9.89381e-05	-0.54673	-0.59321
16679114	rs12493295	1.58234e-10	-1.21711	-1.32219	1.21005e-10	-1.61371	-1.33761	1.2359e-05	-1.86405	-1.356
16679249	rs66929088	3.2404e-10	-1.82251	-2.96935e-10	3.69992e-10	-1.83367	-2.96935e-10	5.41222e-05	-1.74319	-2.96935e-10
16679531	rs73039173	3.4594e-10	-1.75711	-2.96935e-10	3.57486e-10	-1.86806	-2.96935e-10	4.73912e-05	-1.876	-2.96935e-10
16679606	rs1025254	8.49994e-11	-1.74282	-1.41791	1.09106e-10	-1.63581	-1.41903	1.42119e-05	-1.66992	-1.41044
16680339	rs1035847	2.41894e-09	0.95117	-0.763466	1.12696e-09	0.129086	-0.848962	0.00014502	-0.0651412	-0.692419
16680435	rs74913911	1.56174e-10	-1.25145	-1.30096	1.20755e-10	-1.63542	-1.31797	1.25066e-05	-1.8697	-1.33847
16680604	rs7644099	8.38315e-11	-1.758	-1.41657	1.07049e-10	-1.65605	-1.41781	1.39751e-05	-1.68869	-1.40846
16680667	rs11128801	1.97008e-10	-1.88457	-0.435566	2.05959e-10	-1.86457	-0.554907	2.66772e-05	-1.87205	-0.578568
16680725	rs7644378	8.35966e-11	-1.76219	-1.41518	1.06582e-10	-1.6617	-1.41654	1.39299e-05	-1.69392	-1.40648
16680756	rs34286121	3.22736e-10	-1.82654	-2.96935e-10	3.71393e-10	-1.82989	-2.96935e-10	5.44617e-05	-1.73694	-2.96935e-10
16680826	rs34134953	3.2082e-10	-1.8325	-2.96935e-10	3.73665e-10	-1.82379	-2.96935e-10	5.50043e-05	-1.72702	-2.96935e-10
16680988	rs73039177	1.99314e-10	-0.887433	-1.42106	8.4821e-11	-1.88275	-1.42386	1.1378e-05	-1.882	-1.42074
16681121	rs12486937	1.46913e-10	-1.27402	-1.33952	1.15057e-10	-1.64951	-1.35222	1.20766e-05	-1.873	-1.37017
16681259	rs11715460	2.73531e-10	-1.87988	-0.112083	2.84451e-10	-1.83889	-0.257709	3.67178e-05	-1.85064	-0.280529
16681553	rs1465540	4.43961e-10	-0.379305	-1.12834	2.51085e-10	-1.06588	-1.15549	3.23112e-05	-1.12305	-1.13597
16681563	rs12487013	1.3893e-10	-1.31735	-1.35206	1.10755e-10	-1.67609	-1.36374	1.18943e-05	-1.8783	-1.38008
16681598	rs34256157	3.23789e-10	-1.82329	-2.96935e-10	3.70253e-10	-1.83297	-2.96935e-10	5.41859e-05	-1.74201	-2.96935e-10
16681975	rs4685367	8.5957e-11	-1.84377	-1.30576	1.17199e-10	-1.67433	-1.30895	1.552e-05	-1.71244	-1.27986
16681999	rs4685368	8.2398e-11	-1.84642	-1.3454	1.11607e-10	-1.6804	-1.35177	1.47883e-05	-1.71793	-1.32267
16682158	rs9823982	1.83021e-09	0.331061	-0.422253	7.81464e-10	-0.563564	-0.522422	5.74284e-05	-1.35039	-0.3335
16682261	rs4685369	9.1415e-11	-1.83843	-1.24954	1.16371e-10	-1.78633	-1.20405	1.50374e-05	-1.8263	-1.19759
16682377	rs9824326	1.48502e-09	0.257389	-0.557586	5.16254e-10	-0.846012	-0.654544	4.1536e-05	-1.53589	-0.471982
16682586	rs142833074	5.06696e-10	-1.37547	-2.96935e-10	3.84004e-10	-1.7965	-2.96935e-10	4.70368e-05	-1.8835	-2.96935e-10
16682588	rs6764291	3.53531e-10	-1.73541	-2.96935e-10	3.75073e-10	-1.82003	-2.96935e-10	5.01289e-05	-1.81984	-2.96935e-10
16683071	rs73146320	9.73675e-11	-1.71652	-1.30836	2.36304e-10	-1.00193	-1.28011	2.92992e-05	-1.09429	-1.26258
16683345	rs80281043	7.85117e-10	-1.65472e-10	-0.937546	9.82914e-10	-1.65472e-10	-0.856634	0.000144	-1.65472e-10	-0.764618
16683713	rs17042521	8.06669e-10	-1.65472e-10	-0.910465	1.01206e-09	-1.65472e-10	-0.827416	0.000148604	-1.65472e-10	-0.733149
16683904	rs9850242	1.03067e-10	-1.60193	-1.36607	1.03097e-10	-1.75963	-1.35186	1.22148e-05	-1.84753	-1.38426
16683969	rs9867803	3.2709e-10	-1.55926	-0.25388	3.23036e-10	-1.59232	-0.377073	4.11337e-05	-1.87065	-0.146953
16684093	rs114033832	9.51322e-10	-0.745525	-2.96935e-10	6.60719e-10	-1.25383	-2.96935e-10	5.79148e-05	-1.67546	-2.96935e-10
16684295	rs56890961	6.10879e-10	-1.82565	0.637171	5.79489e-10	-1.87932	0.494314	8.11779e-05	-1.81222	0.474432
16684327	rs113354063	1.44062e-10	-1.83145	-0.801678	2.09557e-10	-1.69073	-0.711434	3.23942e-05	-1.64507	-0.611384
16684339	rs7651597	1.04675e-10	-1.73611	-1.21641	1.48457e-10	-1.55134	-1.19551	1.97184e-05	-1.67357	-1.07931
16684658	rs10510457	6.1075e-10	-0.725271	-0.463419	2.97478e-10	-1.67582	-0.375997	3.53344e-05	-1.73032	-0.439253
16684763	rs145908286	6.94583e-10	-1.06007	-2.96935e-10	5.3845e-10	-1.45846	-2.96935e-10	7.55286e-05	-1.40992	-2.96935e-10
16684786	rs7652068	1.03375e-10	-1.57902	-1.386	1.04394e-10	-1.72399	-1.37499	1.22997e-05	-1.8264	-1.39846
16685239	rs6798917	1.06629e-10	-1.54743	-1.38659	1.03725e-10	-1.72826	-1.37716	1.22865e-05	-1.82898	-1.39695
16685275	rs77011947	1.21771e-09	-1.65472e-10	-0.498653	1.58229e-09	-1.65472e-10	-0.380525	0.000229075	-1.65472e-10	-0.300383
16685740	rs141356293	8.57186e-10	-0.849723	-2.96935e-10	6.11814e-10	-1.33073	-2.96935e-10	5.54648e-05	-1.71868	-2.96935e-10
16685952	rs6799703	1.5713e-10	-1.24222	-1.30408	1.0008e-10	-1.83593	-1.30525	1.35724e-05	-1.86954	-1.25686
16685986	rs113381812	1.77574e-09	-0.818502	0.697096	8.41458e-10	-1.61266	0.600641	0.000189349	-1.03154	0.540699
16686195	rs6802075	5.1281e-10	-1.5171	0.153627	4.76776e-10	-1.57859	-0.00152184	6.43331e-05	-1.8564	0.286039
16686524	rs112975026	6.59268e-10	-1.11225	-2.96935e-10	5.09966e-10	-1.51281	-2.96935e-10	5.34583e-05	-1.75553	-2.96935e-10
16687037	rs10510458	1.26751e-10	-1.87711	-0.884052	2.92349e-10	-1.18831	-0.880898	4.90842e-05	-1.01962	-0.821278
16687148	rs17042529	1.53624e-10	-1.8342	-0.73467	2.26778e-10	-1.68538	-0.6378	3.5418e-05	-1.63913	-0.528082
16687196	rs2881604	1.52579e-10	-1.83548	-0.740219	2.26019e-10	-1.68281	-0.643727	3.52951e-05	-1.63628	-0.534409
16687201	rs9850448	3.22342e-10	-0.827399	-1.00037	1.8153e-10	-1.58488	-0.960852	2.82317e-05	-1.53482	-0.859169
16687202	rs2347322	1.12129e-10	-1.54317	-1.34056	8.96603e-11	-1.867	-1.38412	1.24479e-05	-1.83679	-1.37609
16687807	rs6806077	9.45757e-11	-1.65345	-1.40053	9.497e-11	-1.80114	-1.39246	1.16864e-05	-1.86756	-1.40845
16687844	rs17042532	1.52233e-10	-1.83364	-0.744327	2.24283e-10	-1.68649	-0.647754	3.48748e-05	-1.64036	-0.542304
16688605	rs146637125	1.27263e-09	-0.454536	-2.96935e-10	8.23943e-10	-1.03305	-2.96935e-10	6.6229e-05	-1.54132	-2.96935e-10
16688902	rs151270353	1.33525e-09	-0.406507	-2.96935e-10	8.55131e-10	-0.9959	-2.96935e-10	6.78197e-05	-1.51758	-2.96935e-10
16688937	rs140483548	1.31747e-09	-0.419907	-2.96935e-10	8.46298e-10	-1.00628	-2.96935e-10	6.73694e-05	-1.52424	-2.96935e-10
16689171	rs6763851	3.10078e-10	-0.906258	-0.960297	1.81637e-10	-1.62499	-0.920151	2.8776e-05	-1.57667	-0.798223
16689353	rs76582101	1.53371e-10	-1.81116	-0.759355	2.12356e-10	-1.72471	-0.664179	3.29553e-05	-1.68303	-0.556256
16689367	rs6788172	1.88848e-10	-1.49313	-0.869309	1.62029e-10	-1.68842	-0.970961	3.21051e-05	-1.3772	-0.888217
16689699	rs73041150	9.75579e-10	-1.45171	0.731364	1.02443e-09	-1.43936	0.624096	0.000173995	-1.13995	0.564542
16689976	rs6788858	2.52738e-10	-1.53202	-0.539006	2.1626e-10	-1.71565	-0.655024	4.24884e-05	-1.42162	-0.563587
16690081	rs75984264	1.16925e-10	-1.78566	-1.05618	1.47494e-10	-1.75764	-0.995729	2.25674e-05	-1.72023	-0.8977
16690251	rs78617747	1.16675e-10	-1.78385	-1.06014	1.46569e-10	-1.75967	-0.999993	2.24091e-05	-1.72254	-0.902427
16690419	rs6767531	4.51861e-10	-1.70054	0.210533	4.53367e-10	-1.69463	0.0641741	6.54128e-05	-1.87062	0.316908
16690592	rs116959785	7.10304e-10	-1.65472e-10	-1.03769	7.88806e-10	-1.65472e-10	-1.07664	9.96173e-05	-1.65472e-10	-1.1331
16690784	rs6767748	9.11777e-11	-1.67383	-1.41674	9.23455e-11	-1.80936	-1.41226	1.14983e-05	-1.87148	-1.42076
16690864	rs6780732	1.41782e-10	-1.28636	-1.36273	9.61895e-11	-1.82188	-1.35895	1.2785e-05	-1.85464	-1.33153
16690873	rs13319552	1.53763e-10	-1.65126	-0.916707	4.00018e-10	-0.884518	-0.871128	5.48956e-05	-0.934046	-0.794955
16691226	rs149292742	9.43904e-10	-0.753354	-2.96935e-10	6.56884e-10	-1.25965	-2.96935e-10	5.77213e-05	-1.67881	-2.96935e-10
16691790	rs117266194	4.82769e-10	-1.65472e-10	-1.42384	5.58029e-10	-1.65472e-10	-1.42274	7.54395e-05	-1.65472e-10	-1.4111
16692378	rs61185767	1.52668e-10	-1.21114	-1.36398	1.36637e-10	-1.48372	-1.34611	2.00907e-05	-1.39519	-1.33899
16692502	rs73041155	1.45749e-10	-1.26596	-1.35553	9.62884e-11	-1.82826	-1.35154	1.28418e-05	-1.85899	-1.32274
16692542	rs10510459	2.19154e-10	-1.30144	-0.91216	1.67481e-10	-1.75626	-0.870024	2.86543e-05	-1.63664	-0.742494
16692777	rs74453648	9.93816e-11	-1.84545	-1.15897	3.54152e-10	-0.718896	-1.15853	5.27815e-05	-0.64436	-1.12391
16692872	rs73041157	1.23431e-10	-1.43637	-1.35133	1.10727e-10	-1.69286	-1.34722	1.38154e-05	-1.79101	-1.31764
16692878	rs9869735	1.03066e-09	0.521408	-1.18683	1.66545e-10	-1.37451	-1.25738	1.65979e-05	-1.67807	-1.24709
16692931	rs1154631	8.65546e-11	-1.72028	-1.42233	8.92653e-11	-1.83595	-1.41959	1.13547e-05	-1.88092	-1.42388
16693130	rs9873973	8.57803e-11	-1.72936	-1.42223	8.88402e-11	-1.84084	-1.41948	1.13403e-05	-1.88218	-1.42389
16693200	rs60059651	1.4486e-10	-1.62967	-0.997945	1.46268e-10	-1.83347	-0.928241	1.76229e-05	-1.883	-0.982237
16693232	rs12107998	3.97911e-10	-1.71057	0.0934257	3.89671e-10	-1.73451	-0.0473401	5.83159e-05	-1.88343	0.214868
16693256	rs74196906	1.60842e-10	-1.12056	-1.4024	1.04401e-10	-1.70711	-1.3918	1.21824e-05	-1.86634	-1.3681
16693266	rs12106804	4.44705e-10	-1.62109	0.115118	4.32566e-10	-1.65074	-0.0266748	5.97965e-05	-1.88089	0.237408
16693427	rs12486634	1.15987e-10	-1.50386	-1.34604	1.16886e-10	-1.64417	-1.34179	1.4397e-05	-1.75615	-1.31126
16693455	rs79130599	1.00667e-10	-1.84344	-1.14813	3.61917e-10	-0.708055	-1.14768	5.39938e-05	-0.633179	-1.11239
16693587	rs12496518	1.90184e-10	-1.43852	-0.916866	1.57865e-10	-1.77865	-0.906765	2.56465e-05	-1.6715	-0.818525
16693778	rs34618555	3.05658e-10	-1.88091	-2.96935e-10	4.05781e-10	-1.74134	-2.96935e-10	0.000129926	-0.867472	-2.96935e-10
16694093	rs146432579	9.16061e-10	-0.783295	-2.96935e-10	6.42459e-10	-1.28185	-2.96935e-10	5.69954e-05	-1.69146	-2.96935e-10
16694200	rs79914216	3.05658e-10	-1.88091	-2.96935e-10	4.05781e-10	-1.74134	-2.96935e-10	0.000129926	-0.867472	-2.96935e-10
16694325	rs2114773	1.06744e-09	-1.47906	0.848706	2.74775e-09	-0.623602	0.794985	0.000326104	-1.12227	1.17505
16694843	rs1123951	7.06025e-10	-1.11453	0.0708054	6.39631e-10	-1.244	-0.0422599	0.000126822	-0.830629	-0.0610168
16694911	rs67594505	3.78329e-10	-1.66761	-2.96935e-10	3.52358e-10	-1.88251	-2.96935e-10	8.29376e-05	-1.31635	-2.96935e-10
16695064	rs76846648	1.66843e-10	-1.09076	-1.39556	1.06804e-10	-1.6926	-1.38356	1.23736e-05	-1.86149	-1.35739
16695231	rs9809594	5.68968e-10	-1.53284	0.273289	5.32953e-10	-1.59294	0.124217	7.1908e-05	-1.86064	0.401593
16695306	rs116763069	9.54645e-10	-0.742038	-2.96935e-10	6.62436e-10	-1.25123	-2.96935e-10	5.80015e-05	-1.67396	-2.96935e-10
16695340	rs17042554	1.52049e-10	-1.81873	-0.760448	2.15247e-10	-1.71304	-0.66233	3.34793e-05	-1.66995	-0.553558
16695466	rs2195151	2.26514e-10	-1.52808	-0.65249	2.19492e-10	-1.75733	-0.598513	2.85174e-05	-1.84976	-0.534161
16695549	rs138622458	1.10372e-09	-0.596938	-2.96935e-10	7.38829e-10	-1.14209	-2.96935e-10	6.18832e-05	-1.60918	-2.96935e-10
16695899	rs116032398	3.17499e-10	-1.8429	-2.96935e-10	3.71203e-10	-1.83041	-2.96935e-10	5.73359e-05	-1.68551	-2.96935e-10
16696034	rs2881605	8.71434e-11	-1.71594	-1.41988	8.95144e-11	-1.83673	-1.41602	1.13715e-05	-1.88097	-1.42236
16696043	rs150905228	3.07894e-10	-1.87362	-2.96935e-10	4.57926e-10	-1.62045	-2.96935e-10	5.35578e-05	-1.75367	-2.96935e-10
16696226	rs6782488	1.20817e-09	-1.64888	1.14236	2.35883e-09	-1.15706	1.17582	0.000572286	-0.752127	1.36733
16696363	rs73816874	8.74776e-10	-0.584761	-0.24465	3.00756e-10	-1.88457	-0.156289	3.95047e-05	-1.88057	-0.177446
16696734	rs7638931	8.75245e-11	-1.71147	-1.41999	8.97464e-11	-1.83434	-1.41583	1.13722e-05	-1.88029	-1.42297
16696762	rs7628691	5.58723e-10	-1.58896	0.311233	5.25212e-10	-1.64382	0.160465	7.38379e-05	-1.8735	0.440937
16696765	rs75724364	1.06719e-09	-1.65472e-10	-0.630597	1.13405e-09	-1.65472e-10	-0.713605	0.00018821	-1.65472e-10	-0.496878
16696849	rs67394831	6.82723e-10	-1.10741	0.0301254	6.19112e-10	-1.23751	-0.0813602	0.000123012	-0.822303	-0.0998489
16697146	rs1123952	1.14654e-09	-1.62521	1.06634	2.30688e-09	-1.1159	1.1124	0.000543587	-0.700925	1.26468
16698071	rs12233617	6.49543e-10	-0.183021	-0.944088	2.35912e-10	-1.41343	-0.87027	2.83202e-05	-1.46343	-0.927425
16698374	rs114648876	1.43242e-10	-1.80802	-0.830824	1.96374e-10	-1.72926	-0.737871	3.03211e-05	-1.68814	-0.63445
16698407	rs68161665	7.08633e-10	-1.05074	0.0106964	6.39971e-10	-1.1857	-0.100027	0.000129003	-0.75621	-0.118386
16698959	rs11713006	7.29332e-10	-0.00511282	-1.00614	2.42831e-10	-1.31771	-0.93708	2.91122e-05	-1.3727	-0.990579
16699402	rs1465539	7.83342e-11	-1.83006	-1.41233	1.07489e-10	-1.66939	-1.40037	1.31071e-05	-1.77454	-1.38674
16699558	rs9811661	2.30592e-09	-0.513089	0.652947	1.30667e-09	-1.2735	0.70158	0.000140783	-1.52714	0.739924
16699599	rs1155879	7.82301e-11	-1.83398	-1.40974	1.06931e-10	-1.67824	-1.39673	1.29141e-05	-1.79392	-1.3822
16699910	rs1155880	6.49817e-10	-1.08658	-0.0401081	5.94848e-10	-1.21849	-0.140363	0.000118872	-0.797969	-0.15842
16699931	rs977676	7.83142e-11	-1.85349	-1.38916	1.05239e-10	-1.72	-1.37092	1.29517e-05	-1.82081	-1.35239
16700334	rs12494691	9.49704e-10	-0.558903	-0.188325	2.72281e-10	-1.87468	-0.265643	3.83927e-05	-1.74592	-0.340652
16700686	rs77927691	1.24627e-10	-1.88357	-0.894483	2.91977e-10	-1.17661	-0.893871	4.31905e-05	-1.12343	-0.845383
16701353	rs9868688	3.10442e-10	-0.787398	-1.07798	2.36207e-10	-1.23219	-1.05026	7.38967e-05	-0.429444	-1.00232
16701670	rs7615979	3.68172e-10	-1.82635	0.131523	4.50415e-10	-1.76501	0.128028	5.14339e-05	-1.86648	0.0723429
16701785	rs12714927	3.05426e-10	-0.796848	-1.08482	2.27714e-10	-1.2617	-1.05736	6.92953e-05	-0.486184	-1.00987
16701924	rs190653225	3.06341e-10	-1.87868	-2.96935e-10	3.54218e-10	-1.87724	-2.96935e-10	4.86608e-05	-1.84956	-2.96935e-10
16702160	rs767375	3.09391e-10	-0.875462	-0.993311	2.36012e-10	-1.32083	-0.962438	7.00765e-05	-0.575517	-0.909329
16702944	rs9819619	1.89016e-10	-1.86818	-0.493366	5.88005e-10	-0.877865	-0.492554	9.38075e-05	-0.764563	-0.428626
16703075	rs4685370	1.11166e-10	-1.7277	-1.16466	1.17938e-10	-1.81357	-1.16342	1.49908e-05	-1.87677	-1.15023
16703396	rs116927627	3.91989e-10	-0.454842	-1.1773	1.6755e-10	-1.46821	-1.15766	1.90412e-05	-1.70953	-1.0783
16703989	rs144474581	3.46876e-10	-1.75441	-2.96935e-10	5.22293e-10	-1.48893	-2.96935e-10	0.000109407	-1.03936	-2.96935e-10
16704008	rs114711982	5.78883e-10	-1.24228	-2.96935e-10	7.48884e-10	-1.12857	-2.96935e-10	9.78991e-05	-1.1505	-2.96935e-10
16704119	rs143433188	9.5101e-10	-1.65472e-10	-0.745853	1.09003e-09	-1.65472e-10	-0.753191	0.000144615	-1.65472e-10	-0.760359
16704254	rs73023507	5.16472e-10	-1.35636	-2.96935e-10	1.06814e-09	-0.773484	-2.96935e-10	0.000101844	-1.11099	-2.96935e-10
16704939	rs111850521	8.68768e-11	-1.85421	-1.28467	1.90667e-10	-1.21586	-1.28076	2.47116e-05	-1.27869	-1.24847
16705058	rs13064825	1.01899e-07	3.64318	0.285175	6.20665e-10	-1.65523	0.338864	0.00011223	-1.64181	0.627932
16705139	rs73023510	2.01968e-10	-1.63583	-0.659438	1.69045e-10	-1.86196	-0.75503	2.12581e-05	-1.82428	-0.853416
16705717	rs76239975	1.09713e-09	-1.4934	0.890481	2.05453e-09	-1.22714	1.10779	0.000303835	-1.55667	1.53872
16705790	rs28609266	8.4761e-11	-1.85104	-1.3125	1.82701e-10	-1.2303	-1.309	2.36202e-05	-1.29243	-1.2799
16705883	rs115798138	3.5436e-10	-1.73306	-2.96935e-10	4.81067e-10	-1.57115	-2.96935e-10	7.05641e-05	-1.47791	-2.96935e-10
16706041	rs965175	5.47407e-08	2.30821	0.99878	1.11405e-09	-1.77286	1.04146	0.000208233	-1.82183	1.42605
16706197	rs28693959	2.18047e-10	-0.811567	-1.4071	8.80805e-11	-1.84962	-1.41928	1.24781e-05	-1.78759	-1.42287
16706273	rs28461201	2.03875e-10	-0.920951	-1.36492	9.29707e-11	-1.8334	-1.38147	1.25648e-05	-1.79694	-1.4066
16706472	rs9820172	4.76661e-10	-1.79246	0.355886	5.83379e-10	-1.74766	0.369344	9.9134e-05	-1.78712	0.649154
16707136	rs12374141	6.3172e-10	-1.69187	0.536943	6.08008e-10	-1.81331	0.476346	9.66131e-05	-1.87426	0.710538
16707337	rs113992559	8.09957e-10	0.132582	-1.03898	3.31146e-10	-0.887432	-1.05716	0.000107027	-0.0180849	-1.04327
16707344	rs147810640	5.69743e-10	-1.65472e-10	-1.25819	6.75529e-10	-1.65472e-10	-1.23166	8.69695e-05	-1.65472e-10	-1.26888
16707568	rs1544917	6.10276e-08	2.4182	0.9975	1.09699e-09	-1.76771	1.02088	0.000199475	-1.81019	1.37145
16707590	rs73023516	1.35918e-10	-1.74726	-0.944066	1.37927e-10	-1.81058	-1.00985	1.78834e-05	-1.74747	-1.10309
16707688	rs11709325	6.17865e-08	2.4182	1.00986	1.1107e-09	-1.76771	1.0333	0.000202141	-1.81019	1.38472
16707781	rs73023518	1.32806e-10	-1.7541	-0.960389	1.36557e-10	-1.80541	-1.025	1.77708e-05	-1.74046	-1.11641
16708507	rs58796338	1.89676e-10	-0.952197	-1.40586	8.89555e-11	-1.84644	-1.41257	1.24035e-05	-1.8003	-1.41616
16708519	rs75914480	1.92098e-09	0.942763	-0.98555	3.91813e-10	-0.728049	-1.04832	2.80807e-05	-1.26251	-1.13684
16708533	rs11128805	6.44185e-10	-1.81114	0.675753	7.85213e-10	-1.76688	0.685683	0.000127037	-1.80409	0.914131
16708715	rs78043722	1.48004e-09	-0.303556	-2.96935e-10	4.43565e-10	-1.65231	-2.96935e-10	5.54524e-05	-1.71891	-2.96935e-10
16709651	rs570844439	5.31501e-10	-1.32767	-2.96935e-10	4.18161e-10	-1.71129	-2.96935e-10	5.18224e-05	-1.78661	-2.96935e-10
16709868	rs733786	6.27892e-10	-1.81783	0.656823	7.4302e-10	-1.80649	0.67006	0.000121948	-1.82753	0.896684
16709994	rs78671488	6.43681e-10	-1.13618	-2.96935e-10	1.33067e-09	-0.553719	-2.96935e-10	0.000132549	-0.847478	-2.96935e-10
16710561	rs12492500	1.25289e-09	-1.87034	1.40017	2.63465e-09	-1.29352	1.42287	0.000417713	-1.4102	1.71056
16710630	rs77236781	6.04272e-10	-1.65472e-10	-1.19935	6.49196e-10	-1.65472e-10	-1.27142	8.37762e-05	-1.65472e-10	-1.30628
16710679	rs9813959	1.14799e-10	-1.55479	-1.3054	1.60141e-10	-1.38591	-1.28519	2.26767e-05	-1.35318	-1.25992
16710928	rs73023521	6.55683e-10	-1.1177	-2.96935e-10	1.36381e-09	-0.52912	-2.96935e-10	0.000135461	-0.82575	-2.96935e-10
16711143	rs117132909	6.68405e-10	0.133107	-1.23159	2.2052e-10	-1.07882	-1.27235	2.68178e-05	-1.11895	-1.32642
16711443	rs9818882	8.3598e-10	-1.66504	0.790271	7.85771e-10	-1.84698	0.76649	0.000124638	-1.87944	0.97042
16711583	rs35686653	1.43461e-09	-1.86195	1.52722	3.11052e-09	-1.24486	1.54025	0.000493607	-1.3665	1.83381
16712327	rs115510097	1.21142e-09	-0.503831	-2.96935e-10	6.43e-10	-1.28101	-2.96935e-10	5.84875e-05	-1.66562	-2.96935e-10
16712380	rs75913453	8.96586e-11	-1.88007	-1.2273	2.43417e-10	-1.02973	-1.22265	3.14625e-05	-1.10097	-1.18467
16712488	rs2114774	8.00193e-10	-1.76849	0.849969	8.79495e-10	-1.78104	0.81323	0.000136744	-1.84467	1.02835
16712666	rs6764289	3.89858e-07	5.27016	-2.96935e-10	3.44342e-09	0.397066	-2.96935e-10	0.000284513	-0.083656	-2.96935e-10
16712674	rs9824394	9.30527e-11	-1.88217	-1.18804	2.61888e-10	-0.996284	-1.18295	3.39183e-05	-1.06893	-1.14155
16713004	rs114887321	1.2051e-09	-0.50906	-2.96935e-10	6.40782e-10	-1.28447	-2.96935e-10	5.8366e-05	-1.6677	-2.96935e-10
16713320	rs56397206	5.18698e-09	0.530238	0.420291	9.71884e-09	0.977161	0.457505	0.00151147	0.818642	0.767764
16713661	rs2347323	5.78961e-10	-1.73331	0.491171	6.1277e-10	-1.78027	0.451106	9.69655e-05	-1.85229	0.692216
16714014	rs73023527	7.13997e-10	-1.0325	-2.96935e-10	1.52625e-09	-0.416589	-2.96935e-10	0.000149666	-0.72603	-2.96935e-10
16714840	rs145699268	3.84694e-10	-1.65093	-2.96935e-10	3.99942e-10	-1.75584	-2.96935e-10	4.81012e-05	-1.86113	-2.96935e-10
16715289	rs7620575	6.57056e-10	-1.70953	0.593917	6.63638e-10	-1.79418	0.544761	0.000101073	-1.86015	0.741556
16715832	rs115015246	1.94605e-09	1.09921	-1.12903	3.79876e-10	-0.627228	-1.18008	2.70092e-05	-1.188	-1.25025
16716432	rs6802350	6.42077e-10	-1.70953	0.570855	6.52374e-10	-1.79418	0.527642	0.000103676	-1.86015	0.766982
16716482	rs116206360	5.70196e-09	1.04519	-2.96935e-10	6.4631e-10	-1.27588	-2.96935e-10	0.000103973	-1.0903	-2.96935e-10
16716802	rs67836953	1.30134e-09	0.849446	-1.28167	1.75036e-10	-1.29404	-1.28812	2.04398e-05	-1.4159	-1.30105
16716864	rs73023533	7.16939e-10	-1.02839	-2.96935e-10	1.5345e-09	-0.411194	-2.96935e-10	0.000150385	-0.721236	-2.96935e-10
16716982	rs9883638	1.37058e-09	0.911722	-1.29211	1.68405e-10	-1.32247	-1.29831	1.97373e-05	-1.44119	-1.31073
16717701	rs57619428	2.18546e-09	0.700759	-0.614557	5.66574e-10	-0.749734	-0.657813	0.000155474	0.179544	-0.867501
16717710	rs4685372	4.45553e-09	-0.558556	1.35708	1.30335e-08	0.342815	1.38531	0.00138428	-0.183292	1.68179
16717786	rs4685373	7.52661e-09	0.174233	1.14859	1.13907e-09	-1.85635	1.14717	0.000203017	-1.86057	1.43943
16717892	rs4685374	1.25647e-09	-1.86396	1.39664	2.77577e-09	-1.20565	1.38718	0.000435878	-1.3322	1.67513
16717920	rs11706704	1.58159e-09	1.05059	-1.28778	1.67005e-10	-1.33504	-1.29409	1.90538e-05	-1.48045	-1.30672
16717985	rs11706706	1.41517e-09	0.933363	-1.28174	1.68487e-10	-1.33211	-1.28819	1.97583e-05	-1.44975	-1.30111
16718012	rs9875162	9.07393e-11	-1.87395	-1.22144	2.29471e-10	-1.09465	-1.21673	2.97595e-05	-1.16307	-1.17821
16718065	rs9875184	8.83626e-11	-1.87395	-1.24798	2.23389e-10	-1.09465	-1.24359	2.88992e-05	-1.16307	-1.20755
16718184	rs182264391	3.6405e-10	-1.70609	-2.96935e-10	3.61445e-10	-1.85705	-2.96935e-10	4.70876e-05	-1.88242	-2.96935e-10
16718272	rs11715420	1.36145e-09	0.890166	-1.27724	1.72539e-10	-1.31274	-1.28379	2.01855e-05	-1.43255	-1.29692
16718289	rs149559059	7.38874e-10	-1.65472e-10	-0.998251	7.70522e-10	-1.65472e-10	-1.10009	9.77596e-05	-1.65472e-10	-1.15192
16718441	rs13069260	1.58711e-09	1.05059	-1.2843	1.67575e-10	-1.33504	-1.29068	1.91155e-05	-1.48045	-1.30348
16718502	rs139618111	5.90127e-10	-1.22304	-2.96935e-10	8.53425e-10	-0.997898	-2.96935e-10	0.000137575	-0.810267	-2.96935e-10
16718806	rs10222552	8.90621e-11	-1.873	-1.24104	2.23187e-10	-1.10259	-1.23656	2.89024e-05	-1.17065	-1.19986
16718964	rs9856806	8.91953e-11	-1.873	-1.23955	2.23524e-10	-1.10259	-1.23505	2.89502e-05	-1.17065	-1.1982
16719005	rs145441259	1.7776e-09	1.06779	-1.18815	3.52842e-10	-0.647596	-1.23354	2.5443e-05	-1.20314	-1.29485
16719255	rs6442626	7.08739e-10	-1.70953	0.669635	7.19756e-10	-1.79418	0.625937	0.000115342	-1.86015	0.873612
16719335	rs113888852	8.41755e-09	0.174233	1.26046	1.27387e-09	-1.85635	1.25901	0.000228435	-1.86057	1.55739
16719658	rs9861625	9.00071e-11	-1.87202	-1.23147	2.23587e-10	-1.11048	-1.22688	2.89904e-05	-1.17819	-1.18928
16724242	rs111826466	9.78459e-10	-0.0673653	-0.650034	3.36625e-10	-1.23587	-0.692318	7.65523e-05	-0.499611	-0.896849
16724345	rs7355792	7.16504e-10	-1.70953	0.680531	7.25226e-10	-1.79418	0.633508	0.00011654	-1.86015	0.883944
16724851	rs114784680	3.69702e-10	-1.69068	-2.96935e-10	6.31377e-10	-1.29925	-2.96935e-10	6.68377e-05	-1.53217	-2.96935e-10
16725321	rs2162613	1.52433e-09	-1.86784	1.59378	3.28885e-09	-1.22886	1.57999	0.000524095	-1.35311	1.88035
16725440	rs4684288	3.17293e-10	-1.84355	-2.96935e-10	6.81589e-10	-1.22273	-2.96935e-10	6.47849e-05	-1.56336	-2.96935e-10
16725561	rs4684289	1.48113e-09	-1.86981	1.567	3.16192e-09	-1.2415	1.55328	0.000503847	-1.36449	1.85233
16725576	rs4684290	1.30538e-09	-1.64301	1.21388	2.44431e-09	-1.14369	1.19805	0.000415691	-1.15736	1.45287
16725582	rs11705931	7.40646e-07	5.9119	-2.96935e-10	4.97719e-09	0.765466	-2.96935e-10	0.000395288	0.24518	-2.96935e-10
16725647	rs78376054	1.14327e-09	-0.561731	-2.96935e-10	6.26147e-10	-1.30757	-2.96935e-10	5.7341e-05	-1.68542	-2.96935e-10
16725820	rs4627742	1.55547e-09	-1.86981	1.61597	3.32024e-09	-1.2415	1.60214	0.000530341	-1.36449	1.90357
16725947	rs9866069	1.43283e-09	1.00192	-1.33789	1.5484e-10	-1.36187	-1.34289	1.82749e-05	-1.47611	-1.3528
16726037	rs1559977	3.14607e-10	-1.85205	-2.96935e-10	7.06986e-10	-1.18614	-2.96935e-10	6.64673e-05	-1.53772	-2.96935e-10
16726441	rs114374328	2.54061e-08	2.53937	-2.96935e-10	2.05376e-09	-0.119727	-2.96935e-10	0.000588533	0.643199	-2.96935e-10
16726530	rs138316034	7.58815e-10	0.393302	-1.36492	2.32585e-10	-0.911481	-1.38642	2.9034e-05	-0.955632	-1.41033
16726605	rs4684291	9.51555e-09	0.132349	1.42495	1.46857e-09	-1.86614	1.41103	0.000265632	-1.86516	1.71284
16726606	rs4684292	9.51555e-09	0.132349	1.42495	1.46857e-09	-1.86614	1.41103	0.000265632	-1.86516	1.71284
16726846	rs13086664	1.47974e-09	1.03304	-1.33679	1.60388e-10	-1.32773	-1.34183	1.83832e-05	-1.47119	-1.3518
16726895	rs2347324	1.27838e-08	0.228368	1.62418	1.85604e-09	-1.8735	1.65255	0.000339234	-1.86883	1.96109
16726911	rs2347325	2.08668e-09	-1.86276	1.90271	4.32285e-09	-1.29911	1.92363	0.000729271	-1.36842	2.22604
16726971	rs59550807	1.4151e-09	0.444843	-0.793268	4.02918e-10	-0.917041	-0.831381	0.000106937	-0.0484152	-1.01378
16727170	rs2114775	2.15092e-09	-1.86091	1.93119	4.66326e-09	-1.25187	1.95219	0.000765972	-1.34915	2.25586
16727234	rs61453939	1.37419e-09	0.417268	-0.795029	3.95157e-10	-0.934783	-0.833089	0.000104204	-0.072888	-1.0152
16727277	rs2881606	7.59903e-09	-0.135689	1.46809	2.49872e-08	0.882219	1.49675	0.00250494	0.291809	1.79978
16727334	rs6773135	1.93648e-09	-1.6334	1.59865	3.07982e-09	-1.29332	1.57879	0.000465516	-1.484	1.89271
16728338	rs115089043	2.58853e-08	2.55805	-2.96935e-10	2.07816e-09	-0.107918	-2.96935e-10	0.000596907	0.657327	-2.96935e-10
16728374	rs62245531	9.84133e-07	6.19614	-2.96935e-10	5.05023e-09	0.780034	-2.96935e-10	0.000422656	0.312125	-2.96935e-10
16729269	rs9310502	1.72676e-07	5.74227	-1.28648	3.17046e-10	-0.706535	-1.28157	3.50574e-05	-0.929494	-1.24795
16729710	rs116268187	1.21906e-09	-0.497541	-2.96935e-10	6.45682e-10	-1.27685	-2.96935e-10	5.86345e-05	-1.66311	-2.96935e-10
16729855	rs7638096	6.90904e-10	-0.0702502	-0.995127	6.22103e-09	1.96849	-0.979955	0.000205643	0.646503	-1.0548
16729990	rs12492209	6.45422e-10	-1.13347	-2.96935e-10	1.33547e-09	-0.550118	-2.96935e-10	0.000132971	-0.844299	-2.96935e-10
16730576	rs74622255	6.62082e-10	-1.10799	-2.96935e-10	1.38151e-09	-0.516219	-2.96935e-10	0.000137015	-0.814344	-2.96935e-10
16730790	rs6783882	1.60303e-07	5.38142	-0.99998	5.14323e-09	1.79074	-0.992462	0.000186939	0.625885	-1.12954
16731011	rs9830325	9.01597e-11	-1.87193	-1.22987	2.10035e-10	-1.17463	-1.22526	2.85585e-05	-1.19497	-1.18751
16731227	rs74417272	1.79716e-09	1.15093	-1.26035	3.49265e-10	-0.593575	-1.29775	2.5153e-05	-1.1629	-1.34656
16731276	rs116095587	2.16437e-09	0.0765078	-2.96935e-10	3.5721e-09	0.433755	-2.96935e-10	0.000247959	-0.221172	-2.96935e-10
16731422	rs36019749	1.48987e-09	1.08712	-1.38406	1.5714e-10	-1.30259	-1.38744	1.75106e-05	-1.47765	-1.39398
16731698	rs77926081	1.76372e-09	1.12931	-1.25751	3.4524e-10	-0.607664	-1.29525	2.49384e-05	-1.17342	-1.3446
16731823	rs138051793	8.48198e-10	-0.860264	-2.96935e-10	2.74468e-09	0.170265	-2.96935e-10	0.000567666	0.607099	-2.96935e-10
16732752	rs78159704	3.33486e-10	-1.79378	-2.96935e-10	5.44681e-10	-1.44695	-2.96935e-10	6.33868e-05	-1.58518	-2.96935e-10
16732999	rs140092609	9.67511e-11	-1.86631	-1.16493	2.29761e-10	-1.15051	-1.1596	3.00153e-05	-1.21641	-1.11632
16733008	rs145397820	6.37543e-10	-1.14576	-2.96935e-10	1.31376e-09	-0.566505	-2.96935e-10	0.000131062	-0.858762	-2.96935e-10
16733708	rs17042606	1.48549e-09	1.0647	-1.36458	1.61716e-10	-1.2926	-1.36871	1.79628e-05	-1.46929	-1.37684
16733950	rs73146382	1.04354e-09	0.25761	-0.910615	3.49418e-10	-0.945944	-0.944942	7.96811e-05	-0.249159	-1.10724
16734206	rs6442627	2.5793e-07	5.76531	-0.908243	6.85174e-09	2.01608	-0.930973	0.000253965	0.870107	-1.06734
16734309	rs116454016	1.90549e-09	-0.050882	-2.96935e-10	3.1095e-09	0.295061	-2.96935e-10	0.000220546	-0.338327	-2.96935e-10
16734347	rs2060599	7.10685e-09	0.0573898	1.20805	2.36821e-08	1.06877	1.25655	0.00234797	0.456238	1.57064
16734396	rs2060598	7.1483e-09	0.0761434	1.19511	2.39215e-08	1.09188	1.24349	0.00236395	0.476823	1.55683
16734436	rs10510460	1.54252e-09	1.10963	-1.37184	1.57427e-10	-1.31249	-1.37571	1.75531e-05	-1.48592	-1.38328
16734905	rs28446676	1.49653e-09	1.08712	-1.37959	1.57813e-10	-1.30259	-1.38316	1.75787e-05	-1.47765	-1.3901
16734991	rs117505612	1.77206e-09	1.19328	-1.31676	3.41954e-10	-0.565908	-1.34657	2.47483e-05	-1.14217	-1.3835
16735689	rs75105120	1.01318e-09	-1.65472e-10	-0.682532	1.35432e-09	-1.65472e-10	-0.536099	0.00020583	-1.65472e-10	-0.407382
16735777	rs144673525	1.18728e-08	1.77863	-2.96935e-10	5.24506e-09	0.817886	-2.96935e-10	0.00048411	0.447878	-2.96935e-10
16735969	rs13066132	1.45492e-09	1.0647	-1.38537	1.58517e-10	-1.2926	-1.38869	1.76374e-05	-1.46929	-1.39512
16736677	rs7631464	5.87669e-10	-1.73106	0.503841	6.50219e-10	-1.76838	0.498536	0.000101602	-1.85367	0.740301
16736741	rs7631485	6.93966e-09	-0.0658289	1.30746	2.37166e-08	0.969911	1.35687	0.00239397	0.369661	1.67661
16737105	rs9824982	9.11864e-11	-1.86507	-1.2254	2.1448e-10	-1.1582	-1.22074	2.78854e-05	-1.22375	-1.18258
16737497	rs4260417	1.48169e-10	-1.87166	-0.733368	3.32051e-10	-1.22595	-0.715914	4.67688e-05	-1.24482	-0.644397
16737746	rs7634863	1.56312e-09	1.0647	-1.31364	1.69906e-10	-1.2926	-1.31931	1.88126e-05	-1.46929	-1.33061
16738070	rs7635017	1.2624e-09	0.48385	-0.946457	3.56298e-10	-0.891843	-0.979544	9.80435e-05	-0.0137655	-1.13526
16738506	rs73818903	3.04687e-10	-1.88409	-2.96935e-10	7.43948e-10	-1.13518	-2.96935e-10	0.000102275	-1.10677	-2.96935e-10
16738568	rs895942	3.05226e-10	-1.88232	-2.96935e-10	7.33617e-10	-1.14917	-2.96935e-10	7.68425e-05	-1.39268	-2.96935e-10
16738707	rs73025414	6.21884e-10	-1.17062	-2.96935e-10	1.27075e-09	-0.599791	-2.96935e-10	0.000127273	-0.888102	-2.96935e-10
16738827	rs148750825	7.05439e-10	0.325375	-1.36993	2.21642e-10	-0.955701	-1.39039	2.77414e-05	-0.998825	-1.41268
16739637	rs1449536	1.21267e-09	-1.09801	0.595219	7.01621e-10	-1.76724	0.573483	0.000130666	-1.69817	0.836386
16739877	rs117786373	9.13106e-10	0.584145	-1.37067	2.62636e-10	-0.785414	-1.39097	3.27547e-05	-0.83237	-1.41302
16740028	rs17042613	1.00844e-10	-1.85355	-1.13625	2.20864e-10	-1.21897	-1.13064	2.90105e-05	-1.28164	-1.08513
16740115	rs6809551	3.81114e-08	4.0161	-1.07121	9.28363e-10	0.183953	-1.09769	5.4128e-05	-0.519359	-1.22372
16740694	rs9813822	1.0112e-09	0.734831	-1.41931	1.9788e-10	-1.03588	-1.42362	3.01492e-05	-0.907951	-1.42033
16740695	rs6800026	7.56099e-08	3.99357	-0.363603	5.54928e-10	-1.03058	-0.397739	4.40159e-05	-1.38806	-0.56182
16740865	rs9851398	1.15652e-09	-1.13266	0.582451	6.89018e-10	-1.78039	0.568502	0.000126736	-1.71484	0.822512
16741105	rs10510461	4.0969e-08	4.12386	-1.10667	1.04594e-09	0.337263	-1.13175	5.98198e-05	-0.392895	-1.2502
16741194	rs11707670	3.46455e-08	3.96052	-1.11097	8.86752e-10	0.176289	-1.13588	5.03181e-05	-0.562684	-1.25339
16741205	rs140748082	1.23925e-09	-0.481117	-2.96935e-10	6.5275e-10	-1.26596	-2.96935e-10	5.90223e-05	-1.65652	-2.96935e-10
16741599	rs73025420	6.10469e-10	-1.18915	-2.96935e-10	1.23951e-09	-0.624685	-2.96935e-10	0.000124515	-0.910011	-2.96935e-10
16741623	rs9819032	1.18356e-09	-1.09801	0.570914	6.90155e-10	-1.76724	0.557006	0.000127302	-1.69817	0.810304
16741847	rs12487048	1.43033e-09	1.02201	-1.35972	1.60809e-10	-1.30291	-1.36403	1.79022e-05	-1.477	-1.37251
16741942	rs12487076	1.51305e-09	1.0647	-1.34619	1.64615e-10	-1.2926	-1.35094	1.82618e-05	-1.46929	-1.36033
16741944	rs1449535	7.8709e-09	-0.0838748	1.45142	2.65305e-08	0.947292	1.4916	0.0027301	0.349566	1.82809
16741961	rs1449534	7.8709e-09	-0.0838748	1.45142	2.65305e-08	0.947292	1.4916	0.0027301	0.349566	1.82809
16742169	rs7426680	1.08204e-09	-1.12199	0.50522	6.40012e-10	-1.77639	0.490725	0.000119803	-1.70975	0.761167
16742261	rs114980255	1.18618e-09	-0.524881	-2.96935e-10	6.3413e-10	-1.2949	-2.96935e-10	5.80021e-05	-1.67396	-2.96935e-10
16742262	rs116551072	1.17935e-09	-0.530661	-2.96935e-10	6.31722e-10	-1.2987	-2.96935e-10	5.78704e-05	-1.67623	-2.96935e-10
16742471	rs4685375	1.06101e-09	-1.11005	0.47365	6.23011e-10	-1.77187	0.459275	0.000116511	-1.70401	0.727559
16742711	rs13316744	3.34586e-10	-0.891566	-0.898918	1.1891e-09	0.242436	-0.908636	6.42613e-05	-0.566546	-1.00493
16742890	rs13323816	9.98192e-11	-1.85194	-1.14807	2.16653e-10	-1.22628	-1.14258	2.84417e-05	-1.2886	-1.09797
16743092	rs4685376	2.66558e-08	0.868406	1.71898	5.7434e-08	1.45026	1.76098	0.0039547	0.43597	2.11226
16743520	rs7636863	3.32112e-10	-0.907435	-0.890471	1.17153e-09	0.219181	-0.900268	6.35747e-05	-0.584838	-0.99738
16744246	rs7617386	8.10269e-08	3.8813	-0.182145	6.38221e-10	-1.07304	-0.215435	4.87354e-05	-1.42031	-0.42772
16744285	rs11711008	1.30735e-09	0.93637	-1.36399	1.71737e-10	-1.23304	-1.36815	1.88958e-05	-1.41917	-1.37632
16744287	rs78873059	8.43276e-11	-1.87945	-1.28922	2.26738e-10	-1.03799	-1.28537	2.91362e-05	-1.10887	-1.25358
16744867	rs116732789	3.08044e-10	-1.87313	-2.96935e-10	5.88414e-10	-1.36972	-2.96935e-10	8.0402e-05	-1.3474	-2.96935e-10
16744947	rs68175832	1.49822e-09	1.0647	-1.35605	1.63053e-10	-1.2926	-1.36048	1.81003e-05	-1.46929	-1.36921
16745246	rs9859456	1.02104e-09	-1.07105	0.396254	6.06229e-10	-1.72207	0.382176	0.000111982	-1.66119	0.645096
16745289	rs35851703	1.48478e-09	1.0647	-1.36506	1.61641e-10	-1.2926	-1.36918	1.79551e-05	-1.46929	-1.37727
16745405	rs114372046	1.17254e-09	-0.536453	-2.96935e-10	6.21385e-10	-1.3152	-2.96935e-10	5.75846e-05	-1.68118	-2.96935e-10
16745584	rs112826415	8.52901e-09	0.00494017	1.44291	3.00559e-08	1.08063	1.48303	0.00304278	0.467053	1.81904
16745749	rs13094422	1.52407e-09	1.08712	-1.36136	1.60606e-10	-1.30259	-1.36561	1.78644e-05	-1.47765	-1.37397
16746222	rs76947418	3.05603e-10	-1.88109	-2.96935e-10	5.41018e-10	-1.4537	-2.96935e-10	5.26536e-05	-1.7707	-2.96935e-10
16746512	rs28670825	2.05034e-09	1.40159	-1.3792	3.01596e-10	-0.640199	-1.39787	2.66869e-05	-1.03327	-1.41699
16747387	rs12634883	2.11119e-08	2.02873	0.325486	3.05564e-08	2.08075	0.499422	0.00761569	2.19923	1.0043
16747504	rs9850607	8.0012e-11	-1.8822	-1.339	2.3488e-10	-0.952868	-1.33521	3.30386e-05	-0.929822	-1.30694
16747539	rs76220514	3.9448e-10	-1.62581	-2.96935e-10	4.74381e-10	-1.58514	-2.96935e-10	6.41516e-05	-1.57319	-2.96935e-10
16747570	rs59302066	1.55514e-09	0.142532	-0.396588	4.96528e-10	-1.10814	-0.43137	0.000119285	-0.31564	-0.637276
16747942	rs17200460	4.24029e-06	7.65676	-2.96935e-10	7.576e-09	1.18559	-2.96935e-10	0.00066018	0.758079	-2.96935e-10
16748164	rs4685377	4.4959e-10	-1.49504	-2.96935e-10	4.10094e-10	-1.73077	-2.96935e-10	5.04289e-05	-1.81387	-2.96935e-10
16748278	rs17200467	4.06926e-06	7.61559	-2.96935e-10	7.40126e-09	1.16225	-2.96935e-10	0.000646044	0.736433	-2.96935e-10
16748360	rs17042619	4.32787e-10	-1.82035	0.28722	2.52804e-09	-0.440239	0.528283	0.00033957	-0.703417	0.796665
16748409	rs56057131	4.25407e-10	-1.74868	0.198351	2.85927e-09	-0.222114	0.43328	0.000389859	-0.463911	0.695263
16748531	rs9818121	2.15236e-09	0.0709418	-2.96935e-10	3.54896e-10	-1.87533	-2.96935e-10	4.70034e-05	-1.88421	-2.96935e-10
16748611	rs9876033	1.38322e-10	-1.38024	-1.29355	1.30079e-10	-1.59015	-1.28886	1.95984e-05	-1.50455	-1.25443
16748827	rs75313781	1.98108e-09	-0.0119832	-2.96935e-10	3.53986e-10	-1.8779	-2.96935e-10	4.69841e-05	-1.88463	-2.96935e-10
16748967	rs9856652	2.62721e-10	-1.75911	-0.273173	4.68938e-10	-1.44878	-0.147906	9.5842e-05	-1.2921	0.120371
16748992	rs77269597	3.04519e-10	-1.88465	-2.96935e-10	4.78568e-10	-1.57636	-2.96935e-10	6.42148e-05	-1.5722	-2.96935e-10
16749024	rs9860475	1.70768e-10	-1.35917	-1.1039	1.69957e-10	-1.51381	-1.09779	2.60452e-05	-1.44847	-1.02613
16749067	rs12487656	1.95939e-09	-0.0229874	-2.96935e-10	3.54226e-10	-1.87722	-2.96935e-10	4.69831e-05	-1.88465	-2.96935e-10
16749309	rs55997404	1.3045e-09	0.591451	-1.02126	3.0155e-10	-0.907687	-1.13053	3.81639e-05	-0.942338	-1.15021
16749396	rs56175076	1.28225e-09	0.572003	-1.01901	3.06146e-10	-0.893957	-1.12914	3.89656e-05	-0.923988	-1.14777
16749399	rs34603946	2.12829e-09	0.0596962	-2.96935e-10	3.55177e-10	-1.87454	-2.96935e-10	4.69963e-05	-1.88437	-2.96935e-10
16749941	rs74931909	1.48462e-09	-0.0708138	-0.229647	4.87784e-10	-1.30172	-0.255566	0.000114004	-0.516032	-0.482169
16750269	rs9310503	8.77102e-09	2.2211	-0.745274	2.08958e-10	-1.82268	-0.58234	3.23357e-05	-1.84732	-0.410946
16750526	rs11715934	6.86503e-07	7.18206	-1.34607	3.79082e-10	-0.467673	-1.34173	4.11934e-05	-0.702738	-1.31342
16751075	rs4684293	1.6865e-09	1.23133	-1.4043	1.44249e-10	-1.36704	-1.40857	1.79657e-05	-1.43281	-1.41316
16751191	rs115474132	3.1955e-10	-1.83646	-2.96935e-10	4.51648e-09	0.668334	-2.96935e-10	0.000172572	-0.583619	-2.96935e-10
16751429	rs60991451	5.13626e-10	-1.65472e-10	-1.36188	6.0737e-10	-1.65472e-10	-1.33802	8.32105e-05	-1.65472e-10	-1.31306
16751433	rs141435342	5.58831e-10	-0.84119	-0.436341	8.12523e-10	-0.809991	-0.23702	0.000122854	-0.912423	-0.0110161
16751902	rs7623323	1.59888e-10	-1.71981	-0.80909	2.49235e-10	-1.52313	-0.705626	4.76278e-05	-1.37775	-0.493267
16752062	rs113666526	1.60913e-09	-0.0205109	-0.199416	5.17206e-10	-1.27305	-0.225663	0.000122344	-0.472291	-0.455302
16752170	rs9868302	8.08572e-11	-1.82215	-1.38854	1.75113e-10	-1.19565	-1.38608	2.34406e-05	-1.21303	-1.36693
16752583	rs62245558	7.18668e-07	7.226	-1.34422	3.86471e-10	-0.450271	-1.33983	4.19458e-05	-0.68684	-1.31121
16752616	rs28850580	8.07341e-11	-1.82437	-1.38785	1.76552e-10	-1.18818	-1.38536	2.36349e-05	-1.20566	-1.36605
16752685	rs62245559	4.84016e-06	7.78908	-2.96935e-10	8.16812e-09	1.26084	-2.96935e-10	0.000707944	0.827931	-2.96935e-10
16752874	rs1900939	5.69266e-10	-0.830671	-0.42836	8.03719e-10	-0.82944	-0.228465	0.000121436	-0.931985	-0.00306191
16753274	rs2122257	8.20384e-10	-0.198371	-0.695235	1.9495e-10	-1.88312	-0.591293	3.2968e-05	-1.86345	-0.375441
16753586	rs142529915	1.38287e-09	0.0365338	-0.407999	4.3488e-10	-1.24019	-0.431893	0.000106923	-0.422582	-0.639739
16753607	rs2197911	8.40387e-10	-0.183614	-0.685902	1.96824e-10	-1.88353	-0.581318	3.33951e-05	-1.86177	-0.364252
16753743	rs2197912	4.63952e-10	-1.27931	-0.184288	4.08979e-10	-1.68758	-0.045909	6.45617e-05	-1.71893	0.152118
16753999	rs2197913	7.4384e-07	7.27004	-1.35383	3.89428e-10	-0.432765	-1.34971	4.21356e-05	-0.670838	-1.3227
16754099	rs140590536	2.53062e-08	3.66743	-1.132	3.7335e-10	-0.599579	-1.22506	4.76957e-05	-0.632181	-1.23741
16754327	rs9653976	9.56202e-08	4.87348	-1.00872	8.36976e-10	0.104054	-1.12141	6.86744e-05	-0.368361	-1.1367
16754595	rs112111430	1.37304e-09	0.074845	-0.453443	4.25148e-10	-1.21792	-0.476794	0.000106239	-0.389136	-0.679602
16754861	rs7622339	4.61e-10	-1.2674	-0.202577	3.97708e-10	-1.69428	-0.0671526	6.29445e-05	-1.72507	0.132892
16755266	rs141372834	4.98642e-10	-1.65472e-10	-1.39149	5.69255e-10	-1.65472e-10	-1.40283	7.724e-05	-1.65472e-10	-1.38752
16755541	rs7613661	5.04539e-06	7.83061	-2.96935e-10	8.36401e-09	1.28454	-2.96935e-10	0.000723699	0.849942	-2.96935e-10
16755575	rs60469267	8.55083e-08	4.78768	-1.03468	7.4762e-10	0.0132538	-1.14351	6.16317e-05	-0.455037	-1.15822
16755934	rs114923285	1.72679e-09	-0.14936	-2.96935e-10	3.57908e-10	-1.86688	-2.96935e-10	4.70854e-05	-1.88247	-2.96935e-10
16755936	rs11709663	4.56949e-10	-1.2674	-0.211403	3.94025e-10	-1.69428	-0.0764566	6.23202e-05	-1.72507	0.122924
16756002	rs79665717	2.49623e-08	2.52174	-2.96935e-10	1.33007e-09	-0.554165	-2.96935e-10	0.000115247	-0.987355	-2.96935e-10
16756199	rs1375632	2.38905e-10	-1.77629	-0.35102	1.55731e-09	-0.252787	-0.143654	0.000198695	-0.533354	0.0906911
16756264	rs74316705	8.17763e-11	-1.81759	-1.3818	1.73744e-10	-1.21045	-1.37912	2.3297e-05	-1.22765	-1.35846
16756322	rs1375633	4.56949e-10	-1.2674	-0.211403	3.94025e-10	-1.69428	-0.0764566	6.23202e-05	-1.72507	0.122924
16756442	rs1375634	5.64243e-10	-0.844037	-0.423856	7.9712e-10	-0.842814	-0.223336	0.000120742	-0.94469	0.00391027
16756451	rs1375635	1.6349e-10	-1.69938	-0.807244	2.54981e-10	-1.50251	-0.703458	4.77514e-05	-1.37856	-0.489864
16756756	rs60471465	7.55916e-08	4.6831	-1.05337	6.96093e-10	-0.0423295	-1.15934	5.78348e-05	-0.503224	-1.17362
16756775	rs2347644	4.51541e-10	-1.27931	-0.211403	3.96674e-10	-1.68758	-0.0764566	6.27041e-05	-1.71893	0.122924
16756896	rs75001256	4.48556e-10	-1.49735	-2.96935e-10	3.55773e-10	-1.87286	-2.96935e-10	4.73395e-05	-1.87709	-2.96935e-10
16756919	rs57070589	8.25925e-08	4.76758	-1.04928	7.30562e-10	0.00254405	-1.15589	6.03309e-05	-0.46433	-1.17026
16757100	rs1947224	4.58426e-10	-1.25538	-0.220197	3.87826e-10	-1.70087	-0.0857277	6.13336e-05	-1.7311	0.11299
16757198	rs117593972	1.26952e-09	-1.65472e-10	-0.45698	1.28799e-09	-1.65472e-10	-0.586317	0.000165605	-1.65472e-10	-0.624832
16757233	rs60291092	1.67351e-09	0.137175	-0.317876	5.04203e-10	-1.18136	-0.342814	0.000126404	-0.334622	-0.560327
16757273	rs1597322	1.61265e-10	-1.69514	-0.825192	2.48574e-10	-1.50855	-0.722868	4.63831e-05	-1.38552	-0.511983
16757901	rs11928177	8.00991e-08	4.74529	-1.05765	7.16861e-10	-0.00931889	-1.16295	5.93042e-05	-0.474619	-1.17713
16758014	rs115018840	8.1811e-10	-0.896381	-2.96935e-10	4.99485e-10	-1.53358	-2.96935e-10	5.27041e-05	-1.76974	-2.96935e-10
16758061	rs2347645	7.86386e-07	7.3186	-1.34677	3.99941e-10	-0.413388	-1.34245	4.3253e-05	-0.653115	-1.31425
16758079	rs73135447	9.2078e-08	4.89313	-1.06612	7.70276e-10	0.0696916	-1.1701	6.30769e-05	-0.406	-1.18408
16758156	rs2122258	8.78958e-09	2.2211	-0.74316	2.09483e-10	-1.82268	-0.579831	3.2463e-05	-1.84732	-0.407019
16758451	rs139591906	9.75512e-10	-1.65472e-10	-0.720415	1.20693e-09	-1.65472e-10	-0.651323	0.000148432	-1.65472e-10	-0.73431
16758668	rs34492706	9.49889e-09	2.35077	-0.795214	2.01014e-10	-1.80587	-0.637911	3.0862e-05	-1.83404	-0.470869
16758704	rs35535855	4.47269e-10	-1.2049	-0.295315	3.49152e-10	-1.72665	-0.164997	5.50261e-05	-1.75458	0.0279523
16758978	rs77704929	1.57433e-09	-0.24179	-2.96935e-10	3.61775e-10	-1.85613	-2.96935e-10	4.73017e-05	-1.87789	-2.96935e-10
16758984	rs895944	3.75245e-08	3.91308	-0.98371	4.96845e-10	-0.438865	-1.10001	4.36074e-05	-0.843377	-1.11583
16759275	rs2347646	4.67199e-10	-0.685641	-0.770981	5.7322e-10	-0.77957	-0.616316	8.80444e-05	-0.846393	-0.4102
16759284	rs6779928	1.84583e-09	1.19015	-1.27284	2.50209e-10	-0.945158	-1.2797	2.53609e-05	-1.20131	-1.29992
16759340	rs75985856	2.38487e-09	0.173523	-2.96935e-10	4.40739e-10	-1.6587	-2.96935e-10	6.84028e-05	-1.50902	-2.96935e-10
16759632	rs895945	4.63626e-10	-1.63578	0.171479	7.5872e-10	-1.3101	0.194582	0.000150503	-1.15424	0.43379
16759708	rs73027311	9.52889e-10	-1.84008	1.0962	4.98016e-09	-0.506726	1.27279	0.000747418	-0.765075	1.64726
16760332	rs12635812	4.94463e-09	1.14202	-0.239344	3.06991e-10	-1.88108	-0.139251	5.40047e-05	-1.82492	0.079553
16760369	rs114791981	3.90263e-08	3.99132	-1.02271	4.9541e-10	-0.399663	-1.14211	4.43511e-05	-0.810068	-1.13223
16760401	rs34322188	3.04519e-10	-1.88465	-2.96935e-10	5.03262e-10	-1.52604	-2.96935e-10	6.82295e-05	-1.51156	-2.96935e-10
16760422	rs74316336	3.44987e-08	3.87417	-1.02887	4.64808e-10	-0.458264	-1.14727	4.19772e-05	-0.85983	-1.13748
16760629	rs1375636	6.19952e-10	-1.5323	0.358563	7.79659e-10	-1.46834	0.380042	0.00015425	-1.33332	0.637456
16760709	rs1375637	2.69895e-07	5.18329	-0.280875	5.3334e-10	-1.2492	-0.218791	5.72106e-05	-1.56533	-0.122366
16760870	rs114050084	1.19788e-08	1.78751	-2.96935e-10	6.97099e-10	-1.20023	-2.96935e-10	9.24807e-05	-1.20743	-2.96935e-10
16761693	rs4684295	1.91661e-07	3.60649	0.953613	1.17547e-09	-1.77514	1.09741	0.000219048	-1.76906	1.42391
16761760	rs74622649	3.82509e-10	-1.65663	-2.96935e-10	1.37914e-09	-0.517941	-2.96935e-10	0.000108062	-1.05173	-2.96935e-10
16761762	rs9842848	1.30598e-09	0.503795	-0.932464	2.98867e-10	-1.15855	-0.888605	0.000110988	-0.16159	-0.863418
16761856	rs78052952	8.63634e-10	-0.84223	-2.96935e-10	6.00779e-10	-1.34893	-2.96935e-10	5.89984e-05	-1.65692	-2.96935e-10
16761941	rs79020385	3.56814e-08	3.86901	-0.990002	5.1867e-10	-0.386306	-1.10958	4.35761e-05	-0.864413	-1.09551
16762185	rs7618461	2.59235e-05	9.69976	-0.232479	9.50889e-10	-0.720646	-0.169111	0.000103011	-1.02884	-0.0707563
16762686	rs77657183	3.82403e-10	-1.6569	-2.96935e-10	1.3782e-09	-0.518621	-2.96935e-10	0.000108005	-1.05226	-2.96935e-10
16763478	rs1868548	1.6234e-09	0.045953	-0.257054	3.94909e-09	0.697126	-0.163039	0.000613073	0.83264	-0.148591
16763573	rs13322151	1.79968e-06	7.8544	-1.05466	3.5094e-10	-0.841267	-1.04527	4.16581e-05	-1.01803	-0.986904
16764023	rs61182735	0.000409149	10.4932	1.73301	4.56444e-09	-1.05939	1.73829	0.000760002	-1.19929	2.09818
16764089	rs6789148	2.5049e-09	-0.0751518	0.297779	5.14068e-10	-1.801	0.296205	9.97579e-05	-1.65533	0.523642
16764156	rs6778810	1.80363e-08	1.11884	1.07793	1.41837e-09	-1.7193	1.2294	0.000256531	-1.74692	1.55974
16764234	rs6778843	1.82578e-09	-0.302977	0.209359	4.38725e-10	-1.86046	0.197176	7.04471e-05	-1.88129	0.401715
16764773	rs75716718	1.68431e-07	5.38215	-0.951246	2.09444e-10	-1.32732	-1.07538	2.51988e-05	-1.42412	-1.08352
16765016	rs12494614	1.72373e-09	-0.15113	-2.96935e-10	3.61761e-10	-1.85617	-2.96935e-10	4.72887e-05	-1.87816	-2.96935e-10
16765249	rs12494620	1.70736e-07	5.38215	-0.937655	2.11905e-10	-1.32732	-1.06369	2.54915e-05	-1.42412	-1.07197
16765283	rs7627903	2.23216e-09	-0.0751518	0.182499	4.58039e-10	-1.801	0.180803	8.66049e-05	-1.65533	0.382252
16765299	rs74341935	1.29046e-10	-1.59036	-1.15285	1.69237e-10	-1.46975	-1.1461	2.12059e-05	-1.58258	-1.09757
16765493	rs116677335	3.2481e-08	3.85439	-1.06936	4.29543e-10	-0.508826	-1.17561	5.51134e-05	-0.542567	-1.18247
16765879	rs7628639	8.59681e-10	0.281724	-1.12854	1.21944e-09	0.45265	-1.09366	0.000121503	0.0770284	-1.01153
16766989	rs6786557	2.18049e-09	0.300249	-0.21632	1.11523e-09	-0.608189	-0.122152	0.000454741	0.406111	-0.0208178
16767090	rs6786488	2.165e-09	0.326246	-0.249448	1.09916e-09	-0.5883	-0.156557	0.000450617	0.432728	-0.0565447
16767202	rs10440095	8.29728e-11	-1.78396	-1.4009	2.09111e-10	-0.983655	-1.42064	2.57782e-05	-1.06104	-1.42387
16767232	rs66477917	3.11048e-09	1.85923	-1.42008	1.42737e-10	-1.3705	-1.41566	1.69211e-05	-1.50286	-1.40301
16767286	rs921283	1.37528e-09	-1.58301	1.20605	1.32037e-09	-1.8079	1.24641	0.000231651	-1.80866	1.51946
16767507	rs921285	3.23641e-10	-1.82374	-2.96935e-10	7.4313e-10	-1.13628	-2.96935e-10	6.7304e-05	-1.52521	-2.96935e-10
16767528	rs12638264	1.22061e-09	-1.84982	1.35355	6.16218e-09	-0.563634	1.54267	0.000936995	-0.816313	1.92456
16768239	rs114457480	5.85555e-08	4.28439	-0.910034	6.36973e-10	-0.250562	-1.03987	5.47795e-05	-0.682701	-1.04842
16768288	rs77115419	1.40196e-09	-1.65472e-10	-0.357754	1.45121e-09	-1.65472e-10	-0.466999	0.000218412	-1.65472e-10	-0.34805
16768369	rs895946	1.26273e-09	-1.63688	1.17454	1.29543e-09	-1.79903	1.21847	0.000236133	-1.78673	1.51669
16768443	rs895947	1.40651e-09	-1.6304	1.27589	1.42391e-09	-1.80277	1.31678	0.000253917	-1.79074	1.59331
16768586	rs1449537	2.90982e-09	-1.0483	1.42077	3.89278e-09	-1.09465	1.61437	0.000742753	-1.18149	2.05742
16769398	rs1823371	1.71156e-09	-1.61752	1.4593	1.7339e-09	-1.78892	1.49989	0.000309472	-1.78977	1.7902
16769555	rs117090712	1.87281e-09	-1.65472e-10	-0.0681815	1.91722e-09	-1.65472e-10	-0.188525	0.00024466	-1.65472e-10	-0.234566
16769638	rs1375638	1.43261e-09	-1.61078	1.27466	1.43775e-09	-1.79289	1.31657	0.000253771	-1.79371	1.59571
16770096	rs951491	1.49369e-09	-1.61078	1.31641	1.50542e-09	-1.79289	1.36256	0.00026507	-1.79371	1.63927
16770289	rs4128498	2.42602e-09	1.61315	-1.42252	1.55295e-10	-1.28332	-1.41851	1.9188e-05	-1.37121	-1.40894
16770418	rs55965639	1.36324e-09	-1.84897	1.46321	7.04157e-09	-0.544585	1.65702	0.00104046	-0.835987	2.04897
16770567	rs62247663	2.38087e-06	8.20538	-1.12579	3.41905e-10	-0.788812	-1.12381	3.95112e-05	-0.991798	-1.06605
16770697	rs73027341	1.37936e-09	-1.84897	1.47496	7.12757e-09	-0.544585	1.66916	0.00105396	-0.835987	2.06186
16771047	rs114451895	9.93526e-10	-0.702118	-2.96935e-10	5.62776e-10	-1.41427	-2.96935e-10	5.66376e-05	-1.69776	-2.96935e-10
16771147	rs2044739	1.52212e-09	-1.60397	1.32845	1.51791e-09	-1.79677	1.3747	0.000267431	-1.79757	1.652
16771177	rs2044740	1.51178e-09	-1.61078	1.32845	1.52381e-09	-1.79289	1.3747	0.000268466	-1.79371	1.652
16771252	rs78994846	1.80475e-09	-0.105201	-2.96935e-10	3.59759e-10	-1.86172	-2.96935e-10	4.71711e-05	-1.88065	-2.96935e-10
16771309	rs12488778	1.80475e-09	-0.105201	-2.96935e-10	3.59759e-10	-1.86172	-2.96935e-10	4.71711e-05	-1.88065	-2.96935e-10
16771377	rs4685379	1.51178e-09	-1.61078	1.32845	1.52381e-09	-1.79289	1.3747	0.000268466	-1.79371	1.652
16771532	rs12485828	1.80475e-09	-0.105201	-2.96935e-10	3.59759e-10	-1.86172	-2.96935e-10	4.71711e-05	-1.88065	-2.96935e-10
16771667	rs9867714	1.52212e-09	-1.60397	1.32845	1.51791e-09	-1.79677	1.3747	0.000267431	-1.79757	1.652
16771753	rs9868094	1.01551e-09	0.372178	-1.05241	1.43565e-09	0.541697	-1.01948	0.000138965	0.124103	-0.924313
16771786	rs73818543	3.05891e-10	-1.88015	-2.96935e-10	8.96891e-10	-0.948221	-2.96935e-10	0.000104317	-1.087	-2.96935e-10
16772327	rs144831461	4.10568e-10	-1.58584	-2.96935e-10	4.51744e-10	-1.63404	-2.96935e-10	4.76054e-05	-1.87149	-2.96935e-10
16772472	rs148593185	6.1834e-08	4.26532	-0.836488	6.72387e-10	-0.260368	-0.975952	5.78662e-05	-0.691109	-0.985191
16772496	rs56345807	2.52599e-06	8.20538	-1.06662	3.62813e-10	-0.788812	-1.06446	4.21464e-05	-0.991798	-1.00149
16772658	rs4685380	1.3826e-09	-1.84662	1.47496	7.22964e-09	-0.530367	1.66916	0.0010673	-0.823405	2.06186
16773341	rs143190375	6.43371e-10	-1.65472e-10	-1.13666	7.05878e-10	-1.65472e-10	-1.18771	0.000101121	-1.65472e-10	-1.11812
16773360	rs79704392	1.47449e-09	-1.59707	1.28976	1.45429e-09	-1.80056	1.33568	0.000255742	-1.80135	1.61109
16773537	rs12107299	2.73275e-09	1.73156	-1.42188	1.48237e-10	-1.33103	-1.41732	1.83976e-05	-1.41521	-1.407
16773620	rs12108085	1.46598e-09	-1.60285	1.28976	1.45891e-09	-1.79739	1.33568	0.000256552	-1.79819	1.61109
16773645	rs12107302	1.44856e-09	-1.60285	1.27781	1.44144e-09	-1.79739	1.32363	0.00025333	-1.79819	1.59845
16773929	rs140778062	4.95288e-10	-1.65472e-10	-1.39824	5.66207e-10	-1.65472e-10	-1.40819	7.66879e-05	-1.65472e-10	-1.39469
16774233	rs6777839	1.4295e-09	-1.60285	1.26456	1.42231e-09	-1.79739	1.31027	0.000249805	-1.79819	1.58444
16774334	rs144393663	1.82631e-09	-0.0933244	-2.96935e-10	3.59283e-10	-1.86305	-2.96935e-10	4.71456e-05	-1.88119	-2.96935e-10
16774413	rs143247061	1.3159e-09	-1.84662	1.42552	6.86959e-09	-0.530367	1.61807	0.00101095	-0.823405	2.00762
16774458	rs147477293	2.26523e-09	0.122054	-2.96935e-10	1.13121e-09	-0.716108	-2.96935e-10	0.000101244	-1.1169	-2.96935e-10
16774631	rs142878556	3.08352e-10	-1.87214	-2.96935e-10	9.80092e-10	-0.859509	-2.96935e-10	0.000113235	-1.00497	-2.96935e-10
16774821	rs62247665	2.5703e-06	8.20538	-1.04923	3.69196e-10	-0.788812	-1.04702	4.29501e-05	-0.991798	-0.982596
16775072	rs115428027	1.71033e-07	5.44341	-0.997176	2.04842e-10	-1.31027	-1.11465	2.46189e-05	-1.4086	-1.12232
16775083	rs116848241	1.45919e-09	-1.65472e-10	-0.317744	1.90447e-09	-1.65472e-10	-0.195197	0.000319235	-1.65472e-10	0.0314936
16775326	rs139693460	4.9071e-08	4.08678	-0.889134	5.86341e-10	-0.351484	-1.02177	5.11564e-05	-0.769026	-1.03052
16775363	rs4260418	2.06686e-09	-0.358451	0.388859	5.32315e-10	-1.85304	0.383121	8.38571e-05	-1.88337	0.578051
16775394	rs140333058	3.34261e-09	0.272448	0.238681	1.94783e-09	-0.558121	0.385435	0.000757622	0.420467	0.475284
16775698	rs75772859	1.26457e-09	-1.84897	1.38808	6.5156e-09	-0.544585	1.57938	0.000958115	-0.835987	1.96652
16775724	rs80170468	1.45769e-09	-1.62183	1.30307	1.50457e-09	-1.77999	1.3491	0.000261356	-1.79371	1.62516
16775824	rs148182044	3.44589e-09	0.272448	0.269111	1.93782e-09	-0.558121	0.380285	0.000775996	0.420467	0.499246
16775935	rs111648995	1.39683e-09	-1.58907	1.22765	1.36022e-09	-1.8048	1.27305	0.000238472	-1.80557	1.54539
16776517	rs6785303	2.72715e-09	1.73156	-1.42393	1.47415e-10	-1.33103	-1.42287	1.82088e-05	-1.41521	-1.41731
16776664	rs138483319	4.82792e-10	-1.65472e-10	-1.42379	5.58776e-10	-1.65472e-10	-1.42141	7.45427e-05	-1.65472e-10	-1.42306
16777872	rs139382221	1.2045e-09	-1.84897	1.33941	6.19597e-09	-0.544585	1.52908	0.000908242	-0.835987	1.91306
16778485	rs78762780	1.72373e-09	-0.15113	-2.96935e-10	3.61761e-10	-1.85617	-2.96935e-10	4.72887e-05	-1.87816	-2.96935e-10
16778701	rs9829793	2.79635e-09	1.75649	-1.4238	1.45922e-10	-1.34072	-1.42336	1.80233e-05	-1.42413	-1.41863
16778771	rs9849824	1.39445e-09	0.616663	-0.979782	1.95222e-09	0.773409	-0.94384	0.000189085	0.348372	-0.840608
16778867	rs1375631	1.43563e-09	0.641884	-0.975906	2.01173e-09	0.799407	-0.939811	0.000194508	0.372206	-0.836168
16778910	rs17200488	1.19002e-09	-1.8496	1.32795	6.16044e-09	-0.538489	1.51724	0.000905576	-0.826331	1.90047
16778959	rs73027355	1.17008e-09	-1.84239	1.30384	6.27261e-09	-0.495513	1.49231	0.000916174	-0.788188	1.87396
16779040	rs1375630	1.43298e-09	0.641884	-0.977754	2.00787e-09	0.799407	-0.941732	0.000194097	0.372206	-0.838284
16779060	rs12495993	1.72373e-09	-0.15113	-2.96935e-10	3.61761e-10	-1.85617	-2.96935e-10	4.72887e-05	-1.87816	-2.96935e-10
16779275	rs1449533	1.07601e-09	-1.70121	1.07885	1.24808e-09	-1.74076	1.12296	0.000217738	-1.73894	1.3878
16779409	rs983986	1.15538e-09	-1.84239	1.29119	6.19112e-09	-0.495513	1.47923	0.000903521	-0.788188	1.86005
16779536	rs73027356	2.23479e-09	1.51975	-1.41123	1.60678e-10	-1.2497	-1.41805	1.9506e-05	-1.34055	-1.42316
16779663	rs190712758	5.52037e-10	-1.28976	-2.96935e-10	7.55124e-10	-1.12027	-2.96935e-10	0.000113006	-1.00699	-2.96935e-10
16779788	rs1868547	1.04161e-09	-1.69558	1.04072	1.19068e-09	-1.74566	1.08078	0.000207827	-1.74388	1.34615
16779791	rs4481140	1.09032e-09	-1.83983	1.23067	5.87556e-09	-0.481035	1.41244	0.00085505	-0.775321	1.79205
16779799	rs4296576	1.10265e-09	-1.83983	1.24192	5.94427e-09	-0.481035	1.42406	0.0008657	-0.775321	1.80442
16780106	rs62247681	8.80323e-06	9.27066	-0.883413	6.04752e-10	-0.461583	-0.880753	6.98182e-05	-0.68461	-0.80393
16780480	rs4684297	1.12117e-09	-1.8372	1.25594	6.14536e-09	-0.46648	1.44278	0.000891882	-0.762377	1.82128
16780658	rs7610762	1.05033e-09	-1.70121	1.0547	1.21803e-09	-1.74076	1.09859	0.000212234	-1.73894	1.36219
16780735	rs58940679	1.07379e-09	-1.84646	1.22204	6.15813e-09	-0.427507	1.40588	0.000844673	-0.77393	1.77845
16781123	rs146292520	5.93075e-10	-1.65472e-10	-1.21806	7.27437e-10	-1.65472e-10	-1.15763	9.78996e-05	-1.65472e-10	-1.15049
16781440	rs4685382	1.03118e-09	-1.69558	1.03066	1.18304e-09	-1.74566	1.07435	0.000205875	-1.74388	1.33671
16781612	rs9817635	1.01329e-09	-1.71309	1.03066	1.17827e-09	-1.7497	1.07435	0.000208059	-1.73332	1.33671
16781614	rs142179911	1.26353e-09	-1.65472e-10	-0.461711	1.56011e-09	-1.65472e-10	-0.394645	0.000225402	-1.65472e-10	-0.316547
16781709	rs78737932	1.82631e-09	-0.0933244	-2.96935e-10	3.59283e-10	-1.86305	-2.96935e-10	4.71456e-05	-1.88119	-2.96935e-10
16781766	rs9817554	1.01827e-09	-1.69558	1.01806	1.1681e-09	-1.74566	1.06164	0.000203142	-1.74388	1.32335
16781925	rs9817879	1.01827e-09	-1.69558	1.01806	1.1681e-09	-1.74566	1.06164	0.000203142	-1.74388	1.32335
16782172	rs13073517	2.95135e-09	1.80409	-1.41745	1.43495e-10	-1.3589	-1.42195	1.7631e-05	-1.44085	-1.42392
16782227	rs62247682	1.26684e-09	-0.459094	-2.96935e-10	6.77895e-10	-1.22816	-2.96935e-10	7.13609e-05	-1.46668	-2.96935e-10
16782271	rs17042646	9.88578e-10	-1.84403	1.13692	5.73365e-09	-0.412677	1.31963	0.000783383	-0.760977	1.69016
16782878	rs55835137	9.68311e-10	-1.84152	1.1137	5.68153e-09	-0.39777	1.29559	0.000773586	-0.747948	1.66455
16782988	rs118099327	1.32581e-09	-1.65472e-10	-0.413596	1.63967e-09	-1.65472e-10	-0.344903	0.000237332	-1.65472e-10	-0.264974
16783061	rs978664	9.08652e-11	-1.68931	-1.40469	2.65607e-10	-0.743492	-1.42164	3.19539e-05	-0.846216	-1.42392
16783208	rs76653771	7.27136e-10	-1.65472e-10	-1.01426	7.95958e-10	-1.65472e-10	-1.06761	0.000114841	-1.65472e-10	-0.990888
16783299	rs9847592	1.90432e-09	-0.24649	0.194991	4.37219e-10	-1.86689	0.200166	6.8987e-05	-1.87821	0.377696
16783310	rs77736716	4.85002e-10	-1.65472e-10	-1.41923	5.5788e-10	-1.65472e-10	-1.42301	7.5391e-05	-1.65472e-10	-1.41175
16783341	rs17272677	7.71053e-06	9.22203	-0.967308	5.46411e-10	-0.478921	-0.964862	6.2795e-05	-0.700526	-0.894032
16783433	rs9827713	9.87548e-10	-1.68987	0.981715	1.12062e-09	-1.75048	1.02496	0.000194511	-1.74873	1.28479
16783524	rs78135659	5.58697e-08	4.24417	-0.916771	6.20323e-10	-0.271229	-1.04569	5.35088e-05	-0.700416	-1.05417
16783847	rs75540228	1.89074e-09	-0.0586522	-2.96935e-10	3.57983e-10	-1.86667	-2.96935e-10	4.7082e-05	-1.88254	-2.96935e-10
16783895	rs9828399	9.05992e-11	-1.69719	-1.39974	2.7806e-10	-0.699569	-1.41975	3.23113e-05	-0.835244	-1.42377
16784074	rs2347652	8.91007e-10	-1.82752	1.01649	4.99444e-09	-0.426001	1.19493	0.000706873	-0.730795	1.55721
16784232	rs188766004	6.33812e-10	-1.15163	-2.96935e-10	5.66758e-10	-1.40722	-2.96935e-10	6.09768e-05	-1.62394	-2.96935e-10
16784325	rs78892590	7.36721e-10	-1.65472e-10	-1.00117	8.05744e-10	-1.65472e-10	-1.05539	0.000116397	-1.65472e-10	-0.977427
16784389	rs9833158	7.85967e-11	-1.82304	-1.41601	3.21975e-10	-0.548746	-1.42394	3.47444e-05	-0.765345	-1.42107
16784614	rs4685383	9.04256e-10	-1.68407	0.887802	1.01449e-09	-1.75522	0.930202	0.000175215	-1.7535	1.18507
16785316	rs79214661	3.57493e-09	0.618272	-0.0399489	1.87368e-09	-0.27223	0.0607364	0.000749254	0.715817	0.168827
16785648	rs2167063	8.10133e-10	-1.82156	0.915379	4.6323e-09	-0.396491	1.09014	0.000648879	-0.704533	1.44535
16785673	rs2167062	2.04931e-09	-0.0574605	0.0793425	4.22208e-10	-1.78599	0.0843294	7.73515e-05	-1.64165	0.255578
16785704	rs142810174	9.83646e-10	-0.712112	-2.96935e-10	4.48361e-10	-1.64156	-2.96935e-10	8.04529e-05	-1.34676	-2.96935e-10
16785744	rs2122255	8.78026e-10	-1.67818	0.852479	9.74416e-10	-1.75987	0.894555	0.000167972	-1.75818	1.14754
16786064	rs2122254	8.1264e-10	-1.81847	0.915379	4.70168e-09	-0.381623	1.09014	0.00065753	-0.691289	1.44535
16786168	rs147599265	4.25737e-09	0.753028	-2.96935e-10	5.35956e-10	-1.4631	-2.96935e-10	8.74241e-05	-1.26366	-2.96935e-10
16786199	rs111772354	8.01709e-10	-1.82156	0.904926	4.58237e-09	-0.396491	1.07931	0.00064141	-0.704533	1.43377
16786456	rs111420182	3.58109e-09	1.00694	-0.426895	1.71725e-09	0.042492	-0.341169	0.000733308	1.11171	-0.248584
16786675	rs112541964	8.10133e-10	-1.82156	0.915379	4.6323e-09	-0.396491	1.09014	0.000648879	-0.704533	1.44535
16786761	rs13078697	8.35359e-10	-1.67818	0.802664	9.26638e-10	-1.75987	0.844279	0.000159307	-1.75818	1.09458
16786771	rs138823185	1.45664e-05	9.47642	-0.585569	9.25397e-10	-0.334675	-0.582257	0.000103179	-0.610719	-0.487249
16786876	rs115128303	2.49705e-06	8.14465	-1.01741	6.65326e-10	-0.115039	-1.13184	7.33801e-05	-0.299492	-1.13929
16786877	rs115759489	8.09786e-10	-1.85903	0.95242	2.4413e-09	-1.07706	1.1302	0.000367152	-1.32039	1.49174
16786919	rs13099230	3.55161e-09	1.97706	-1.40529	1.3859e-10	-1.42148	-1.39416	1.74841e-05	-1.49818	-1.37496
16787314	rs141296608	1.35971e-08	1.91423	-2.96935e-10	1.39597e-09	-0.505807	-2.96935e-10	0.000369037	0.176464	-2.96935e-10
16787728	rs61342490	3.27965e-09	0.628049	-0.135935	1.70963e-09	-0.264382	-0.0387414	0.000682625	0.725783	0.0657295
16787978	rs143664232	6.59643e-10	-1.65472e-10	-1.11168	8.37449e-10	-1.65472e-10	-1.01679	0.000114502	-1.65472e-10	-0.993844
16788317	rs13090015	9.99701e-10	-0.522257	-0.173665	2.99866e-10	-1.87189	-0.171924	4.94006e-05	-1.79377	-0.0407036
16788965	rs138718189	5.99542e-08	4.12636	-0.728401	5.68654e-10	-0.522897	-0.880985	5.56431e-05	-0.824315	-0.891161
16790066	rs148412666	1.17644e-07	4.07204	-2.96935e-10	3.28051e-09	0.3486	-2.96935e-10	0.000233664	-0.280548	-2.96935e-10
16790095	rs191270414	5.36546e-10	-1.65472e-10	-1.31823	6.27815e-10	-1.65472e-10	-1.30491	8.43524e-05	-1.65472e-10	-1.29943
16790184	rs140153440	9.16519e-08	4.63157	-0.809193	5.419e-10	-0.499996	-0.952077	5.64223e-05	-0.740009	-0.96156
16790756	rs4374510	8.07243e-07	7.23686	-1.23886	1.73194e-10	-1.39566	-1.19709	2.00687e-05	-1.52623	-1.20904
16791003	rs71310363	6.06358e-09	2.34224	-1.23556	1.30226e-10	-1.60452	-1.27337	1.66763e-05	-1.61546	-1.30499
16791024	rs145925768	9.91069e-08	4.77543	-0.874852	5.47042e-10	-0.433257	-1.00937	5.66515e-05	-0.679258	-1.01826
16791279	rs142235467	6.78271e-09	2.49752	-1.27877	1.21075e-10	-1.63905	-1.3117	1.55906e-05	-1.64902	-1.33874
16791281	rs146164979	5.00264e-10	-1.65472e-10	-1.38824	5.71373e-10	-1.65472e-10	-1.39911	7.82425e-05	-1.65472e-10	-1.37462
16791642	rs9842776	3.58646e-07	5.96026	-0.773547	4.91293e-10	-0.845977	-0.704137	5.03525e-05	-1.11661	-0.698773
16791684	rs114460858	9.18299e-08	4.67281	-0.848496	5.33669e-10	-0.480949	-0.98643	5.54892e-05	-0.722686	-0.99556
16791735	rs79350799	2.63283e-09	-0.390739	0.663176	1.76602e-09	-1.04653	0.775854	0.000528357	-0.393777	0.929115
16792233	rs11705832	5.43557e-10	0.0993652	-1.40461	1.91916e-10	-1.09095	-1.39914	1.55997e-05	-1.58181	-1.40537
16792746	rs76718064	2.00495e-10	-1.19493	-1.10766	2.27579e-10	-1.25353	-1.06613	2.5611e-05	-1.52198	-0.969437
16792870	rs4685384	5.43919e-10	0.0993652	-1.40394	1.92061e-10	-1.09095	-1.39839	1.56099e-05	-1.58181	-1.40472
16792925	rs79556490	1.99747e-10	-1.19493	-1.1114	2.26676e-10	-1.25353	-1.07011	2.54964e-05	-1.52198	-0.973923
16793675	rs117189600	5.38006e-10	-1.65472e-10	-1.31551	5.97034e-10	-1.65472e-10	-1.35518	8.07567e-05	-1.65472e-10	-1.34299
16793773	rs6442631	1.07801e-10	-1.84738	-1.07572	1.29197e-10	-1.77164	-1.11418	1.50797e-05	-1.8828	-1.13828
16793856	rs55869202	3.20734e-07	5.66062	-0.585627	5.37505e-10	-0.953153	-0.507063	5.59836e-05	-1.20836	-0.50101
16794206	rs6442632	5.2386e-10	0.0552815	-1.39743	1.88164e-10	-1.11875	-1.39109	1.5444e-05	-1.59888	-1.39833
16794261	rs6442633	7.13532e-10	-0.56315	-0.470001	2.38012e-10	-1.81061	-0.464225	3.25649e-05	-1.88126	-0.369942
16794787	rs1900940	7.40348e-10	-0.526257	-0.470001	2.37065e-10	-1.81459	-0.464225	3.25343e-05	-1.8822	-0.369942
16795149	rs4685385	5.03529e-10	0.0116845	-1.39342	1.83914e-10	-1.14605	-1.38664	1.52502e-05	-1.61546	-1.39438
16796213	rs9868377	4.91487e-10	-0.0120862	-1.39386	1.80988e-10	-1.16085	-1.38787	1.50271e-05	-1.62437	-1.40021
16796423	rs1960401	4.90631e-10	-0.0120862	-1.3956	1.80642e-10	-1.16085	-1.38978	1.50039e-05	-1.62437	-1.40175
16797020	rs9818076	4.90631e-10	-0.0120862	-1.3956	1.80642e-10	-1.16085	-1.38978	1.50039e-05	-1.62437	-1.40175
16797298	rs9874190	4.79823e-10	-0.033568	-1.39639	1.78095e-10	-1.17419	-1.39065	1.48744e-05	-1.63234	-1.40245
16797646	rs113080155	1.42538e-09	-0.414078	0.0728938	9.455e-10	-1.06398	0.168543	0.000274972	-0.417092	0.299329
16797660	rs145446299	7.10133e-08	4.41039	-0.843151	4.7417e-10	-0.600921	-0.984667	5.13928e-05	-0.831598	-0.963337
16797931	rs73029346	8.08052e-10	-0.75263	-0.156122	2.42794e-09	0.1103	-0.0626553	0.000270686	-0.0427506	-0.0907247
16797972	rs111273561	6.98127e-09	1.24761	-2.96935e-10	3.59329e-10	-1.86292	-2.96935e-10	5.1419e-05	-1.79443	-2.96935e-10
16798035	rs144648527	7.13615e-08	4.41039	-0.838259	4.76192e-10	-0.600921	-0.980412	5.16173e-05	-0.831598	-0.95898
16798050	rs7619389	4.04261e-10	-0.564377	-1.03694	1.32712e-10	-1.85472	-1.00425	1.90098e-05	-1.8834	-0.906077
16798203	rs148894814	3.51099e-10	-1.74231	-2.96935e-10	1.23908e-09	-0.62503	-2.96935e-10	0.000100797	-1.12132	-2.96935e-10
16798253	rs142692570	1.96582e-09	-1.65472e-10	-0.019711	2.11036e-09	-1.65472e-10	-0.092543	0.000322194	-1.65472e-10	0.0407195
16798408	rs11720462	3.16162e-10	-1.84712	-2.96935e-10	1.0531e-09	-0.787657	-2.96935e-10	0.000155195	-0.689754	-2.96935e-10
16798474	rs116309367	4.38633e-10	-1.51972	-2.96935e-10	4.15616e-10	-1.71739	-2.96935e-10	5.02082e-05	-1.81826	-2.96935e-10
16798504	rs4447742	7.44217e-10	-0.511164	-0.479881	2.30988e-10	-1.82229	-0.482495	3.20593e-05	-1.88336	-0.383485
16798585	rs4386483	7.48591e-10	-0.49767	-0.487516	2.28585e-10	-1.82513	-0.490119	3.17913e-05	-1.88374	-0.391501
16798656	rs4254640	6.91106e-10	-0.56315	-0.501935	2.28613e-10	-1.81061	-0.504518	3.13914e-05	-1.88126	-0.406644
16798800	rs77452230	7.6146e-08	4.47012	-0.833087	4.91455e-10	-0.573874	-0.97591	5.31424e-05	-0.807088	-0.954371
16798909	rs4632527	7.38557e-10	-0.511164	-0.487516	2.29234e-10	-1.82229	-0.490119	3.18033e-05	-1.88336	-0.391501
16798928	rs115151243	7.18992e-08	4.41039	-0.830752	4.79315e-10	-0.600921	-0.973876	5.19638e-05	-0.831598	-0.952289
16798966	rs182531050	4.85995e-10	-1.65472e-10	-1.41718	5.64414e-10	-1.65472e-10	-1.41137	7.61204e-05	-1.65472e-10	-1.40212
16799247	rs114461645	6.5392e-08	4.31293	-0.828152	4.59812e-10	-0.644727	-0.971611	5.00603e-05	-0.871237	-0.94997
16799285	rs7624887	5.08662e-10	0.0334221	-1.40502	1.83917e-10	-1.13246	-1.40021	1.51383e-05	-1.60723	-1.40997
16799800	rs12485522	6.67031e-09	1.20204	-2.96935e-10	3.58022e-10	-1.86656	-2.96935e-10	5.103e-05	-1.80202	-2.96935e-10
16799871	rs116273528	6.68032e-08	4.33193	-0.825806	4.6469e-10	-0.636217	-0.969567	5.05526e-05	-0.863543	-0.947877
16799933	rs6442637	7.97639e-10	-0.511164	-0.410557	2.57012e-10	-1.82229	-0.375738	3.50166e-05	-1.88336	-0.29525
16800150	rs73029349	2.98822e-07	5.57546	-0.571235	5.56225e-10	-0.982917	-0.443065	5.4478e-05	-1.23369	-0.502947
16800678	rs76440436	5.5241e-10	-1.28909	-2.96935e-10	7.11885e-10	-1.17924	-2.96935e-10	7.9323e-05	-1.36091	-2.96935e-10
16800852	rs77198901	1.24804e-10	-1.69244	-1.08419	2.06143e-10	-1.31477	-1.10381	2.6667e-05	-1.39755	-1.05345
16800875	rs9862635	3.23566e-07	5.78718	-0.703394	5.1988e-10	-0.908344	-0.585212	5.0593e-05	-1.17011	-0.640515
16800902	rs76230299	6.29741e-08	4.27291	-0.825806	4.52594e-10	-0.662592	-0.969567	4.93617e-05	-0.887382	-0.947877
16800927	rs9825004	3.99696e-10	-0.54674	-1.06593	1.29111e-10	-1.85202	-1.03447	1.83922e-05	-1.8828	-0.939704
16801152	rs116583336	6.32877e-08	4.27291	-0.820839	4.54559e-10	-0.662592	-0.965236	4.9581e-05	-0.887382	-0.943445
16801747	rs9829920	4.44146e-10	-0.576315	-0.93091	1.51948e-10	-1.80745	-0.916164	2.01987e-05	-1.88055	-0.84826
16802472	rs9310507	4.7435e-10	-0.537951	-0.90348	1.54841e-10	-1.81643	-0.888333	2.07672e-05	-1.88241	-0.81865
16802585	rs77023402	2.1405e-10	-1.06762	-1.16954	2.19537e-10	-1.22202	-1.13362	2.36964e-05	-1.52829	-1.04082
16803004	rs2013962	4.32061e-10	-0.458602	-1.07621	1.29601e-10	-1.83707	-1.04563	1.82053e-05	-1.87818	-0.954539
16803306	rs77856403	7.07422e-10	-1.04175	-2.96935e-10	8.42353e-10	-1.01096	-2.96935e-10	0.000140809	-0.787028	-2.96935e-10
16803374	rs895949	3.61789e-10	-0.658879	-1.05344	1.31282e-10	-1.84837	-1.02144	1.86473e-05	-1.88355	-0.925188
16804015	rs147980784	7.82512e-10	-0.940869	-2.96935e-10	1.44741e-09	-0.469622	-2.96935e-10	0.000156897	-0.678844	-2.96935e-10
16804066	rs2197914	5.51803e-10	0.123819	-1.414	1.91177e-10	-1.07546	-1.4185	1.56572e-05	-1.57221	-1.41129
16804100	rs7633264	4.41147e-10	-0.440263	-1.07374	1.30436e-10	-1.83367	-1.04261	1.8334e-05	-1.87689	-0.948785
16804177	rs184539912	4.82751e-10	-1.65472e-10	-1.42388	5.57737e-10	-1.65472e-10	-1.42327	7.46536e-05	-1.65472e-10	-1.42157
16804551	rs1075216	5.09091e-10	-0.576315	-0.794437	1.73036e-10	-1.80745	-0.786205	2.31696e-05	-1.88055	-0.711039
16804683	rs1839328	4.87069e-10	-0.602442	-0.81253	1.71023e-10	-1.80094	-0.804417	2.27639e-05	-1.87895	-0.730302
16804716	rs1597323	4.87069e-10	-0.602442	-0.81253	1.71023e-10	-1.80094	-0.804417	2.27639e-05	-1.87895	-0.730302
16804922	rs9809097	4.3044e-10	-0.476821	-1.06175	1.31198e-10	-1.84035	-1.0301	1.85458e-05	-1.87935	-0.934838
16805109	rs75811930	5.38682e-08	4.11627	-0.825352	4.22492e-10	-0.731813	-0.969171	4.63929e-05	-0.949816	-0.947472
16805262	rs9832793	8.65945e-11	-1.83402	-1.30812	1.06623e-10	-1.74913	-1.32873	1.23473e-05	-1.87903	-1.34196
16805275	rs75251224	6.16996e-10	-1.17852	-2.96935e-10	1.03676e-09	-0.803295	-2.96935e-10	0.000155948	-0.684911	-2.96935e-10
16805331	rs111387539	3.18973e-10	-1.83827	-2.96935e-10	1.01933e-09	-0.820255	-2.96935e-10	0.000124	-0.91415	-2.96935e-10
16805686	rs34287391	5.12654e-09	2.21504	-1.27623	1.30733e-10	-1.57055	-1.30344	1.68555e-05	-1.58215	-1.32761
16806168	rs4685386	4.62463e-10	-0.66673	-0.800081	1.67631e-10	-1.8335	-0.791886	2.29633e-05	-1.88349	-0.717046
16806429	rs4685387	1.12079e-10	-1.671	-1.21317	2.40498e-10	-1.09036	-1.17408	2.29702e-05	-1.46854	-1.1317
16806732	rs12487067	5.59268e-09	1.02584	-2.96935e-10	3.5166e-10	-1.88449	-2.96935e-10	4.92196e-05	-1.83814	-2.96935e-10
16807149	rs7633187	4.28685e-09	2.13203	-1.3721	1.35378e-10	-1.44816	-1.39092	1.67184e-05	-1.51318	-1.40474
16807291	rs1079108	8.52045e-10	-0.855738	-2.96935e-10	1.40086e-09	-0.502316	-2.96935e-10	0.000228617	-0.302384	-2.96935e-10
16807498	rs76435092	5.81188e-09	1.06428	-2.96935e-10	3.5161e-10	-1.88463	-2.96935e-10	4.85081e-05	-1.8527	-2.96935e-10
16807737	rs182630041	1.01527e-09	-0.68047	-2.96935e-10	3.98073e-10	-1.76052	-2.96935e-10	5.94354e-05	-1.64954	-2.96935e-10
16807742	rs2005035	7.23734e-10	-0.169834	-0.84912	1.53542e-10	-1.872	-0.841176	2.19898e-05	-1.87524	-0.768619
16807919	rs73137304	4.70767e-08	4.02072	-0.864569	3.59347e-10	-0.859598	-1.00327	4.01443e-05	-1.05956	-0.98239
16807960	rs73137306	4.65737e-08	4.00007	-0.854657	3.5935e-10	-0.868193	-0.994666	4.01886e-05	-1.06727	-0.973578
16808303	rs978302	7.07854e-10	-0.199619	-0.841521	1.55404e-10	-1.8693	-0.831822	2.21117e-05	-1.87732	-0.761003
16808899	rs73816214	3.19165e-10	-1.83767	-2.96935e-10	1.17333e-09	-0.679551	-2.96935e-10	0.000161494	-0.649967	-2.96935e-10
16809027	rs116550411	3.05451e-10	-1.88159	-2.96935e-10	4.49434e-10	-1.63917	-2.96935e-10	5.84543e-05	-1.66619	-2.96935e-10
16809197	rs13087303	4.29527e-09	2.13593	-1.37403	1.35332e-10	-1.44696	-1.39247	1.6311e-05	-1.53668	-1.40591
16809624	rs114374573	4.56012e-10	-1.48086	-2.96935e-10	4.01246e-10	-1.75258	-2.96935e-10	4.69967e-05	-1.88436	-2.96935e-10
16809683	rs6808150	1.01904e-10	-1.76884	-1.21051	2.03069e-10	-1.26139	-1.17222	2.05608e-05	-1.58283	-1.12822
16810119	rs77178478	2.48749e-10	-1.21164	-0.875294	1.7904e-10	-1.73188	-0.827669	2.41026e-05	-1.87264	-0.679471
16810266	rs4684299	3.41005e-10	-0.35545	-1.41603	1.28126e-10	-1.4741	-1.42004	1.30402e-05	-1.75219	-1.41421
16811079	rs76654569	8.60728e-09	-1.65472e-10	1.45699	1.24447e-08	-1.65472e-10	1.68189	0.00223408	-1.65472e-10	1.97715
16811605	rs13068469	5.32384e-09	0.976572	-2.96935e-10	6.14574e-10	-1.32623	-2.96935e-10	6.04081e-05	-1.63331	-2.96935e-10
16811642	rs74451800	4.93924e-08	4.09748	-0.893304	3.61963e-10	-0.827476	-1.02814	4.02793e-05	-1.03072	-1.00788
16811826	rs2242003	7.22303e-08	4.78878	-1.20454	1.72507e-10	-1.43808	-1.15864	2.09265e-05	-1.51637	-1.17705
16811902	rs71539629	4.3464e-08	3.07631	-2.96935e-10	7.24172e-10	-1.16213	-2.96935e-10	0.000119842	-0.948262	-2.96935e-10
16812479	rs12491006	5.90201e-09	1.07967	-2.96935e-10	3.51629e-10	-1.88458	-2.96935e-10	4.85867e-05	-1.85108	-2.96935e-10
16812671	rs1375629	5.78811e-10	-0.34171	-0.900692	1.4867e-10	-1.85232	-0.893112	2.06332e-05	-1.88377	-0.823766
16812771	rs2218736	4.38257e-10	-0.614177	-0.906396	1.49318e-10	-1.84222	-0.898857	2.04982e-05	-1.88422	-0.829877
16812908	rs67357105	4.14623e-08	3.90556	-0.876395	3.39132e-10	-0.90725	-1.01351	3.80647e-05	-1.10226	-0.992889
16812935	rs66532075	8.76287e-10	-0.827685	-2.96935e-10	4.34291e-10	-1.67344	-2.96935e-10	5.45822e-05	-1.73473	-2.96935e-10
16813120	rs71539631	4.08674e-08	3.90556	-0.890846	3.3492e-10	-0.90725	-1.02601	3.75801e-05	-1.10226	-1.0057
16814022	rs79099706	3.23517e-10	-1.82413	-2.96935e-10	1.02474e-09	-0.814959	-2.96935e-10	0.000150837	-0.718232	-2.96935e-10
16814175	rs78392433	4.24972e-08	3.94244	-0.888628	3.40699e-10	-0.89206	-1.0241	3.81695e-05	-1.08866	-1.00374
16814233	rs141982925	3.73276e-10	-1.68106	-2.96935e-10	3.57379e-10	-1.86836	-2.96935e-10	4.77746e-05	-1.86794	-2.96935e-10
16815187	rs7641599	1.08756e-10	-1.71698	-1.19729	2.13995e-10	-1.2216	-1.1596	2.12123e-05	-1.55478	-1.12508
16815253	rs7641839	1.06387e-10	-1.72224	-1.21405	2.0787e-10	-1.23211	-1.17814	2.06147e-05	-1.56217	-1.14626
16815486	rs7653882	6.64185e-10	-0.275056	-0.829763	1.59378e-10	-1.85191	-0.823971	2.19055e-05	-1.88219	-0.765503
16815524	rs4685388	1.08716e-10	-1.70069	-1.21394	2.15866e-10	-1.18959	-1.18291	2.12783e-05	-1.53208	-1.14466
16815553	rs7642149	2.21348e-09	-0.0137909	0.112732	1.1618e-09	-0.88585	0.196424	0.000399592	-0.0764537	0.332463
16815611	rs4685389	9.58448e-11	-1.78532	-1.25533	1.92942e-10	-1.26255	-1.22222	1.85582e-05	-1.62289	-1.19064
16815626	rs147568471	3.36173e-08	3.9465	-1.12708	4.11651e-10	-0.501537	-1.22544	5.54573e-05	-0.507801	-1.21102
16816000	rs138896549	4.37511e-10	-1.52228	-2.96935e-10	3.59409e-10	-1.86269	-2.96935e-10	4.71472e-05	-1.88116	-2.96935e-10
16816193	rs2084532	1.06835e-10	-1.6729	-1.25919	2.06392e-10	-1.19201	-1.22537	2.0841e-05	-1.51142	-1.18609
16816503	rs115929194	3.12751e-10	-1.85797	-2.96935e-10	1.55474e-09	-0.398089	-2.96935e-10	8.05738e-05	-1.34526	-2.96935e-10
16816504	rs114468079	3.13601e-10	-1.85526	-2.96935e-10	1.5859e-09	-0.378248	-2.96935e-10	8.15447e-05	-1.33328	-2.96935e-10
16816702	rs17042733	3.30979e-10	-1.80132	-2.96935e-10	1.38115e-09	-0.516482	-2.96935e-10	0.000190464	-0.484972	-2.96935e-10
16817585	rs12634691	6.91268e-08	4.23997	-0.699653	2.49202e-10	-1.24688	-0.982016	2.63138e-05	-1.47266	-0.991677
16817857	rs7616121	8.83466e-08	5.00939	-1.22375	3.95579e-10	-0.388219	-1.37859	3.77939e-05	-0.6954	-1.40689
16818119	rs12492955	5.13745e-09	0.940935	-2.96935e-10	3.53274e-10	-1.87991	-2.96935e-10	4.75162e-05	-1.87336	-2.96935e-10
16818147	rs12486503	5.20751e-09	0.95448	-2.96935e-10	3.53084e-10	-1.88045	-2.96935e-10	4.75576e-05	-1.87249	-2.96935e-10
16819091	rs6784278	1.05815e-07	5.21916	-1.2531	3.7823e-10	-0.421736	-1.38992	4.21637e-05	-0.584827	-1.40805
16819109	rs6784287	4.83033e-10	-1.65472e-10	-1.42329	5.85382e-10	-1.65472e-10	-1.37489	8.09255e-05	-1.65472e-10	-1.34091
16819132	rs6442639	3.62333e-05	10.9444	-1.14229	1.54353e-10	-1.40602	-1.30189	2.3483e-05	-1.27431	-1.30385
16819565	rs145184066	7.72885e-10	-0.953248	-2.96935e-10	3.85954e-10	-1.79144	-2.96935e-10	4.80571e-05	-1.86204	-2.96935e-10
16819595	rs149146542	9.61473e-09	-1.65472e-10	1.56767	1.39393e-08	-1.65472e-10	1.79531	0.00253112	-1.65472e-10	2.10198
16819939	rs4410430	5.74092e-09	2.31879	-1.26679	1.45688e-10	-1.47138	-1.2943	1.81577e-05	-1.51153	-1.32381
16820066	rs138125180	3.34346e-10	-1.7912	-2.96935e-10	6.87248e-10	-1.21446	-2.96935e-10	8.42221e-05	-1.30098	-2.96935e-10
16820813	rs149253833	4.46228e-08	3.98151	-0.878894	3.49178e-10	-0.875896	-1.01568	3.90619e-05	-1.07418	-0.995106
16820967	rs59959289	1.43616e-07	5.56469	-1.29317	3.3653e-10	-0.519102	-1.40936	4.08653e-05	-0.602073	-1.42208
16821378	rs71310366	3.76948e-10	-0.635838	-1.03543	1.30121e-10	-1.87121	-1.00748	1.90294e-05	-1.88411	-0.90434
16821813	rs150186272	5.04892e-10	-1.37903	-2.96935e-10	6.19991e-10	-1.31745	-2.96935e-10	5.10371e-05	-1.80188	-2.96935e-10
16822078	rs145711891	1.79806e-10	-1.31576	-1.09574	2.87239e-10	-1.034	-1.05284	3.25718e-05	-1.29792	-0.953066
16822245	rs56237838	3.70099e-09	1.15016	-0.537183	2.2538e-10	-1.87571	-0.453659	3.40195e-05	-1.85389	-0.353608
16822369	rs143070811	1.41963e-07	5.56469	-1.30475	3.35292e-10	-0.519102	-1.41305	4.08186e-05	-0.602073	-1.42322
16822990	rs143087891	6.83194e-08	4.70193	-1.17336	1.77195e-10	-1.44682	-1.12308	2.07868e-05	-1.54437	-1.15574
16823003	rs139102823	4.71604e-08	3.96299	-0.805058	3.69491e-10	-0.883569	-0.95146	4.1431e-05	-1.08106	-0.929348
16823222	rs144368976	4.71604e-08	3.96299	-0.805058	3.69491e-10	-0.883569	-0.95146	4.1431e-05	-1.08106	-0.929348
16823247	rs145365659	4.70474e-08	3.96299	-0.807456	3.68717e-10	-0.883569	-0.953556	4.13423e-05	-1.08106	-0.931492
16823332	rs78065838	3.2581e-10	-1.81706	-2.96935e-10	1.29256e-09	-0.582776	-2.96935e-10	0.00017811	-0.552034	-2.96935e-10
16823367	rs6806739	1.34061e-07	5.51867	-1.316	3.27711e-10	-0.538765	-1.41626	4.00236e-05	-0.621127	-1.42384
16823955	rs115580151	3.98072e-08	3.96299	-0.974565	3.19171e-10	-0.883569	-1.09786	3.56565e-05	-1.08106	-1.07945
16824390	rs79153611	4.58362e-08	3.94244	-0.812993	3.63837e-10	-0.89206	-0.95839	4.08266e-05	-1.08866	-0.936439
16824422	rs190038061	3.19419e-10	-1.83687	-2.96935e-10	5.10471e-10	-1.51182	-2.96935e-10	6.19168e-05	-1.60864	-2.96935e-10
16824532	rs114039358	9.11095e-09	1.51385	-2.96935e-10	5.23667e-10	-1.4863	-2.96935e-10	7.57754e-05	-1.40666	-2.96935e-10
16825132	rs73137338	1.45585e-07	5.60843	-1.3233	3.40193e-10	-0.500338	-1.4173	4.1538e-05	-0.583887	-1.42394
16825271	rs73137341	1.45585e-07	5.60843	-1.3233	3.40193e-10	-0.500338	-1.4173	4.1538e-05	-0.583887	-1.42394
16825358	rs73137343	1.98839e-07	5.93228	-1.33541	3.90661e-10	-0.359189	-1.42013	4.76516e-05	-0.446959	-1.42356
16825628	rs79124923	1.41574e-07	5.58655	-1.32935	3.36511e-10	-0.509736	-1.41879	4.1165e-05	-0.592996	-1.42385
16825831	rs17042742	1.48581e-07	5.63279	-1.32728	3.43436e-10	-0.489857	-1.4183	4.19638e-05	-0.573726	-1.4239
16826591	rs6793152	1.43045e-07	5.58655	-1.31901	3.3747e-10	-0.509736	-1.41594	4.11638e-05	-0.592996	-1.42388
16827191	rs1449527	1.3337e-07	5.51867	-1.32117	3.2755e-10	-0.538765	-1.41675	4.00201e-05	-0.621127	-1.42393
16827373	rs1449528	1.34708e-07	5.54045	-1.33297	3.29723e-10	-0.529469	-1.41943	4.0391e-05	-0.61212	-1.42371
16827383	rs1449529	1.36601e-07	5.54045	-1.31901	3.308e-10	-0.529469	-1.41617	4.03836e-05	-0.61212	-1.42389
16827458	rs1449530	1.55549e-07	5.67674	-1.32541	3.50174e-10	-0.470889	-1.41784	4.27415e-05	-0.555335	-1.42393
16827630	rs79098015	1.32806e-07	5.51867	-1.32541	3.27194e-10	-0.538765	-1.41784	4.00199e-05	-0.621127	-1.42393
16827659	rs77238161	4.4667e-08	3.92398	-0.820372	3.58761e-10	-0.89967	-0.964829	4.02831e-05	-1.09548	-0.943028
16827735	rs75915041	1.32806e-07	5.51867	-1.32541	3.27194e-10	-0.538765	-1.41784	4.00199e-05	-0.621127	-1.42393
16827838	rs73137354	1.36017e-07	5.54045	-1.3233	3.30426e-10	-0.529469	-1.4173	4.03816e-05	-0.61212	-1.42394
16827925	rs73137356	1.3573e-07	5.54045	-1.32541	3.3025e-10	-0.529469	-1.41784	4.0382e-05	-0.61212	-1.42393
16827968	rs17042743	1.29393e-07	5.49451	-1.32728	3.23695e-10	-0.549055	-1.4183	3.9624e-05	-0.631097	-1.4239
16828143	rs116051834	4.47942e-08	3.92398	-0.817529	3.59652e-10	-0.89967	-0.962349	4.03854e-05	-1.09548	-0.94049
16828590	rs6788628	3.53474e-07	5.89617	-0.723981	2.89092e-10	-1.08223	-0.99818	3.25831e-05	-1.23751	-1.01313
16828917	rs76433310	1.47088e-07	5.63279	-1.33738	3.42671e-10	-0.489857	-1.42053	4.1984e-05	-0.573726	-1.42342
16829453	rs7647043	8.0112e-10	0.0773602	-0.994728	1.38824e-10	-1.84752	-0.966424	2.00828e-05	-1.87159	-0.862981
16829550	rs137919855	4.60176e-08	3.1334	-2.96935e-10	1.42988e-08	1.82078	-2.96935e-10	0.00181303	1.76832	-2.96935e-10
16830142	rs144567423	9.8381e-10	-1.65472e-10	-0.711945	1.08413e-09	-1.65472e-10	-0.758624	0.000130338	-1.65472e-10	-0.864304
16830330	rs76062350	1.55805e-07	5.70122	-1.34824	3.52296e-10	-0.460294	-1.42239	4.32582e-05	-0.545061	-1.42219
16830544	rs78263074	7.42193e-10	-0.441618	-0.552151	4.14816e-10	-1.2496	-0.469716	0.000100713	-0.760111	-0.362046
16830612	rs114061458	6.52131e-10	-1.12313	-2.96935e-10	3.57378e-10	-1.86836	-2.96935e-10	5.02734e-05	-1.81696	-2.96935e-10
16830722	rs79268784	1.28022e-10	-1.71333	-1.03785	2.32001e-10	-1.25926	-1.04115	2.98694e-05	-1.32986	-1.00774
16830958	rs112715118	4.41041e-09	0.788345	-2.96935e-10	3.55403e-10	-1.8739	-2.96935e-10	4.71538e-05	-1.88102	-2.96935e-10
16832710	rs6442640	1.60925e-07	5.74574	-1.36042	3.5871e-10	-0.440964	-1.42368	4.41859e-05	-0.526313	-1.41972
16832828	rs6442641	1.3405e-07	5.56469	-1.3621	3.31716e-10	-0.519102	-1.42377	4.09803e-05	-0.602073	-1.41927
16832944	rs117581401	1.04786e-09	-1.65472e-10	-0.648871	1.15234e-09	-1.65472e-10	-0.697608	0.000137855	-1.65472e-10	-0.808232
16833257	rs10510463	4.91957e-10	-1.65472e-10	-1.40499	6.26344e-10	-1.65472e-10	-1.30725	8.97292e-05	-1.65472e-10	-1.23764
16833455	rs71310367	3.10015e-10	-1.86676	-2.96935e-10	5.24251e-10	-1.48519	-2.96935e-10	6.30939e-05	-1.58981	-2.96935e-10
16833627	rs114735724	5.81048e-10	-1.23854	-2.96935e-10	3.52549e-10	-1.88197	-2.96935e-10	5.90147e-05	-1.65665	-2.96935e-10
16833770	rs78061042	4.97615e-10	-1.65472e-10	-1.39355	6.43088e-10	-1.65472e-10	-1.28087	9.27379e-05	-1.65472e-10	-1.20466
16834160	rs7645840	1.39769e-07	5.63279	-1.38843	3.4227e-10	-0.489857	-1.4217	4.26615e-05	-0.573726	-1.40741
16834443	rs6442642	1.53043e-07	5.72352	-1.38843	3.55966e-10	-0.450621	-1.4217	4.43159e-05	-0.53568	-1.40741
16835538	rs7627384	1.80726e-07	5.65475	-1.15339	3.69636e-10	-0.480389	-1.35425	4.40906e-05	-0.564547	-1.38364
16835968	rs76653237	1.09311e-07	5.13282	-1.13424	3.80928e-10	-0.460773	-1.34377	4.19572e-05	-0.621608	-1.37618
16836233	rs59791726	1.7802e-07	5.63279	-1.14652	3.67441e-10	-0.489857	-1.35074	4.3805e-05	-0.573726	-1.38096
16836385	rs75442136	3.79663e-08	3.86675	-0.925678	3.19889e-10	-0.923153	-1.05603	3.59262e-05	-1.11648	-1.03649
16836784	rs138483263	4.09245e-10	-1.58906	-2.96935e-10	8.56371e-10	-0.994452	-2.96935e-10	0.000119191	-0.953706	-2.96935e-10
16837953	rs78755299	5.00497e-10	-1.65472e-10	-1.38778	5.58054e-10	-1.65472e-10	-1.4227	7.53414e-05	-1.65472e-10	-1.4124
16838079	rs78550484	9.44104e-08	4.9802	-1.12818	3.5671e-10	-0.529058	-1.34117	3.94486e-05	-0.685872	-1.37356
16838450	rs9866541	0.000194837	12.7181	-1.23376	1.44085e-10	-1.40585	-1.37091	2.16762e-05	-1.27904	-1.37918
16838519	rs59977751	1.45191e-10	-1.25783	-1.36749	2.00293e-10	-1.10171	-1.34566	2.15867e-05	-1.35392	-1.30843
16838608	rs17042747	9.95075e-08	5.02396	-1.11935	3.64587e-10	-0.509577	-1.33881	4.03108e-05	-0.667548	-1.37027
16838617	rs117298252	3.84143e-08	3.88512	-0.932309	3.20472e-10	-0.915637	-1.06172	3.59577e-05	-1.10976	-1.04233
16838732	rs74509714	9.49049e-08	4.9802	-1.12295	3.56653e-10	-0.529058	-1.34133	3.95087e-05	-0.685872	-1.37204
16838821	rs80023623	5.02029e-10	-1.65472e-10	-1.38472	5.57957e-10	-1.65472e-10	-1.42287	7.52405e-05	-1.65472e-10	-1.41374
16838929	rs79720989	1.8895e-07	5.67674	-1.13088	3.76456e-10	-0.470889	-1.34546	4.48711e-05	-0.555335	-1.3753
16838959	rs117603060	2.51182e-08	3.59384	-1.06587	3.65702e-10	-0.67047	-1.17487	4.93705e-05	-0.676338	-1.15874
16839300	rs79129768	1.26861e-10	-1.72038	-1.0399	2.34717e-10	-1.24558	-1.0432	3.01925e-05	-1.31697	-1.00987
16839803	rs116210598	3.29174e-08	3.73304	-0.934666	3.00681e-10	-0.977359	-1.06374	3.39599e-05	-1.16485	-1.04441
16840002	rs13317987	1.59413e-08	3.34043	-1.26714	1.34485e-10	-1.54426	-1.30144	1.64325e-05	-1.60539	-1.32978
16840433	rs9849026	1.40944e-09	0.580983	-0.933411	1.11737e-10	-1.8809	-1.1501	1.54496e-05	-1.81402	-1.18283
16840580	rs74926168	8.8143e-08	4.89543	-1.11209	3.45493e-10	-0.566585	-1.3356	3.83139e-05	-0.721146	-1.36747
16840626	rs1449532	1.01964e-07	5.04473	-1.11573	3.68457e-10	-0.500299	-1.33753	4.0715e-05	-0.658819	-1.36902
16840813	rs1449531	9.46368e-08	4.95953	-1.10511	3.56757e-10	-0.538236	-1.33186	3.94664e-05	-0.694502	-1.36448
16841071	rs1349228	5.27793e-10	-1.55686	0.222191	5.16884e-10	-1.83411	0.33477	9.37586e-05	-1.67363	0.479914
16841130	rs74727107	1.81614e-07	5.63279	-1.12653	3.70219e-10	-0.489857	-1.3432	4.41321e-05	-0.573726	-1.37352
16841131	rs79092177	1.81614e-07	5.63279	-1.12653	3.70219e-10	-0.489857	-1.3432	4.41321e-05	-0.573726	-1.37352
16841786	rs11920169	1.89774e-07	5.67674	-1.12653	3.77308e-10	-0.470889	-1.3432	4.49512e-05	-0.555335	-1.37352
16841847	rs11916127	1.85646e-07	5.65475	-1.12653	3.73741e-10	-0.480389	-1.3432	4.4539e-05	-0.564547	-1.37352
16842228	rs80301259	4.55594e-10	-1.48178	-2.96935e-10	3.7514e-10	-1.81986	-2.96935e-10	4.94023e-05	-1.83444	-2.96935e-10
16842629	rs146507932	4.09245e-10	-1.58906	-2.96935e-10	8.56371e-10	-0.994452	-2.96935e-10	0.000119191	-0.953706	-2.96935e-10
16842697	rs6800488	1.885e-07	5.67674	-1.13327	3.75993e-10	-0.470889	-1.34669	4.48277e-05	-0.555335	-1.37627
16843044	rs10510465	1.76615e-07	5.60843	-1.13008	3.65683e-10	-0.500338	-1.34505	4.36223e-05	-0.583887	-1.37498
16843173	rs17042753	5.02622e-10	-1.65472e-10	-1.38354	5.57855e-10	-1.65472e-10	-1.42306	7.51962e-05	-1.65472e-10	-1.41433
16843737	rs4684303	2.89604e-05	10.6159	-1.03788	9.90236e-11	-1.85539	-1.29641	1.26625e-05	-1.85633	-1.33945
16844182	rs7638651	5.12427e-10	-1.65472e-10	-1.36422	5.57467e-10	-1.65472e-10	-1.42375	7.46999e-05	-1.65472e-10	-1.42095
16844801	rs76595911	6.41915e-10	-1.13892	-2.96935e-10	3.58485e-10	-1.86527	-2.96935e-10	4.70827e-05	-1.88253	-2.96935e-10
16844802	rs116524776	5.86034e-10	-1.23	-2.96935e-10	4.96235e-10	-1.5401	-2.96935e-10	6.70971e-05	-1.52829	-2.96935e-10
16845144	rs9857592	5.97512e-06	8.98948	-0.989747	1.02854e-10	-1.83804	-1.2758	1.31812e-05	-1.83546	-1.32019
16845406	rs9858071	6.60999e-06	9.05892	-0.958208	1.04528e-10	-1.84055	-1.25715	1.32582e-05	-1.84533	-1.30449
16845444	rs78011814	5.29753e-10	-1.33097	-2.96935e-10	1.63459e-09	-0.348007	-2.96935e-10	0.000231927	-0.288013	-2.96935e-10
16846216	rs895941	1.18566e-05	9.62015	-0.935126	1.04119e-10	-1.85839	-1.24323	1.31973e-05	-1.86176	-1.29266
16846290	rs73816227	9.40838e-11	-1.74352	-1.31567	1.16045e-10	-1.577	-1.41618	1.47129e-05	-1.62234	-1.42337
16846379	rs57998911	9.44033e-11	-1.74013	-1.31567	1.15471e-10	-1.58196	-1.41618	1.46457e-05	-1.62691	-1.42337
16846742	rs74626709	1.21866e-10	-1.69842	-1.10204	2.11718e-10	-1.28685	-1.10505	2.72244e-05	-1.35582	-1.0745
16846967	rs9881798	0.00947975	16.6427	-1.27361	8.58648e-11	-1.88248	-1.4119	1.19254e-05	-1.8329	-1.42287
16847424	rs9868600	1.18812e-05	9.6317	-0.944616	1.03308e-10	-1.86046	-1.24898	1.3045e-05	-1.86847	-1.29756
16847771	rs55824843	1.31683e-08	2.89657	-1.01438	1.95087e-10	-1.40258	-1.07113	2.35611e-05	-1.45432	-1.12052
16847980	rs7648623	5.115e-10	-1.65472e-10	-1.36603	5.57363e-10	-1.65472e-10	-1.42394	7.47892e-05	-1.65472e-10	-1.41976
16848081	rs6442643	1.29655e-08	3.14562	-1.27896	1.70247e-10	-1.20435	-1.40555	2.01382e-05	-1.31198	-1.41984
16848816	rs12493114	3.45242e-09	0.543451	-2.96935e-10	3.6668e-10	-1.84267	-2.96935e-10	4.71114e-05	-1.88192	-2.96935e-10
16848835	rs7629352	7.31886e-07	7.20297	-1.30297	1.54094e-10	-1.29619	-1.41341	1.66546e-05	-1.49878	-1.42297
16848893	rs78315189	4.93777e-10	-0.639666	-0.761628	3.13745e-10	-1.30904	-0.689537	7.0319e-05	-0.886665	-0.594727
16848919	rs9854865	1.39635e-08	3.24315	-1.30232	1.32044e-10	-1.53174	-1.33228	1.64624e-05	-1.57681	-1.35654
16849037	rs57892172	2.04804e-10	-1.82366	-0.457663	2.82739e-10	-1.7733	-0.329336	4.71453e-05	-1.67366	-0.207541
16849074	rs7629619	4.8739e-10	-1.65472e-10	-1.41431	5.69501e-10	-1.65472e-10	-1.40239	7.80621e-05	-1.65472e-10	-1.37693
16849374	rs7610118	4.38853e-07	6.77436	-1.38582	1.75532e-10	-1.15817	-1.42116	1.9413e-05	-1.36127	-1.40721
16849828	rs4685393	3.31264e-08	4.20003	-1.39532	1.02411e-10	-1.70043	-1.41773	1.33101e-05	-1.74613	-1.39979
16850459	rs116495988	3.04686e-10	-1.8841	-2.96935e-10	4.88916e-10	-1.55496	-2.96935e-10	6.33091e-05	-1.58641	-2.96935e-10
16850527	rs75827730	3.27019e-09	0.489224	-2.96935e-10	3.69432e-10	-1.83519	-2.96935e-10	4.72121e-05	-1.87978	-2.96935e-10
16850764	rs55855024	4.33441e-07	6.77436	-1.39823	1.76393e-10	-1.15817	-1.41627	1.96129e-05	-1.36127	-1.39697
16850944	rs7625399	1.3488e-09	-0.396409	-2.96935e-10	6.80236e-10	-1.22472	-2.96935e-10	7.45862e-05	-1.42248	-2.96935e-10
16851033	rs17042757	3.62287e-08	4.29927	-1.40504	1.01311e-10	-1.71722	-1.41173	1.32615e-05	-1.76064	-1.38893
16851202	rs748832	0.00094788	14.2609	-1.19453	9.34107e-11	-1.82699	-1.38316	1.18457e-05	-1.85643	-1.40604
16851237	rs150810451	1.96626e-08	2.2831	-2.96935e-10	1.92468e-09	-0.184641	-2.96935e-10	0.000253466	-0.199204	-2.96935e-10
16851292	rs80114663	3.22981e-09	0.4768	-2.96935e-10	3.70102e-10	-1.83338	-2.96935e-10	4.72394e-05	-1.8792	-2.96935e-10
16851434	rs12107332	8.30832e-07	6.02681	-2.96935e-10	9.1051e-10	-0.93315	-2.96935e-10	0.000116376	-0.977607	-2.96935e-10
16851665	rs35992988	2.6236e-10	-1.1752	-0.858463	3.2622e-10	-1.21943	-0.740153	3.89621e-05	-1.42461	-0.647239
16851755	rs6800583	0.000586837	13.828	-1.24108	9.39411e-11	-1.80323	-1.40126	1.19156e-05	-1.83944	-1.41714
16852186	rs116912457	6.03298e-10	-1.65472e-10	-1.20097	7.3275e-10	-1.65472e-10	-1.15035	9.05493e-05	-1.65472e-10	-1.22854
16852360	rs12491858	3.31577e-09	0.503068	-2.96935e-10	3.68703e-10	-1.83716	-2.96935e-10	4.71835e-05	-1.88039	-2.96935e-10
16852736	rs7625233	0.000687646	13.9461	-1.20068	9.38653e-11	-1.81974	-1.38556	1.19655e-05	-1.84457	-1.40784
16852853	rs6442644	4.27467e-07	6.76048	-1.39823	1.7012e-10	-1.19438	-1.41627	1.95308e-05	-1.36547	-1.39697
16852903	rs7615177	4.82976e-10	-1.65472e-10	-1.42341	5.85497e-10	-1.65472e-10	-1.37469	8.11035e-05	-1.65472e-10	-1.33871
16853153	rs2122256	4.94599e-08	4.59418	-1.38864	9.26189e-11	-1.79833	-1.42033	1.25808e-05	-1.79701	-1.40525
16853198	rs60804314	3.12934e-10	-1.85739	-2.96935e-10	1.05037e-09	-0.790255	-2.96935e-10	0.00014437	-0.762054	-2.96935e-10
16853395	rs7650452	3.09345e-10	-1.86892	-2.96935e-10	9.68176e-10	-0.871741	-2.96935e-10	0.000132931	-0.844604	-2.96935e-10
16853709	rs75835552	4.38885e-08	4.17578	-1.08975	4.75277e-10	-0.388738	-1.19452	6.39586e-05	-0.395252	-1.18095
16853843	rs78316666	6.81646e-08	4.38786	-0.861562	4.21303e-10	-0.703408	-1.00039	4.62261e-05	-0.918867	-0.982022
16854284	rs1823369	2.37277e-08	3.80667	-1.33565	1.24135e-10	-1.50413	-1.42165	1.67138e-05	-1.49523	-1.42297
16854314	rs139418876	6.08715e-10	-1.65472e-10	-1.19203	7.40034e-10	-1.65472e-10	-1.14046	9.13107e-05	-1.65472e-10	-1.22017
16854379	rs1823368	2.37277e-08	3.80667	-1.33565	1.24135e-10	-1.50413	-1.42165	1.67138e-05	-1.49523	-1.42297
16854419	rs2053453	3.12091e-10	-1.86008	-2.96935e-10	1.03218e-09	-0.807725	-2.96935e-10	0.000141838	-0.779748	-2.96935e-10
16854479	rs75960790	4.52433e-08	4.2078	-1.09136	4.82262e-10	-0.372809	-1.19586	6.48938e-05	-0.379358	-1.18232
16854664	rs2053452	2.38194e-08	3.80667	-1.33179	1.24217e-10	-1.50413	-1.42099	1.67078e-05	-1.49523	-1.42333
16854770	rs80246140	3.14224e-09	0.449312	-2.96935e-10	3.71638e-10	-1.82923	-2.96935e-10	4.73058e-05	-1.8778	-2.96935e-10
16855122	rs12494521	3.10378e-09	0.436997	-2.96935e-10	3.72351e-10	-1.82732	-2.96935e-10	4.73382e-05	-1.87712	-2.96935e-10
16855325	rs6764961	3.29548e-10	-1.80566	-2.96935e-10	6.47959e-10	-1.27333	-2.96935e-10	7.04884e-05	-1.47899	-2.96935e-10
16855334	rs73816228	3.11503e-10	-1.86197	-2.96935e-10	1.01916e-09	-0.820423	-2.96935e-10	0.000140025	-0.792611	-2.96935e-10
16855439	rs6765066	6.3067e-08	4.76599	-1.31741	9.20673e-11	-1.80648	-1.41816	1.22542e-05	-1.80463	-1.42394
16855520	rs79721122	3.10378e-09	0.436997	-2.96935e-10	3.72351e-10	-1.82732	-2.96935e-10	4.73382e-05	-1.87712	-2.96935e-10
16855757	rs55808540	2.97086e-08	3.57077	-0.874954	1.7368e-10	-1.65404	-0.935894	2.29507e-05	-1.61235	-0.988732
16855859	rs6765532	3.11503e-10	-1.86197	-2.96935e-10	1.01916e-09	-0.820423	-2.96935e-10	0.000140025	-0.792611	-2.96935e-10
16855953	rs6778524	3.11312e-10	-1.86258	-2.96935e-10	1.01487e-09	-0.82464	-2.96935e-10	0.000139428	-0.796882	-2.96935e-10
16856032	rs6765673	2.63239e-08	3.84092	-1.26607	1.25448e-10	-1.51293	-1.40234	1.66286e-05	-1.50413	-1.41918
16856043	rs77313272	3.06172e-09	0.423353	-2.96935e-10	3.73159e-10	-1.82515	-2.96935e-10	4.7376e-05	-1.87632	-2.96935e-10
16856216	rs11918777	0.00218583	14.8102	-0.908335	1.03729e-10	-1.87308	-1.23229	1.30466e-05	-1.87711	-1.2888
16856295	rs75389833	3.09188e-10	-1.86943	-2.96935e-10	9.64208e-10	-0.875848	-2.96935e-10	0.000132379	-0.848765	-2.96935e-10
16856310	rs79900632	3.08586e-10	-1.87138	-2.96935e-10	9.48574e-10	-0.892195	-2.96935e-10	0.000130204	-0.865331	-2.96935e-10
16856433	rs76190750	3.71556e-10	-1.68568	-2.96935e-10	6.25198e-10	-1.30909	-2.96935e-10	7.8078e-05	-1.37673	-2.96935e-10
16856568	rs73816229	1.03872e-08	2.31318	-0.668225	1.76728e-10	-1.74182	-0.830726	2.26329e-05	-1.80601	-0.809019
16856682	rs9813513	0.00173781	14.6147	-0.942212	1.02216e-10	-1.86735	-1.25272	1.28868e-05	-1.87237	-1.30586
16856778	rs9813661	7.76277e-08	4.94019	-1.28389	9.14039e-11	-1.82412	-1.40775	1.20666e-05	-1.82249	-1.4215
16856969	rs73816230	3.10498e-10	-1.8652	-2.96935e-10	9.96127e-10	-0.84328	-2.96935e-10	0.00013682	-0.815766	-2.96935e-10
16857027	rs74558031	2.5239e-09	0.230184	-2.96935e-10	3.86803e-10	-1.78924	-2.96935e-10	4.81438e-05	-1.86024	-2.96935e-10
16857055	rs75633766	6.38064e-08	4.46627	-1.00604	3.85219e-10	-0.669247	-1.1241	4.17206e-05	-0.887954	-1.11549
16857123	rs77594818	6.01279e-08	4.40689	-1.00604	3.7537e-10	-0.695145	-1.1241	4.0754e-05	-0.911393	-1.11549
16857439	rs117854488	5.29218e-10	-1.65472e-10	-1.33198	6.36058e-10	-1.65472e-10	-1.29186	8.3052e-05	-1.65472e-10	-1.31497
16857534	rs748439	0.00180319	14.6222	-0.912792	1.05088e-10	-1.85736	-1.235	1.30778e-05	-1.87244	-1.29107
16857569	rs748440	4.05523e-08	3.54795	-0.540981	2.4473e-10	-1.64094	-0.606057	3.40762e-05	-1.59895	-0.60689
16857966	rs73031366	2.19223e-09	0.0892966	-2.96935e-10	5.19714e-10	-1.49388	-2.96935e-10	8.20656e-05	-1.32691	-2.96935e-10
16858137	rs75301430	5.25418e-08	4.32888	-1.06289	3.45949e-10	-0.728928	-1.17194	3.76551e-05	-0.941928	-1.16404
16858468	rs73139272	2.50327e-07	5.90384	-1.07669	1.23309e-10	-1.74902	-1.18344	1.81478e-05	-1.66016	-1.17573
16858505	rs114668760	7.29338e-10	-1.01124	-2.96935e-10	3.77468e-10	-1.81367	-2.96935e-10	5.22573e-05	-1.77826	-2.96935e-10
16858522	rs73139274	3.28356e-07	6.13343	-1.03495	1.29836e-10	-1.73237	-1.14851	1.95083e-05	-1.62334	-1.14025
16858772	rs79062043	4.64207e-08	4.23052	-1.0884	3.24686e-10	-0.771121	-1.19317	3.54749e-05	-0.979998	-1.18561
16858980	rs9842181	4.83519e-05	10.5969	-0.50629	1.7473e-10	-1.88256	-0.70135	2.28064e-05	-1.88304	-0.724352
16859074	rs9883851	9.8865e-08	3.89813	-2.96935e-10	5.16653e-10	-1.49978	-2.96935e-10	7.23217e-05	-1.45331	-2.96935e-10
16859114	rs9884007	1.01957e-07	3.92893	-2.96935e-10	5.12591e-10	-1.50768	-2.96935e-10	7.17196e-05	-1.46167	-2.96935e-10
16859162	rs9884040	1.01957e-07	3.92893	-2.96935e-10	5.12591e-10	-1.50768	-2.96935e-10	7.17196e-05	-1.46167	-2.96935e-10
16859262	rs34902402	2.11758e-09	0.0546505	-2.96935e-10	4.33316e-10	-1.67569	-2.96935e-10	4.95524e-05	-1.8314	-2.96935e-10
16859489	rs146268226	5.54858e-08	3.32051	-2.96935e-10	1.6804e-09	-0.320366	-2.96935e-10	0.000752774	0.889331	-2.96935e-10
16859552	rs9310508	1.01957e-07	3.92893	-2.96935e-10	5.12591e-10	-1.50768	-2.96935e-10	7.17196e-05	-1.46167	-2.96935e-10
16859710	rs6779302	0.00413597	15.0294	-0.489784	1.81739e-10	-1.85789	-0.686694	2.33849e-05	-1.87241	-0.70993
16860006	rs12489683	1.9708e-09	-0.0171827	-2.96935e-10	4.44055e-10	-1.65121	-2.96935e-10	5.01853e-05	-1.81871	-2.96935e-10
16860151	rs6782026	2.37627e-07	4.77508	-2.96935e-10	3.80987e-10	-1.80439	-2.96935e-10	5.34286e-05	-1.75609	-2.96935e-10
16860265	rs150499082	2.46842e-07	4.81312	-2.96935e-10	6.85917e-08	3.38877	-2.96935e-10	0.00661709	3.06298	-2.96935e-10
16860431	rs112451139	1.10892e-10	-1.59999	-1.29484	1.46468e-10	-1.46718	-1.29316	1.94254e-05	-1.48796	-1.27989
16860475	rs117868344	1.86888e-09	-1.65472e-10	-0.0702818	1.95933e-09	-1.65472e-10	-0.166797	0.000264013	-1.65472e-10	-0.158437
16860824	rs9836131	8.0188e-08	3.76565	-0.0768975	4.45657e-10	-1.46464	-0.182966	5.65096e-05	-1.41615	-0.283874
16861189	rs9840099	2.0657e-07	4.63501	-2.96935e-10	3.8721e-10	-1.78819	-2.96935e-10	5.45248e-05	-1.73578	-2.96935e-10
16861414	rs115864771	3.08266e-10	-1.87241	-2.96935e-10	3.5994e-10	-1.86122	-2.96935e-10	5.16223e-05	-1.79048	-2.96935e-10
16861506	rs2347653	7.58541e-08	3.66816	-0.0349749	4.76715e-10	-1.43752	-0.142715	6.04382e-05	-1.38753	-0.24528
16861564	rs115030136	4.42023e-10	-1.51202	-2.96935e-10	5.84932e-10	-1.37566	-2.96935e-10	8.57924e-05	-1.2825	-2.96935e-10
16861919	rs80078823	5.4349e-10	-1.65472e-10	-1.30537	5.59898e-10	-1.65472e-10	-1.4194	7.44934e-05	-1.65472e-10	-1.42372
16862020	rs73031373	5.10199e-10	-1.36858	-2.96935e-10	3.52472e-10	-1.88218	-2.96935e-10	4.80643e-05	-1.86189	-2.96935e-10
16862223	rs76401188	4.22326e-08	4.15162	-1.10405	3.09944e-10	-0.804647	-1.20612	3.39699e-05	-1.01019	-1.19877
16862396	rs6442645	7.06008e-08	3.73269	-0.171275	4.12995e-10	-1.43482	-0.288895	5.25639e-05	-1.38425	-0.388155
16862555	rs7617959	0.00343611	15.2292	-0.874924	1.01598e-10	-1.88246	-1.24367	1.26938e-05	-1.88406	-1.30926
16862873	rs9846711	0.00886945	16.0879	-0.785439	1.07183e-10	-1.88166	-1.19096	1.32425e-05	-1.88447	-1.26653
16862897	rs9809105	1.80605e-07	4.50069	-2.96935e-10	3.98476e-10	-1.75951	-2.96935e-10	5.64937e-05	-1.7003	-2.96935e-10
16862955	rs9847099	7.70302e-08	3.76641	-0.117835	4.3046e-10	-1.4443	-0.238	5.46351e-05	-1.39425	-0.339512
16863031	rs116338533	8.92549e-10	-0.809297	-2.96935e-10	3.54025e-10	-1.87779	-2.96935e-10	5.08349e-05	-1.80585	-2.96935e-10
16863207	rs58891629	5.12405e-10	-1.65472e-10	-1.36426	5.57958e-10	-1.65472e-10	-1.42287	7.54645e-05	-1.65472e-10	-1.41077
16863211	rs13063785	1.0403e-07	3.94905	-2.96935e-10	4.24839e-10	-1.69544	-2.96935e-10	6.0884e-05	-1.62546	-2.96935e-10
16863267	rs9870893	0.00345474	15.0305	-0.670868	1.5455e-10	-1.85492	-0.851715	1.98739e-05	-1.87031	-0.874715
16863350	rs9871051	7.64847e-08	3.70244	-0.0609707	4.62737e-10	-1.42621	-0.183785	5.86522e-05	-1.37517	-0.287643
16863569	rs9851732	6.96405e-08	3.57231	-0.024582	4.97773e-10	-1.38795	-0.149064	6.31281e-05	-1.33487	-0.254397
16863638	rs75616616	5.37869e-10	-1.31576	-2.96935e-10	1.87393e-09	-0.211363	-2.96935e-10	0.000154126	-0.696667	-2.96935e-10
16864223	rs59577711	3.07279e-10	-1.87562	-2.96935e-10	8.66719e-10	-0.98244	-2.96935e-10	9.75983e-05	-1.15357	-2.96935e-10
16864362	rs148187614	1.92292e-07	4.56339	-2.96935e-10	5.49733e-08	3.16745	-2.96935e-10	0.00534068	2.84867	-2.96935e-10
16864743	rs12496932	2.36774e-09	0.166313	-2.96935e-10	4.18589e-10	-1.71026	-2.96935e-10	4.87327e-05	-1.84808	-2.96935e-10
16864838	rs75540101	5.1324e-10	-1.65472e-10	-1.36264	5.57871e-10	-1.65472e-10	-1.42303	7.54347e-05	-1.65472e-10	-1.41117
16865013	rs73816234	3.04894e-10	-1.88341	-2.96935e-10	8.15422e-10	-1.04345	-2.96935e-10	8.80231e-05	-1.25684	-2.96935e-10
16865845	rs9882532	0.00914299	15.9055	-0.572659	1.67162e-10	-1.86919	-0.759004	2.1509e-05	-1.87804	-0.787925
16865943	rs11716860	1.44941e-06	6.92456	-0.341277	2.33115e-10	-1.86273	-0.43289	2.90616e-05	-1.83714	-0.527874
16866253	rs9867227	2.20287e-05	9.98255	-0.67807	1.50846e-10	-1.87913	-0.851761	2.01459e-05	-1.85287	-0.878566
16866544	rs9867422	2.8983e-10	-0.518329	-1.41576	8.7686e-11	-1.87275	-1.40064	1.46294e-05	-1.66699	-1.38441
16866718	rs77178902	5.30026e-10	-1.65472e-10	-1.33045	5.57634e-10	-1.65472e-10	-1.42345	7.46925e-05	-1.65472e-10	-1.42105
16867021	rs113272693	1.3676e-09	-0.382569	-2.96935e-10	3.82522e-10	-1.80037	-2.96935e-10	6.65887e-05	-1.5359	-2.96935e-10
16867027	rs17042785	5.52816e-10	-1.65472e-10	-1.28835	5.61412e-10	-1.65472e-10	-1.4167	7.44856e-05	-1.65472e-10	-1.42383
16867094	rs17042788	5.51481e-10	-1.65472e-10	-1.29077	5.61103e-10	-1.65472e-10	-1.41725	7.44813e-05	-1.65472e-10	-1.42389
16867898	rs115452195	3.25863e-08	4.136	-1.34773	3.82276e-10	-0.408466	-1.39255	5.08956e-05	-0.414937	-1.38972
16868147	rs11712047	1.2892e-07	4.40367	-0.2401	2.80141e-10	-1.7575	-0.354362	3.67085e-05	-1.68078	-0.450651
16868367	rs11720017	1.09687e-07	4.14147	-0.139461	3.21027e-10	-1.71703	-0.258602	4.23072e-05	-1.63027	-0.359208
16868616	rs1866862	0.0748816	18.3214	-0.885651	1.00151e-10	-1.87728	-1.26319	1.25199e-05	-1.88065	-1.32647
16868913	rs1866861	2.89042e-06	8.30581	-1.03228	1.59785e-10	-1.36165	-1.31168	1.74184e-05	-1.51626	-1.36064
16868976	rs2053451	2.89042e-06	8.30581	-1.03228	1.59785e-10	-1.36165	-1.31168	1.74184e-05	-1.51626	-1.36064
16869484	rs80059335	5.27975e-10	-1.65472e-10	-1.33433	5.57509e-10	-1.65472e-10	-1.42368	7.47311e-05	-1.65472e-10	-1.42054
16869989	rs57274282	3.05118e-10	-1.88268	-2.96935e-10	8.29432e-10	-1.02641	-2.96935e-10	8.9329e-05	-1.24211	-2.96935e-10
16870340	rs6773869	0.0151657	16.5809	-0.741987	1.09584e-10	-1.87969	-1.17078	1.35445e-05	-1.88454	-1.24391
16870347	rs6762623	1.54052e-09	1.01655	-1.28005	1.21405e-10	-1.53333	-1.41469	1.2135e-05	-1.81487	-1.42347
16870596	rs73816238	3.05118e-10	-1.88268	-2.96935e-10	8.29432e-10	-1.02641	-2.96935e-10	8.9329e-05	-1.24211	-2.96935e-10
16870911	rs141928745	9.15451e-10	-0.783962	-2.96935e-10	4.09157e-10	-1.73306	-2.96935e-10	4.96364e-05	-1.82971	-2.96935e-10
16871039	rs77507419	4.65317e-09	0.841927	-2.96935e-10	3.72816e-10	-1.82607	-2.96935e-10	4.69843e-05	-1.88462	-2.96935e-10
16871045	rs11717396	1.46363e-07	4.10784	0.182631	4.39147e-10	-1.71136	0.0490439	5.72131e-05	-1.6233	-0.0643478
16871359	rs76168134	3.05019e-10	-1.883	-2.96935e-10	8.23602e-10	-1.03347	-2.96935e-10	8.87857e-05	-1.24821	-2.96935e-10
16871364	rs75195353	4.65317e-09	0.841927	-2.96935e-10	3.72816e-10	-1.82607	-2.96935e-10	4.69843e-05	-1.88462	-2.96935e-10
16871474	rs56868502	2.78256e-09	0.327749	-2.96935e-10	6.15636e-10	-1.3245	-2.96935e-10	5.74659e-05	-1.68324	-2.96935e-10
16871532	rs77693536	3.04968e-10	-1.88317	-2.96935e-10	8.20423e-10	-1.03734	-2.96935e-10	8.84893e-05	-1.25155	-2.96935e-10
16871896	rs59619528	3.04925e-10	-1.88331	-2.96935e-10	8.17549e-10	-1.04084	-2.96935e-10	8.82214e-05	-1.25458	-2.96935e-10
16872512	rs143119747	1.03385e-09	-1.65472e-10	-0.66233	1.12713e-09	-1.65472e-10	-0.719721	0.000149477	-1.65472e-10	-0.727294
16872534	rs34793230	3.24101e-06	8.4464	-1.05838	1.52746e-10	-1.39291	-1.32547	1.67913e-05	-1.54242	-1.37115
16872541	rs6442647	2.53773e-06	8.20601	-1.0626	1.60896e-10	-1.33874	-1.32766	1.75436e-05	-1.497	-1.37275
16872597	rs56274864	6.72799e-07	5.41123	0.404595	5.16562e-10	-1.76184	0.261884	6.15378e-05	-1.7552	0.140417
16872683	rs78155913	5.53153e-08	4.46627	-1.14884	3.42107e-10	-0.669247	-1.24278	3.69809e-05	-0.887954	-1.23608
16872785	rs6442648	1.3957e-09	0.951001	-1.31323	1.23435e-10	-1.51002	-1.42142	1.22658e-05	-1.80428	-1.42335
16872854	rs6442649	0.0889892	18.5311	-0.922707	9.78211e-11	-1.88073	-1.28328	1.23662e-05	-1.87717	-1.3423
16872929	rs2084533	1.02439e-05	9.72733	-1.18851	1.44109e-10	-1.3868	-1.38979	1.46118e-05	-1.63697	-1.41563
16873111	rs9820394	3.77273e-10	-0.308207	-1.3622	9.71914e-11	-1.84634	-1.32413	1.7539e-05	-1.57862	-1.29139
16873130	rs6442650	3.04522e-10	-1.88463	-2.96935e-10	7.70218e-10	-1.10048	-2.96935e-10	8.38026e-05	-1.30597	-2.96935e-10
16873468	rs73139297	5.27217e-08	4.48755	-1.21814	3.26468e-10	-0.659928	-1.2989	3.56955e-05	-0.879513	-1.2799
16873603	rs9876888	7.33065e-06	9.49096	-1.28677	1.39388e-10	-1.3908	-1.41909	1.4682e-05	-1.62472	-1.4231
16873857	rs11719922	8.62091e-06	9.7438	-1.37748	1.32894e-10	-1.4418	-1.4158	1.46378e-05	-1.66134	-1.38949
16873914	rs77936981	5.14725e-10	-1.35974	-2.96935e-10	4.39102e-10	-1.66242	-2.96935e-10	5.76566e-05	-1.67993	-2.96935e-10
16874003	rs149951383	3.78432e-07	5.24041	-2.96935e-10	1.00289e-07	3.76866	-2.96935e-10	0.00956231	3.43115	-2.96935e-10
16874051	rs34570849	7.30181e-06	9.59282	-1.39257	1.38105e-10	-1.41175	-1.40739	1.5193e-05	-1.63985	-1.37374
16874088	rs13327361	8.82539e-06	9.79166	-1.4019	1.40021e-10	-1.40617	-1.39919	1.52268e-05	-1.6513	-1.36008
16874114	rs77588747	1.36366e-10	-1.31245	-1.37559	1.26953e-10	-1.55604	-1.34731	1.33949e-05	-1.82725	-1.31231
16874648	rs12497840	5.46605e-09	1.00293	-2.96935e-10	3.65087e-10	-1.84702	-2.96935e-10	4.70704e-05	-1.88279	-2.96935e-10
16874701	rs115372816	5.50792e-08	4.52594	-1.21279	3.34204e-10	-0.643062	-1.29234	3.66167e-05	-0.864228	-1.2697
16875158	rs34988338	2.68853e-07	4.20148	0.697059	7.16808e-10	-1.7111	0.538754	9.18632e-05	-1.64195	0.427819
16875451	rs6804663	0.18871	19.7017	-1.34161	8.49649e-11	-1.88353	-1.42138	1.19757e-05	-1.8455	-1.40605
16875823	rs12489270	0.234371	19.9265	-1.34974	8.52947e-11	-1.88134	-1.4197	1.21473e-05	-1.83537	-1.40195
16876121	rs12486599	5.7564e-06	9.27916	-1.31671	1.55296e-10	-1.33976	-1.36206	1.56888e-05	-1.58764	-1.39385
16876255	rs12493035	0.17461	19.6322	-1.34974	8.50701e-11	-1.88398	-1.4197	1.199e-05	-1.84841	-1.40195
16876476	rs1449538	0.17461	19.6322	-1.34974	8.50701e-11	-1.88398	-1.4197	1.199e-05	-1.84841	-1.40195
16876919	rs74965611	9.52922e-08	5.10077	-1.23944	3.30474e-10	-0.633436	-1.31319	3.87948e-05	-0.783802	-1.29235
16877106	rs56058831	5.71414e-09	1.04732	-2.96935e-10	8.33836e-10	-1.02112	-2.96935e-10	5.6296e-05	-1.70381	-2.96935e-10
16877165	rs73816241	4.87278e-10	-1.65472e-10	-1.41454	6.45965e-10	-1.65472e-10	-1.27641	9.17564e-05	-1.65472e-10	-1.2153
16877206	rs9310510	8.02556e-06	9.71859	-1.42383	9.87525e-11	-1.81782	-1.33671	1.38079e-05	-1.83859	-1.27061
16877476	rs17042797	8.50616e-11	-1.8014	-1.3586	2.16819e-10	-1.01899	-1.3491	4.66903e-05	-0.554679	-1.33622
16877530	rs10446413	9.92177e-08	5.14353	-1.24183	3.359e-10	-0.615302	-1.31504	3.9381e-05	-0.766788	-1.29436
16878299	rs9827669	1.22495e-10	-1.38452	-1.41079	1.27699e-10	-1.49716	-1.40032	1.29079e-05	-1.80123	-1.37537
16878403	rs1866860	1.40652e-09	1.05886	-1.41337	9.86186e-11	-1.87593	-1.27997	1.4339e-05	-1.86627	-1.20518
16879092	rs76916468	4.7454e-08	4.40689	-1.24275	3.09904e-10	-0.695145	-1.31575	3.40525e-05	-0.911393	-1.29514
16879208	rs1031300	3.57804e-06	8.88311	-1.39616	1.31089e-10	-1.64434	-1.22694	1.72116e-05	-1.7337	-1.15515
16880054	rs80032322	3.95129e-08	4.19904	-1.21804	2.8892e-10	-0.784532	-1.29647	3.20781e-05	-0.992081	-1.27418
16880861	rs13314213	9.84469e-11	-1.76273	-1.25113	1.29733e-10	-1.6439	-1.23778	1.5821e-05	-1.77522	-1.19788
16883976	rs55814030	1.17458e-09	0.869419	-1.40413	1.28118e-10	-1.49676	-1.39745	1.15394e-05	-1.88434	-1.40433
16884808	rs2347654	2.54177e-08	3.88443	-1.3446	9.42453e-11	-1.87103	-1.33022	1.45892e-05	-1.69354	-1.36061
16885235	rs6796746	2.70127e-10	-0.787617	-1.21687	1.15255e-10	-1.75945	-1.24057	1.31979e-05	-1.88462	-1.26975
16885602	rs6796955	6.09345e-09	1.11159	-2.96935e-10	3.51746e-10	-1.88424	-2.96935e-10	4.9914e-05	-1.82413	-2.96935e-10
16885685	rs6797038	6.008e-09	1.09747	-2.96935e-10	3.51695e-10	-1.88439	-2.96935e-10	4.98147e-05	-1.82612	-2.96935e-10
16886204	rs115500941	2.56207e-08	3.95678	-1.40901	1.76821e-10	-1.14896	-1.42306	2.38492e-05	-1.14573	-1.41695
16886493	rs113487060	2.52607e-08	3.93815	-1.40452	1.75887e-10	-1.15557	-1.42174	2.37668e-05	-1.15235	-1.41379
16886526	rs114687718	2.56611e-08	3.95678	-1.40743	1.76894e-10	-1.14896	-1.42264	2.38752e-05	-1.14573	-1.41586
16886765	rs116497253	2.13119e-08	3.77762	-1.41398	2.91832e-10	-0.684017	-1.38696	3.79589e-05	-0.693156	-1.40478
16887675	rs73816243	2.60099e-10	-0.84826	-1.19406	1.19736e-10	-1.73781	-1.22406	1.34868e-05	-1.88403	-1.24869
16888997	rs2060597	1.88084e-10	-1.49233	-0.87416	1.97345e-10	-1.54436	-0.917842	1.9473e-05	-1.79477	-0.97064
16889281	rs75620538	2.42598e-08	3.89891	-1.40571	1.73402e-10	-1.16941	-1.42213	2.34194e-05	-1.16622	-1.41465
16889309	rs150231280	5.52833e-10	-1.65472e-10	-1.28832	6.557e-10	-1.65472e-10	-1.26145	8.4634e-05	-1.65472e-10	-1.2961
16889345	rs75643795	2.42702e-08	3.89891	-1.40528	1.73426e-10	-1.16941	-1.42199	2.34266e-05	-1.16622	-1.41434
16889587	rs138699715	1.10557e-09	-1.65472e-10	-0.595265	1.37208e-09	-1.65472e-10	-0.523069	0.000187593	-1.65472e-10	-0.50016
16889793	rs74460047	3.05515e-10	-1.88138	-2.96935e-10	6.28131e-10	-1.30441	-2.96935e-10	7.77059e-05	-1.3815	-2.96935e-10
16890297	rs78620399	3.59273e-10	-1.71929	-2.96935e-10	4.0105e-10	-1.75307	-2.96935e-10	4.8963e-05	-1.84337	-2.96935e-10
16890535	rs116184520	1.94156e-10	-1.51762	-0.817095	2.03352e-10	-1.56788	-0.864334	2.01973e-05	-1.80665	-0.922232
16891069	rs17200502	4.44698e-09	2.1646	-1.368	2.22997e-10	-0.94042	-1.39958	3.02356e-05	-0.91023	-1.41518
16891389	rs9877897	1.64429e-06	8.11744	-1.408	1.153e-10	-1.59131	-1.4083	1.30821e-05	-1.74712	-1.41606
16891568	rs4392402	1.99682e-10	-1.51381	-0.792844	2.08884e-10	-1.56434	-0.841037	2.06845e-05	-1.80489	-0.90016
16891607	rs9878301	1.96618e-09	1.14833	-1.16786	1.34988e-10	-1.71127	-1.1307	1.48055e-05	-1.88206	-1.15737
16892058	rs17042807	7.47022e-09	2.71694	-1.40164	2.05833e-08	3.60809	-1.42301	0.00146092	2.97544	-1.42305
16892064	rs3933701	1.95606e-10	-1.52825	-0.799023	2.0488e-10	-1.57775	-0.846975	2.04327e-05	-1.81151	-0.905788
16892111	rs17042809	1.88603e-10	-1.55564	-0.80809	1.98014e-10	-1.60313	-0.855686	2.00208e-05	-1.82362	-0.914042
16892585	rs34059555	1.44235e-06	7.97223	-1.39382	1.1438e-10	-1.61574	-1.39189	1.30087e-05	-1.76368	-1.40513
16892641	rs80094410	7.93788e-10	-1.65472e-10	-0.926562	7.84951e-10	-1.65472e-10	-1.08153	9.80494e-05	-1.65472e-10	-1.14896
16892666	rs61497961	1.60288e-09	1.06529	-1.28911	1.15428e-10	-1.73069	-1.26782	1.3115e-05	-1.87905	-1.28163
16892678	rs74594121	3.25841e-10	-1.81697	-2.96935e-10	4.5569e-10	-1.62534	-2.96935e-10	5.30929e-05	-1.76239	-2.96935e-10
16893711	rs79501899	1.78433e-08	3.59019	-1.40419	1.7551e-10	-1.15783	-1.42163	2.23882e-05	-1.21235	-1.41355
16893750	rs77959725	1.84407e-08	3.62088	-1.40195	1.77631e-10	-1.14662	-1.42082	2.26681e-05	-1.20156	-1.41191
16894141	rs77672661	1.92774e-08	3.66705	-1.40374	1.80553e-10	-1.12966	-1.42148	2.30109e-05	-1.18524	-1.41323
16894193	rs2347655	1.50025e-06	8.02218	-1.40441	1.14068e-10	-1.60744	-1.40292	1.29512e-05	-1.75809	-1.41515
16895788	rs112849535	3.52028e-10	-1.73967	-2.96935e-10	9.04561e-10	-0.939705	-2.96935e-10	0.000121113	-0.937708	-2.96935e-10
16895870	rs3886560	1.70209e-09	1.12692	-1.29069	1.16013e-10	-1.71636	-1.27709	1.32244e-05	-1.8814	-1.27097
16895876	rs3886559	1.75423e-06	8.16777	-1.39361	1.18518e-10	-1.58264	-1.38945	1.3271e-05	-1.74117	-1.40769
16896357	rs116116465	7.27228e-10	-1.01414	-2.96935e-10	4.8805e-10	-1.55674	-2.96935e-10	5.24758e-05	-1.77408	-2.96935e-10
16896560	rs6780646	5.72981e-09	2.35848	-1.30842	9.29736e-11	-1.88293	-1.33191	1.23456e-05	-1.86889	-1.35224
16897780	rs79391276	1.88736e-08	3.64677	-1.40463	1.79155e-10	-1.13712	-1.42178	2.28314e-05	-1.19243	-1.41387
16897910	rs573788671	3.15334e-10	-1.84974	-2.96935e-10	3.59362e-10	-1.86283	-2.96935e-10	4.70534e-05	-1.88315	-2.96935e-10
16897913	rs6442652	7.71923e-08	5.07461	-1.42394	1.36576e-10	-1.40657	-1.42371	1.49601e-05	-1.60694	-1.42211
16898006	rs9877076	1.53291e-06	8.02218	-1.38288	1.1694e-10	-1.60744	-1.37805	1.3154e-05	-1.75809	-1.39961
16898384	rs111865820	9.26455e-10	-0.772013	-2.96935e-10	7.8575e-10	-1.08052	-2.96935e-10	6.90435e-05	-1.4997	-2.96935e-10
16898566	rs74662285	6.60485e-10	-1.65472e-10	-1.1104	8.08757e-10	-1.65472e-10	-1.05166	0.000111576	-1.65472e-10	-1.01973
16898862	rs58310839	2.94034e-10	-0.962395	-0.957289	1.57501e-10	-1.69026	-0.997463	1.66227e-05	-1.87785	-1.04581
16899031	rs11929434	1.85547e-08	3.42267	-1.19757	1.14533e-10	-1.83186	-1.17443	1.72554e-05	-1.64952	-1.23679
16899137	rs115047591	1.8215e-08	3.61036	-1.40374	1.76834e-10	-1.15047	-1.42148	2.25546e-05	-1.20527	-1.41323
16899627	rs9827977	1.73736e-09	1.14833	-1.29159	1.16495e-10	-1.71127	-1.27803	1.32029e-05	-1.88206	-1.27193
16899947	rs13081010	1.64108e-06	8.07226	-1.36477	1.20197e-10	-1.59901	-1.35901	1.34202e-05	-1.75238	-1.3853
16900181	rs9879743	1.49281e-09	0.964712	-1.25968	1.15532e-10	-1.75299	-1.24461	1.37746e-05	-1.87375	-1.23786
16900200	rs9859895	1.52516e-09	0.964712	-1.23824	1.18145e-10	-1.75299	-1.22224	1.40919e-05	-1.87375	-1.21508
16900224	rs9822053	1.53618e-09	1.02526	-1.29159	1.13227e-10	-1.73973	-1.27803	1.32678e-05	-1.87716	-1.27193
16900275	rs12497413	3.418e-10	-0.84826	-0.920891	1.5551e-10	-1.73781	-0.962636	1.70717e-05	-1.88403	-1.01298
16900839	rs77037185	1.81289e-08	3.61036	-1.40848	1.7663e-10	-1.15047	-1.42263	2.25175e-05	-1.20527	-1.41487
16901279	rs9827401	1.60716e-09	1.12742	-1.34857	1.40484e-10	-1.46961	-1.33245	1.24e-05	-1.87379	-1.34295
16902343	rs12486393	5.33375e-09	0.978431	-2.96935e-10	3.5173e-10	-1.88429	-2.96935e-10	4.9042e-05	-1.84176	-2.96935e-10
16902679	rs9815849	1.72634e-09	1.14833	-1.29795	1.16575e-10	-1.71127	-1.27734	1.29572e-05	-1.88206	-1.29072
16902783	rs35732247	1.52548e-06	8.00168	-1.36723	1.187e-10	-1.60573	-1.36482	1.32272e-05	-1.7683	-1.38386
16902837	rs10510466	5.65028e-09	2.32847	-1.29239	9.38105e-11	-1.88348	-1.3224	1.25975e-05	-1.86701	-1.33393
16902907	rs73816246	5.124e-09	0.938313	-2.96935e-10	3.51938e-10	-1.8837	-2.96935e-10	4.88078e-05	-1.84654	-2.96935e-10
16903131	rs10510467	1.82069e-08	3.61036	-1.40419	1.76806e-10	-1.15047	-1.42163	2.25473e-05	-1.20527	-1.41355
16903223	rs35862653	3.34418e-10	-0.87694	-0.914048	1.58088e-10	-1.72673	-0.95727	1.7138e-05	-1.88313	-1.01
16903628	rs6797997	1.60841e-09	1.08647	-1.30684	1.13793e-10	-1.72582	-1.28695	1.28666e-05	-1.87993	-1.29987
16904242	rs28669346	1.64481e-09	1.10773	-1.30572	1.14496e-10	-1.72088	-1.28574	1.28711e-05	-1.88074	-1.29871
16904364	rs141308619	5.28883e-10	-1.65472e-10	-1.33261	6.35859e-10	-1.65472e-10	-1.29218	8.00208e-05	-1.65472e-10	-1.35215
16904699	rs6777157	1.50789e-09	1.02526	-1.31018	1.11818e-10	-1.73973	-1.29056	1.28582e-05	-1.87716	-1.3033
16904903	rs117542977	1.82693e-08	3.61036	-1.40077	1.77136e-10	-1.15047	-1.41977	2.26134e-05	-1.20527	-1.41063
16904961	rs6801793	1.60841e-09	1.08647	-1.30684	1.13793e-10	-1.72582	-1.28695	1.28666e-05	-1.87993	-1.29987
16905460	rs995072	1.60335e-06	8.05321	-1.36898	1.1892e-10	-1.60209	-1.36661	1.35071e-05	-1.74589	-1.38533
16906173	rs41363844	4.91779e-10	-1.65472e-10	-1.40535	5.81423e-10	-1.65472e-10	-1.38168	7.73953e-05	-1.65472e-10	-1.38551
16906472	rs56160840	1.0377e-09	-0.658611	-2.96935e-10	4.53388e-10	-1.63041	-2.96935e-10	5.54181e-05	-1.71953	-2.96935e-10
16907433	rs6787413	5.30317e-08	4.69912	-1.42385	1.21053e-10	-1.52723	-1.42369	1.33795e-05	-1.71744	-1.42327
16907843	rs150716596	1.40834e-08	3.35144	-1.40207	1.64638e-10	-1.22254	-1.42087	2.18614e-05	-1.23771	-1.412
16908127	rs116877771	1.89681e-10	-1.56825	-0.789789	1.9922e-10	-1.61478	-0.837964	2.02698e-05	-1.82898	-0.896323
16908186	rs6766037	3.11181e-07	6.36361	-1.31886	1.88872e-10	-1.1661	-1.33999	1.49602e-05	-1.70025	-1.32878
16908342	rs116249776	5.31112e-10	-1.32841	-2.96935e-10	1.13706e-09	-0.710952	-2.96935e-10	7.09199e-05	-1.47288	-2.96935e-10
16908518	rs7613595	2.98325e-07	6.32272	-1.32016	1.86396e-10	-1.17813	-1.34115	1.48514e-05	-1.70633	-1.33002
16908767	rs6791278	3.34913e-09	0.513077	-2.96935e-10	3.55432e-10	-1.87382	-2.96935e-10	5.13722e-05	-1.79534	-2.96935e-10
16908921	rs139768296	3.11304e-10	-1.86261	-2.96935e-10	3.51612e-10	-1.88463	-2.96935e-10	4.81427e-05	-1.86026	-2.96935e-10
16908982	rs62247713	3.89443e-10	-1.63866	-2.96935e-10	3.6522e-10	-1.84666	-2.96935e-10	4.69857e-05	-1.88459	-2.96935e-10
16909299	rs116001459	8.47753e-10	-0.860789	-2.96935e-10	3.67148e-10	-1.84139	-2.96935e-10	5.00018e-05	-1.82238	-2.96935e-10
16909336	rs6769504	1.4675e-09	1.10773	-1.41979	1.00536e-10	-1.72088	-1.41576	1.14121e-05	-1.88074	-1.41902
16909785	rs7616882	7.2083e-07	7.25927	-1.37449	1.1486e-10	-1.63142	-1.37203	1.30551e-05	-1.7759	-1.38936
16909791	rs73033192	1.28702e-09	-0.443293	-2.96935e-10	4.63235e-10	-1.60892	-2.96935e-10	6.89414e-05	-1.50118	-2.96935e-10
16909932	rs9833536	1.32574e-09	1.00431	-1.41796	9.84471e-11	-1.74438	-1.41326	1.14883e-05	-1.87606	-1.41705
16909954	rs9833848	1.25111e-09	0.946054	-1.41765	9.72549e-11	-1.75698	-1.41284	1.15324e-05	-1.87257	-1.41671
16910309	rs7641772	2.7151e-09	0.303205	-2.96935e-10	3.55641e-10	-1.87323	-2.96935e-10	5.04723e-05	-1.81301	-2.96935e-10
16910536	rs79656296	1.50294e-08	3.40667	-1.39228	1.68532e-10	-1.20281	-1.41723	2.23975e-05	-1.2182	-1.40728
16910667	rs12485511	1.90791e-10	-1.22668	-1.12552	1.27356e-10	-1.7416	-1.15857	1.42185e-05	-1.88248	-1.19741
16911330	rs9852648	2.55265e-07	6.2453	-1.39862	1.70193e-10	-1.20072	-1.4095	1.36078e-05	-1.71758	-1.40621
16911472	rs6795956	1.50007e-09	1.13192	-1.42204	1.00774e-10	-1.71518	-1.41909	1.13744e-05	-1.88156	-1.42151
16911688	rs116469424	3.50243e-10	-1.74475	-2.96935e-10	5.40926e-10	-1.45387	-2.96935e-10	7.92997e-05	-1.3612	-2.96935e-10
16911706	rs6783264	6.84641e-07	7.21615	-1.38287	1.13067e-10	-1.63855	-1.38063	1.29045e-05	-1.78056	-1.3963
16912331	rs9840308	1.43967e-09	1.08647	-1.41768	1.00329e-10	-1.72582	-1.41288	1.14474e-05	-1.87993	-1.41674
16912911	rs115508828	1.59031e-08	3.46221	-1.39132	1.72018e-10	-1.18278	-1.41678	2.28615e-05	-1.1984	-1.40658
16913103	rs13100166	2.21966e-09	1.51582	-1.41409	1.51544e-10	-1.31803	-1.40825	1.19664e-05	-1.8394	-1.41293
16914082	rs11718003	1.71619e-09	-0.155518	-2.96935e-10	4.13379e-10	-1.72279	-2.96935e-10	4.70799e-05	-1.88259	-2.96935e-10
16914269	rs73139146	3.41194e-10	-1.44186	-0.329066	2.50943e-10	-1.85692	-0.365005	3.33377e-05	-1.87126	-0.356488
16914461	rs192678992	5.98122e-10	-1.20958	-2.96935e-10	3.54512e-10	-1.87641	-2.96935e-10	5.09939e-05	-1.80273	-2.96935e-10
16914575	rs12489179	3.26964e-09	0.489058	-2.96935e-10	3.54879e-10	-1.87538	-2.96935e-10	5.11371e-05	-1.79992	-2.96935e-10
16914975	rs9852010	1.82317e-09	1.29868	-1.39373	1.11787e-10	-1.64656	-1.384	1.16861e-05	-1.88431	-1.39172
16915294	rs17200516	3.11427e-10	-1.86221	-2.96935e-10	4.42057e-10	-1.65572	-2.96935e-10	5.69801e-05	-1.69173	-2.96935e-10
16915582	rs75431889	4.89723e-10	-1.65472e-10	-1.40954	5.76636e-10	-1.65472e-10	-1.38994	7.67382e-05	-1.65472e-10	-1.39403
16916565	rs78620449	3.1022e-10	-1.8661	-2.96935e-10	5.25012e-10	-1.48373	-2.96935e-10	5.87971e-05	-1.66034	-2.96935e-10
16917333	rs12491859	1.79943e-10	-1.28765	-1.12308	1.31826e-10	-1.711	-1.15468	1.45662e-05	-1.87742	-1.17831
16917553	rs12485389	1.84293e-10	-1.2725	-1.11435	1.31858e-10	-1.71902	-1.14641	1.46588e-05	-1.87898	-1.17041
16918153	rs77666825	9.10049e-09	2.93123	-1.41853	2.38715e-10	-0.875522	-1.39636	2.86067e-05	-0.969443	-1.41135
16918343	rs12496141	1.98139e-10	-1.20274	-1.11167	1.27847e-10	-1.75245	-1.14387	1.46262e-05	-1.88363	-1.16799
16918405	rs9872485	1.80867e-09	1.29517	-1.39821	1.22729e-10	-1.548	-1.38918	1.17937e-05	-1.87052	-1.39635
16918604	rs565413726	1.37294e-09	-1.65472e-10	-0.378672	1.51415e-09	-1.65472e-10	-0.424543	0.000227111	-1.65472e-10	-0.308995
16918828	rs9815384	7.80822e-07	7.35615	-1.39143	1.17368e-10	-1.59305	-1.38879	1.32518e-05	-1.7514	-1.3989
16919402	rs6810228	1.82527e-09	1.25158	-1.34548	1.17028e-10	-1.65452	-1.33022	1.22758e-05	-1.88454	-1.34226
16919573	rs9878006	1.82696e-09	1.25158	-1.34455	1.17147e-10	-1.65452	-1.32921	1.22874e-05	-1.88454	-1.34132
16919619	rs9858203	1.75466e-09	1.21027	-1.34362	1.15973e-10	-1.66561	-1.32819	1.22979e-05	-1.88464	-1.34036
16919782	rs9820504	1.82867e-09	1.25158	-1.34362	1.17266e-10	-1.65452	-1.32819	1.22991e-05	-1.88454	-1.34036
16919833	rs1036733	2.03804e-10	-1.21875	-1.06747	1.34148e-10	-1.74526	-1.10295	1.51959e-05	-1.88291	-1.1305
16919927	rs55808221	7.18591e-09	2.70038	-1.42388	3.24675e-10	-0.547495	-1.41684	5.09887e-05	-0.398426	-1.4044
16920094	rs111436926	1.31244e-09	-0.423734	-2.96935e-10	7.1063e-10	-1.181	-2.96935e-10	7.34069e-05	-1.43842	-2.96935e-10
16920117	rs9872060	5.7446e-07	7.04822	-1.39041	1.11477e-10	-1.6456	-1.38773	1.28116e-05	-1.78608	-1.398
16920805	rs77533969	1.81039e-10	-1.58794	-0.816724	1.90738e-10	-1.63294	-0.863307	2.00346e-05	-1.83706	-0.899919
16920839	rs9310511	1.6917e-09	1.16183	-1.33172	1.15997e-10	-1.67835	-1.31524	1.24508e-05	-1.88441	-1.32824
16920852	rs9835857	4.874e-10	-0.172608	-1.24169	9.94441e-11	-1.87154	-1.27602	1.36344e-05	-1.84232	-1.27952
16921105	rs9859803	1.6699e-09	1.16709	-1.34994	1.1387e-10	-1.67698	-1.33511	1.22211e-05	-1.88445	-1.34682
16921169	rs13326662	1.63793e-09	1.14776	-1.34994	1.133e-10	-1.682	-1.33511	1.22233e-05	-1.88427	-1.34682
16921202	rs114886334	3.09596e-10	-1.86811	-2.96935e-10	5.30124e-10	-1.47404	-2.96935e-10	5.92256e-05	-1.65308	-2.96935e-10
16922163	rs6766417	1.91651e-09	1.28678	-1.3319	1.19952e-10	-1.64491	-1.31516	1.24168e-05	-1.88424	-1.33114
16922378	rs73139152	1.17254e-08	3.16634	-1.4002	1.54427e-10	-1.28729	-1.42015	2.05349e-05	-1.3017	-1.41061
16922446	rs17042821	2.75349e-10	-1.55488	-0.430459	2.88791e-10	-1.60243	-0.479024	2.95156e-05	-1.82329	-0.526225
16922481	rs17042826	1.15237e-08	3.14899	-1.4002	1.5351e-10	-1.29325	-1.42015	2.04144e-05	-1.30758	-1.41061
16922830	rs79325373	1.31076e-08	3.27698	-1.39941	1.6053e-10	-1.24885	-1.41983	2.13426e-05	-1.26371	-1.41002
16922923	rs9846524	7.51365e-07	7.25515	-1.32888	1.21439e-10	-1.62468	-1.32306	1.39437e-05	-1.75922	-1.34019
16923109	rs79767451	2.28014e-09	0.128613	-2.96935e-10	3.51759e-10	-1.88421	-2.96935e-10	4.90807e-05	-1.84097	-2.96935e-10
16923593	rs1992379	1.00393e-08	3.03026	-1.41937	2.49365e-10	-0.829918	-1.39832	2.98381e-05	-0.925989	-1.41266
16923765	rs1992380	4.6812e-09	1.86273	-1.0148	1.39993e-10	-1.83288	-0.972682	1.69036e-05	-1.86594	-1.04097
16923824	rs2347939	9.99788e-09	3.01648	-1.40973	2.5258e-10	-0.836294	-1.37913	3.00641e-05	-0.932067	-1.39903
16923842	rs116529782	2.7356e-10	-1.57214	-0.419718	2.86737e-10	-1.61837	-0.470217	2.94651e-05	-1.8306	-0.520624
16924440	rs2278609	6.8875e-07	7.16053	-1.32127	2.33022e-10	-0.957284	-1.33874	1.72489e-05	-1.5583	-1.32839
16924645	rs2252086	1.15422e-06	7.66986	-1.3143	1.28408e-10	-1.57922	-1.31273	1.50283e-05	-1.69883	-1.32567
16924928	rs6442653	5.55294e-10	0.107808	-1.39169	9.1058e-11	-1.82012	-1.41554	1.32508e-05	-1.75179	-1.39859
16925047	rs894098	2.67736e-10	-1.56572	-0.447659	2.79033e-10	-1.61245	-0.503377	2.95373e-05	-1.82792	-0.520864
16925326	rs73035173	5.16482e-08	4.60848	-1.35965	2.53719e-10	-0.865611	-1.34532	1.59169e-05	-1.60777	-1.35929
16925357	rs11720817	5.85541e-10	0.161388	-1.39223	9.19417e-11	-1.81019	-1.41581	1.34326e-05	-1.73769	-1.39907
16925758	rs188064614	2.62315e-10	-1.55281	-0.481023	2.73384e-10	-1.60051	-0.535767	2.87632e-05	-1.8224	-0.552942
16925900	rs138928772	2.82829e-10	-1.55236	-0.406175	2.94117e-10	-1.6001	-0.463082	3.09163e-05	-1.8222	-0.480949
16925974	rs113582944	7.40651e-10	-0.995848	-2.96935e-10	3.62156e-10	-1.85508	-2.96935e-10	4.71951e-05	-1.88014	-2.96935e-10
16926060	rs143759545	2.62709e-10	-1.56249	-0.469846	2.73904e-10	-1.60946	-0.524918	2.89534e-05	-1.82655	-0.542198
16926766	rs148153072	2.54656e-10	-1.48776	-0.575702	2.57727e-10	-1.57896	-0.616292	2.81818e-05	-1.78063	-0.615129
16926891	rs118155494	5.48383e-10	-1.65472e-10	-1.2964	6.52728e-10	-1.65472e-10	-1.26599	8.86675e-05	-1.65472e-10	-1.24954
16927162	rs6795134	1.24308e-06	7.77727	-1.34754	1.74091e-10	-1.24339	-1.34418	1.69288e-05	-1.55412	-1.35129
16928027	rs114766804	2.49975e-10	-1.50266	-0.579352	2.53479e-10	-1.59202	-0.619853	2.78701e-05	-1.78819	-0.618692
16928066	rs1992381	1.80281e-10	-1.32842	-1.08045	1.28081e-10	-1.84793	-1.04656	1.76584e-05	-1.77394	-1.08928
16928092	rs1992382	1.67868e-10	-1.40243	-1.07777	1.2627e-10	-1.86498	-1.04375	1.71552e-05	-1.8055	-1.08664
16928137	rs1992383	2.47114e-10	-1.05552	-1.03801	1.39536e-10	-1.80669	-1.00214	1.94012e-05	-1.72172	-1.04738
16928621	rs116480867	2.46126e-10	-1.51971	-0.577829	2.50103e-10	-1.60692	-0.618367	2.76762e-05	-1.79665	-0.617205
16928914	rs115351859	9.01537e-10	0.560387	-1.35966	1.51559e-10	-1.32967	-1.39651	2.00515e-05	-1.36656	-1.36957
16929088	rs6788003	1.44193e-09	1.05612	-1.38576	1.706e-10	-1.19544	-1.41239	2.2045e-05	-1.24804	-1.39331
16929109	rs6788010	2.44176e-10	-1.03883	-1.06666	1.36118e-10	-1.80152	-1.03212	1.90009e-05	-1.71427	-1.07567
16929333	rs80288959	2.44301e-10	-1.52349	-0.581484	2.48391e-10	-1.61022	-0.621934	2.75265e-05	-1.79851	-0.620774
16929488	rs6778028	1.33831e-06	7.87188	-1.36834	1.7034e-10	-1.2439	-1.36546	1.67511e-05	-1.54444	-1.37153
16929593	rs6777965	2.22081e-10	-1.09569	-1.10465	1.28579e-10	-1.81866	-1.07195	1.78503e-05	-1.73925	-1.11317
16929976	rs140300696	3.63394e-09	-1.65472e-10	0.594693	5.06828e-09	-1.65472e-10	0.783602	0.000767435	-1.65472e-10	0.908619
16930047	rs1441037	3.31434e-08	4.229	-1.42378	1.63749e-10	-1.22574	-1.42308	1.45012e-05	-1.63626	-1.42394
16930976	rs79768293	1.74872e-09	-0.136739	-2.96935e-10	3.55985e-10	-1.87227	-2.96935e-10	4.80815e-05	-1.86154	-2.96935e-10
16931560	rs79638618	2.37186e-10	-1.52756	-0.606972	2.41434e-10	-1.61376	-0.646798	2.6797e-05	-1.80049	-0.645656
16932366	rs79843017	2.39173e-10	-1.49879	-0.6274	2.42695e-10	-1.58863	-0.666719	2.66452e-05	-1.78623	-0.665592
16932710	rs114893614	2.36418e-10	-1.50855	-0.62923	2.46961e-10	-1.57588	-0.662043	2.79892e-05	-1.74424	-0.658377
16932989	rs73146904	1.4983e-10	-1.54196	-1.05191	1.32436e-10	-1.88465	-0.976411	1.73962e-05	-1.86316	-1.01503
16934320	rs75569947	6.30625e-10	-1.65472e-10	-1.15667	6.89181e-10	-1.65472e-10	-1.21165	8.51914e-05	-1.65472e-10	-1.28953
16934749	rs76878762	1.2743e-09	-0.453227	-2.96935e-10	3.56985e-10	-1.86946	-2.96935e-10	4.75118e-05	-1.87346	-2.96935e-10
16935438	rs7626114	3.24786e-07	6.49703	-1.40948	1.88841e-10	-1.09476	-1.41149	2.02686e-05	-1.31294	-1.41242
16935447	rs77835800	1.00585e-09	-0.0364322	-0.653355	2.12948e-10	-1.59467	-0.791438	2.87257e-05	-1.661	-0.715643
16936070	rs149042088	5.48735e-09	-1.65472e-10	1.00682	7.29951e-09	-1.65472e-10	1.14841	0.00104112	-1.65472e-10	1.21362
16936604	rs150436256	1.75729e-08	1.48307	0.687659	3.84583e-09	-0.070662	0.578251	0.000402894	-0.197902	0.462143
16936832	rs113997445	9.06003e-10	-0.113536	-0.6808	1.99369e-10	-1.62471	-0.827286	2.59246e-05	-1.68728	-0.791958
16937239	rs112751691	1.14462e-09	-0.56055	-2.96935e-10	6.65432e-10	-1.24672	-2.96935e-10	6.98806e-05	-1.48765	-2.96935e-10
16937654	rs74661525	5.43014e-10	-1.65472e-10	-1.30624	6.27579e-10	-1.65472e-10	-1.30529	8.20734e-05	-1.65472e-10	-1.32682
16937913	rs76106175	9.15637e-10	-0.105547	-0.678211	2.00445e-10	-1.62165	-0.824966	2.60561e-05	-1.68461	-0.789571
16938623	rs10510468	1.0473e-09	0.106293	-0.7557	2.03656e-10	-1.53653	-0.894192	2.61524e-05	-1.60962	-0.860874
16938788	rs78986573	2.25821e-09	-1.65472e-10	0.118952	2.36998e-09	-1.65472e-10	0.0234821	0.000333855	-1.65472e-10	0.076272
16939445	rs2119478	3.00508e-07	6.41428	-1.40443	1.89231e-10	-1.09741	-1.40677	2.02904e-05	-1.31641	-1.40787
16939753	rs12714937	2.26908e-07	6.03221	-1.30328	2.19976e-10	-1.06872	-1.28491	1.95278e-05	-1.46224	-1.30036
16940157	rs115792481	2.04153e-10	-1.27689	-1.00761	1.39734e-10	-1.76475	-1.04266	1.67303e-05	-1.87073	-1.04649
16940253	rs116245468	8.96318e-10	-0.189158	-0.615924	2.0647e-10	-1.65317	-0.763824	2.7483e-05	-1.71198	-0.708889
16940743	rs78184402	3.07011e-10	-1.8765	-2.96935e-10	4.49963e-10	-1.63799	-2.96935e-10	5.66898e-05	-1.69684	-2.96935e-10
16941485	rs13065811	2.27985e-07	6.04214	-1.30849	2.25757e-10	-1.03719	-1.2905	1.9847e-05	-1.44076	-1.30562
16942337	rs9820209	2.73234e-07	6.19345	-1.27875	2.49463e-10	-0.969186	-1.25866	2.09259e-05	-1.41791	-1.27554
16942415	rs62247715	2.23949e-07	6.03221	-1.31641	2.16891e-10	-1.06872	-1.29903	1.92699e-05	-1.46224	-1.31365
16942514	rs75885714	2.01729e-10	-1.27428	-1.02218	1.37962e-10	-1.76359	-1.05659	1.65066e-05	-1.87033	-1.06035
16942658	rs73146924	9.96209e-10	0.0609337	-0.760354	1.99033e-10	-1.55535	-0.898335	2.56098e-05	-1.62631	-0.865146
16942785	rs34172161	1.71578e-07	5.85061	-1.4012	1.57466e-10	-1.28421	-1.40374	1.74149e-05	-1.47218	-1.40493
16943065	rs79763738	9.088e-10	-0.105547	-0.685706	1.99104e-10	-1.62165	-0.83168	2.58767e-05	-1.68461	-0.796481
16943644	rs73146928	4.11832e-10	-1.58276	-2.96935e-10	3.59575e-10	-1.86223	-2.96935e-10	4.70032e-05	-1.88422	-2.96935e-10
16943797	rs115195465	9.63487e-10	-0.0796778	-0.653141	2.07066e-10	-1.61164	-0.802476	2.69001e-05	-1.67587	-0.766432
16943878	rs11917952	1.09852e-09	0.133005	-0.734665	2.09851e-10	-1.52531	-0.875446	2.69302e-05	-1.59963	-0.841553
16944238	rs140475104	3.08424e-10	-1.8719	-2.96935e-10	3.68626e-10	-1.83737	-2.96935e-10	4.96393e-05	-1.82965	-2.96935e-10
16944857	rs7638320	3.11194e-10	-1.86296	-2.96935e-10	4.77716e-10	-1.57814	-2.96935e-10	5.97537e-05	-1.6442	-2.96935e-10
16944911	rs7638341	3.11601e-10	-1.86165	-2.96935e-10	4.80042e-10	-1.57328	-2.96935e-10	6.00115e-05	-1.6399	-2.96935e-10
16945248	rs149266192	5.16019e-10	-1.35723	-2.96935e-10	1.21402e-09	-0.645464	-2.96935e-10	0.000110938	-1.02546	-2.96935e-10
16945732	rs77540432	3.05561e-10	-1.88123	-2.96935e-10	4.36403e-10	-1.66859	-2.96935e-10	5.52032e-05	-1.72341	-2.96935e-10
16946833	rs6800378	8.18889e-10	-0.131614	-0.763816	1.83852e-10	-1.63161	-0.901416	2.38748e-05	-1.69329	-0.868323
16947451	rs4685400	4.87886e-06	8.95172	-1.15467	7.09226e-10	-0.104141	-1.07884	6.73649e-05	-0.516077	-1.00823
16948451	rs2197017	1.56364e-06	7.88472	-1.22557	6.71227e-10	-0.0750985	-1.16295	9.74002e-05	-0.0723935	-1.08321
16948513	rs114509760	7.30565e-10	-1.00956	-2.96935e-10	3.9162e-10	-1.77686	-2.96935e-10	5.7229e-05	-1.68737	-2.96935e-10
16949260	rs11715735	3.19687e-10	-1.83604	-2.96935e-10	3.63968e-10	-1.85009	-2.96935e-10	4.76948e-05	-1.86961	-2.96935e-10
16949514	rs1348109	1.08003e-06	7.33717	-1.04804	6.93136e-10	-0.24503	-0.960898	0.00010299	-0.226964	-0.872839
16950359	rs115952894	2.66608e-10	-1.0027	-1.0149	1.57549e-10	-1.65338	-1.03404	1.80207e-05	-1.80732	-1.03559
16951612	rs77171944	3.45021e-10	-1.75977	-2.96935e-10	7.83209e-10	-1.08376	-2.96935e-10	8.18456e-05	-1.3296	-2.96935e-10
16951650	rs2881771	9.37831e-05	12.1202	-1.36707	1.06804e-09	0.54855	-1.32213	7.41295e-05	-0.139021	-1.2896
16951768	rs6799397	8.03229e-06	9.48856	-1.19295	9.17048e-10	0.208583	-1.13458	7.23401e-05	-0.379631	-1.07342
16952215	rs139612630	4.82497e-10	-1.4244	-2.96935e-10	1.09391e-09	-0.749641	-2.96935e-10	0.000101759	-1.11182	-2.96935e-10
16952464	rs140956719	5.16657e-10	-0.451254	-0.904744	1.46016e-10	-1.74308	-1.02035	1.93211e-05	-1.78813	-0.985105
16952675	rs576122901	2.7764e-09	0.325533	-2.96935e-10	5.62278e-10	-1.41516	-2.96935e-10	8.44164e-05	-1.29867	-2.96935e-10
16953337	rs34149515	1.02268e-06	7.29192	-1.05737	7.05116e-10	-0.217831	-0.970962	0.000102219	-0.223471	-0.883845
16953810	rs142060642	3.28881e-10	-1.80768	-2.96935e-10	3.57501e-10	-1.86802	-2.96935e-10	4.71862e-05	-1.88033	-2.96935e-10
16954645	rs115910097	2.67615e-10	-0.974275	-1.03955	1.45384e-10	-1.69458	-1.0732	1.68846e-05	-1.83116	-1.07687
16954941	rs142289859	1.01371e-09	-0.68201	-2.96935e-10	6.29356e-10	-1.30246	-2.96935e-10	6.67551e-05	-1.5334	-2.96935e-10
16955001	rs114361450	3.40003e-10	-1.77443	-2.96935e-10	3.53556e-10	-1.87911	-2.96935e-10	4.69889e-05	-1.88452	-2.96935e-10
16955220	rs1372073	5.06447e-10	-0.473308	-0.902651	1.45284e-10	-1.74995	-1.01851	1.92491e-05	-1.79379	-0.98318
16955259	rs1372072	8.74719e-05	12.0378	-1.3544	2.05855e-09	1.19033	-1.30773	0.000107336	0.208974	-1.26744
16955314	rs115849700	2.52559e-10	-1.03	-1.04173	1.51362e-10	-1.66725	-1.06022	1.74172e-05	-1.81526	-1.06172
16956278	rs7614547	4.57519e-10	-1.47756	-2.96935e-10	3.52921e-10	-1.88091	-2.96935e-10	4.72003e-05	-1.88003	-2.96935e-10
16956737	rs12495284	3.33099e-10	-1.79494	-2.96935e-10	3.66545e-10	-1.84303	-2.96935e-10	4.81948e-05	-1.85918	-2.96935e-10
16957332	rs9872237	0.000101377	12.2121	-1.38113	1.21593e-09	0.699033	-1.34292	7.47382e-05	-0.108843	-1.3116
16957634	rs75698130	3.76449e-10	-1.6726	-2.96935e-10	3.52637e-10	-1.88172	-2.96935e-10	4.76352e-05	-1.87086	-2.96935e-10
16957711	rs4685403	0.000102081	12.2121	-1.37422	1.22744e-09	0.699033	-1.3335	7.5568e-05	-0.108843	-1.30056
16958091	rs114373192	3.26769e-10	-1.81412	-2.96935e-10	3.58646e-10	-1.86482	-2.96935e-10	4.72664e-05	-1.87863	-2.96935e-10
16958154	rs1441040	4.46344e-10	-0.398321	-1.10397	3.20467e-10	-0.932267	-1.04511	4.29687e-05	-0.924437	-1.04952
16958321	rs76472873	9.61091e-10	-0.735309	-2.96935e-10	6.06556e-10	-1.33936	-2.96935e-10	6.48777e-05	-1.56193	-2.96935e-10
16958367	rs11928330	0.000121165	12.3849	-1.37558	1.32064e-09	0.773292	-1.33458	8.01906e-05	-0.0471887	-1.30284
16958463	rs11928414	0.000140434	12.5165	-1.35965	1.2958e-09	0.733651	-1.31392	8.37428e-05	-0.0301688	-1.27652
16958498	rs1992384	2.45801e-10	-1.03345	-1.0654	1.38132e-10	-1.72108	-1.09787	1.62529e-05	-1.84475	-1.10141
16959075	rs1837698	2.87093e-06	8.5142	-1.24743	6.40097e-10	-0.0991469	-1.18639	5.43202e-05	-0.612505	-1.12703
16959319	rs1441039	2.28359e-06	8.29897	-1.26109	5.88438e-10	-0.166219	-1.20347	4.94107e-05	-0.689719	-1.14455
16959532	rs9882937	8.83856e-05	12.1062	-1.41238	1.40277e-09	0.890705	-1.39165	7.59761e-05	-0.0368365	-1.36718
16959652	rs983545	8.83763e-05	12.1062	-1.41249	1.40188e-09	0.890705	-1.39229	7.59385e-05	-0.0368365	-1.36767
16959964	rs74509702	2.31362e-10	-1.11535	-1.04404	1.44819e-10	-1.70919	-1.06248	1.69877e-05	-1.83797	-1.06397
16960181	rs11128810	7.47691e-06	9.45163	-1.22768	1.88092e-09	0.97671	-1.18435	0.000105928	0.0422042	-1.11388
16960725	rs73035198	3.27283e-10	-1.81255	-2.96935e-10	9.41003e-10	-0.900209	-2.96935e-10	6.68431e-05	-1.53209	-2.96935e-10
16961265	rs9876137	8.91818e-05	12.0551	-1.35226	2.67022e-09	1.45043	-1.30767	0.000121787	0.330066	-1.26223
16961452	rs148853293	5.24023e-10	-1.65472e-10	-1.34184	5.80402e-10	-1.65472e-10	-1.38343	7.84664e-05	-1.65472e-10	-1.37176
16961527	rs116272954	1.62372e-09	-0.210905	-2.96935e-10	5.82644e-10	-1.37958	-2.96935e-10	8.26216e-05	-1.32016	-2.96935e-10
16961930	rs74282896	8.30094e-11	-1.76412	-1.4203	1.9841e-10	-1.03769	-1.41913	2.22019e-05	-1.2221	-1.41215
16962359	rs116756085	5.1281e-10	-0.532524	-0.830949	1.63488e-10	-1.69541	-0.955002	2.08421e-05	-1.7804	-0.917063
16965021	rs1025818	1.67348e-06	7.86363	-1.13659	1.30804e-09	0.493609	-1.06448	0.000155749	0.283827	-0.970015
16965216	rs7637568	1.9402e-05	10.5209	-1.34341	1.704e-09	0.980079	-1.2865	0.000167651	0.618902	-1.23145
16966387	rs6783752	4.00315e-06	8.74759	-1.14837	6.34306e-10	-0.226683	-1.06794	6.25359e-05	-0.593998	-1.0047
16966555	rs146418900	6.86914e-10	-0.366155	-0.705013	1.79346e-10	-1.7155	-0.84234	2.37866e-05	-1.76514	-0.800173
16966681	rs144614991	2.48391e-10	-1.06648	-1.02189	1.90875e-10	-1.45467	-1.04087	1.9163e-05	-1.73905	-1.0424
16966998	rs7629676	3.51307e-06	8.6371	-1.16848	6.03055e-10	-0.254305	-1.09084	5.72287e-05	-0.657799	-1.02958
16967221	rs1156336	0.000104276	12.247	-1.38779	1.18402e-09	0.681699	-1.35218	7.42318e-05	-0.104687	-1.32255
16968996	rs148362665	6.08947e-10	-1.19165	-2.96935e-10	1.39583e-09	-0.505911	-2.96935e-10	0.000132162	-0.850406	-2.96935e-10
16969605	rs139617453	4.03179e-10	-1.604	-2.96935e-10	3.62031e-10	-1.85542	-2.96935e-10	4.78327e-05	-1.86672	-2.96935e-10
16970731	rs114463785	6.10564e-09	1.11359	-2.96935e-10	8.11205e-10	-1.04863	-2.96935e-10	0.000101717	-1.11224	-2.96935e-10
16970781	rs9879150	5.48883e-06	9.33612	-1.42127	8.2432e-10	0.389441	-1.42204	0.000101675	0.303316	-1.41597
16970806	rs115904320	1.37282e-09	-0.378754	-2.96935e-10	4.6401e-10	-1.60725	-2.96935e-10	5.86671e-05	-1.66255	-2.96935e-10
16970938	rs9821630	1.72401e-07	5.81059	-1.35639	9.38835e-10	0.408367	-1.31088	0.000101853	0.158408	-1.26931
16971248	rs9883633	1.15371e-05	10.0771	-1.4194	7.15775e-10	0.249965	-1.42375	7.6567e-05	0.0237882	-1.42006
16971876	rs17042882	3.11474e-10	-1.86206	-2.96935e-10	3.57206e-10	-1.86884	-2.96935e-10	4.90161e-05	-1.84229	-2.96935e-10
16972092	rs78526438	1.37282e-09	-0.378754	-2.96935e-10	4.6401e-10	-1.60725	-2.96935e-10	5.86671e-05	-1.66255	-2.96935e-10
16972211	rs2014490	6.49834e-05	11.7965	-1.41028	9.31143e-10	0.512227	-1.42297	5.48919e-05	-0.305131	-1.42394
16973091	rs114765352	1.48496e-09	-0.300236	-2.96935e-10	4.80187e-10	-1.57298	-2.96935e-10	6.05003e-05	-1.63179	-2.96935e-10
16973543	rs79218622	6.75798e-09	1.2151	-2.96935e-10	1.00625e-09	-0.833173	-2.96935e-10	0.000134858	-0.830214	-2.96935e-10
16973762	rs17200543	4.13214e-09	1.49779	-0.774617	3.89479e-10	-0.999896	-0.782449	3.09346e-05	-1.50539	-0.797165
16974123	rs9824172	2.77894e-09	1.75024	-1.42379	1.25577e-10	-1.4957	-1.41854	3.12641e-05	-0.87893	-1.41303
16974610	rs9880307	1.22325e-06	7.61601	-1.20237	5.00438e-10	-0.420298	-1.11137	7.52525e-05	-0.330935	-1.08265
16974628	rs9825009	5.5436e-10	0.042061	-1.32763	1.13739e-10	-1.74076	-1.27249	2.61154e-05	-1.23158	-1.24033
16974871	rs79802741	5.53257e-10	-1.65472e-10	-1.28756	6.07147e-10	-1.65472e-10	-1.33838	8.20968e-05	-1.65472e-10	-1.32654
16975931	rs117651432	5.20828e-10	-1.65472e-10	-1.34796	6.14612e-10	-1.65472e-10	-1.32616	8.28111e-05	-1.65472e-10	-1.31787
16976686	rs114472373	7.06858e-09	1.26004	-2.96935e-10	9.03301e-10	-0.941099	-2.96935e-10	0.000195142	-0.460705	-2.96935e-10
16976863	rs9853476	6.70045e-10	0.283868	-1.3799	1.10819e-10	-1.6928	-1.34645	1.76124e-05	-1.55264	-1.31319
16976888	rs62245974	1.42426e-09	-0.341968	-2.96935e-10	4.03102e-10	-1.74796	-2.96935e-10	5.03722e-05	-1.81499	-2.96935e-10
16977459	rs117571054	5.49196e-10	-1.65472e-10	-1.29492	6.03628e-10	-1.65472e-10	-1.3442	8.15886e-05	-1.65472e-10	-1.33274
16977868	rs145998818	5.01529e-10	-1.65472e-10	-1.38572	5.78663e-10	-1.65472e-10	-1.38644	7.6098e-05	-1.65472e-10	-1.40241
16977882	rs17200557	8.1302e-10	-0.902623	-2.96935e-10	5.41638e-10	-1.45256	-2.96935e-10	5.95573e-05	-1.6475	-2.96935e-10
16978160	rs141618186	5.48162e-10	-1.65472e-10	-1.29681	6.02734e-10	-1.65472e-10	-1.34568	8.14595e-05	-1.65472e-10	-1.33433
16978642	rs4685404	4.31836e-07	6.57408	-1.20165	4.18859e-10	-0.604998	-1.10462	6.10422e-05	-0.574856	-1.04801
16978699	rs117192406	4.89777e-10	-1.65472e-10	-1.40943	5.58426e-10	-1.65472e-10	-1.42203	7.47759e-05	-1.65472e-10	-1.41994
16979105	rs17042904	4.83304e-10	-1.65472e-10	-1.42273	5.59099e-10	-1.65472e-10	-1.42083	7.47337e-05	-1.65472e-10	-1.4205
16979494	rs79112990	1.37542e-09	-0.376865	-2.96935e-10	4.6281e-10	-1.60984	-2.96935e-10	5.85702e-05	-1.66421	-2.96935e-10
16979755	rs17042909	2.70115e-10	-0.644591	-1.35994	9.93735e-11	-1.82769	-1.32058	1.92233e-05	-1.49568	-1.28263
16979768	rs73037013	1.57534e-09	-0.24115	-2.96935e-10	4.42926e-10	-1.65375	-2.96935e-10	6.43474e-05	-1.57014	-2.96935e-10
16979887	rs77211835	1.30934e-09	-0.426102	-2.96935e-10	4.53289e-10	-1.63062	-2.96935e-10	5.74924e-05	-1.68278	-2.96935e-10
16979987	rs116938213	5.45795e-10	-1.65472e-10	-1.30113	6.00696e-10	-1.65472e-10	-1.34907	8.11645e-05	-1.65472e-10	-1.33796
16980175	rs115202700	5.527e-10	-1.65472e-10	-1.28856	6.06663e-10	-1.65472e-10	-1.33918	8.2027e-05	-1.65472e-10	-1.32739
16980427	rs76233581	1.44152e-09	-0.329925	-2.96935e-10	4.73943e-10	-1.58607	-2.96935e-10	5.9792e-05	-1.64356	-2.96935e-10
16980586	rs1372071	1.69637e-09	1.24234	-1.40947	1.02044e-10	-1.73077	-1.39097	1.54535e-05	-1.61966	-1.37694
16981022	rs17042920	2.76208e-09	1.72723	-1.40687	1.19351e-10	-1.57874	-1.38634	1.88396e-05	-1.42799	-1.37048
16981342	rs141707272	6.18205e-10	-1.65472e-10	-1.17656	6.84913e-10	-1.65472e-10	-1.21786	8.67144e-05	-1.65472e-10	-1.27181
16981385	rs73037014	6.41825e-09	1.16352	-2.96935e-10	2.36956e-09	0.0233034	-2.96935e-10	0.000226237	-0.312852	-2.96935e-10
16981683	rs4685405	2.71677e-09	1.72776	-1.42394	1.08226e-10	-1.64574	-1.41719	1.64595e-05	-1.52226	-1.41127
16982151	rs116614223	1.38137e-09	-0.37255	-2.96935e-10	4.65249e-10	-1.60458	-2.96935e-10	5.88073e-05	-1.66017	-2.96935e-10
16982646	rs148954886	5.36511e-10	-1.65472e-10	-1.31829	6.38581e-10	-1.65472e-10	-1.28791	8.41795e-05	-1.65472e-10	-1.30148
16982773	rs78222630	1.40104e-09	-0.35841	-2.96935e-10	4.68098e-10	-1.59848	-2.96935e-10	5.91298e-05	-1.6547	-2.96935e-10
16983436	rs73816262	7.3347e-10	-1.00559	-2.96935e-10	3.5335e-10	-1.8797	-2.96935e-10	4.70365e-05	-1.88351	-2.96935e-10
16983452	rs17042926	8.361e-10	0.49479	-1.36942	2.38008e-10	-0.930802	-1.34405	2.31693e-05	-1.22685	-1.36476
16983616	rs73037016	5.24934e-09	0.962479	-2.96935e-10	2.09529e-09	-0.0997089	-2.96935e-10	0.000203487	-0.418833	-2.96935e-10
16983676	rs17272740	6.86996e-09	1.72589	-0.494351	5.93119e-10	-0.84884	-0.512919	4.36397e-05	-1.40539	-0.553078
16983834	rs9862613	1.86393e-08	3.58281	-1.35316	2.99382e-10	-0.751917	-1.29352	3.35727e-05	-0.943567	-1.27715
16984414	rs17272754	5.58186e-09	1.92945	-0.905553	3.92432e-10	-0.914091	-0.8607	2.96547e-05	-1.44273	-0.902081
16984793	rs9830460	3.90787e-08	4.32164	-1.35168	2.95232e-10	-0.768803	-1.29059	3.68439e-05	-0.852629	-1.27512
16985272	rs7639882	8.33856e-11	-1.75597	-1.42393	8.51726e-11	-1.88366	-1.41881	1.25359e-05	-1.79316	-1.41267
16985867	rs115543373	1.50522e-09	-0.286681	-2.96935e-10	4.83091e-10	-1.56695	-2.96935e-10	6.08298e-05	-1.62635	-2.96935e-10
16986290	rs6798989	4.59816e-10	-1.47255	-2.96935e-10	3.53269e-10	-1.87993	-2.96935e-10	4.71681e-05	-1.88072	-2.96935e-10
16986805	rs9841259	3.32547e-08	4.15837	-1.3498	2.86609e-10	-0.802499	-1.28654	3.5303e-05	-0.901383	-1.26908
16986833	rs115731454	1.51678e-09	-0.279031	-2.96935e-10	4.84744e-10	-1.56353	-2.96935e-10	6.10175e-05	-1.62327	-2.96935e-10
16986989	rs1550518	8.43631e-09	1.8261	-0.389181	6.95917e-10	-0.794844	-0.407081	5.02859e-05	-1.36844	-0.448268
16987073	rs117816735	5.43471e-10	-1.65472e-10	-1.3054	5.98703e-10	-1.65472e-10	-1.35239	8.08758e-05	-1.65472e-10	-1.34152
16987902	rs115665710	1.48358e-09	-0.301165	-2.96935e-10	4.7999e-10	-1.57339	-2.96935e-10	6.04778e-05	-1.63216	-2.96935e-10
16988507	rs149427313	5.44991e-10	-1.65472e-10	-1.30261	6.00006e-10	-1.65472e-10	-1.35022	8.10645e-05	-1.65472e-10	-1.33919
16988624	rs34126040	6.06888e-09	2.07669	-0.969139	3.7153e-10	-0.902458	-0.927068	2.83732e-05	-1.4231	-0.965887
16989307	rs140072530	5.4552e-10	-1.65472e-10	-1.30164	6.0046e-10	-1.65472e-10	-1.34946	8.11303e-05	-1.65472e-10	-1.33838
16989454	rs117801556	5.41973e-10	-1.65472e-10	-1.30816	5.97423e-10	-1.65472e-10	-1.35453	8.06901e-05	-1.65472e-10	-1.34382
16989924	rs73037023	7.5835e-10	-0.972233	-2.96935e-10	4.75251e-10	-1.58331	-2.96935e-10	6.21884e-05	-1.60427	-2.96935e-10
16989946	rs116472909	1.50522e-09	-0.286681	-2.96935e-10	4.83091e-10	-1.56695	-2.96935e-10	6.08298e-05	-1.62635	-2.96935e-10
16989980	rs139234593	5.74062e-10	-1.65472e-10	-1.25064	6.88658e-10	-1.65472e-10	-1.21241	8.99764e-05	-1.65472e-10	-1.23489
16990003	rs58765457	1.60807e-09	1.20155	-1.42214	1.09244e-10	-1.6412	-1.41238	2.31408e-05	-1.19282	-1.40002
16990023	rs73039041	6.55334e-10	-1.11823	-2.96935e-10	3.63483e-10	-1.85142	-2.96935e-10	4.83091e-05	-1.85681	-2.96935e-10
16990750	rs12492983	1.35719e-09	0.990196	-1.3804	1.09947e-10	-1.69793	-1.34923	1.83006e-05	-1.50616	-1.32134
16990773	rs115347062	2.05037e-09	0.0223961	-2.96935e-10	4.88468e-10	-1.55588	-2.96935e-10	6.51288e-05	-1.55807	-2.96935e-10
16991193	rs77425173	1.23312e-09	-0.486077	-2.96935e-10	3.99067e-10	-1.75802	-2.96935e-10	5.20048e-05	-1.7831	-2.96935e-10
16991558	rs77145180	8.99729e-10	-0.801284	-2.96935e-10	3.51616e-10	-1.88462	-2.96935e-10	4.71875e-05	-1.88031	-2.96935e-10
16993167	rs146115067	3.10684e-10	-1.8646	-2.96935e-10	3.57282e-10	-1.86863	-2.96935e-10	4.69831e-05	-1.88465	-2.96935e-10
16994096	rs142158783	1.0631e-09	-0.634436	-2.96935e-10	6.25431e-10	-1.30871	-2.96935e-10	5.76674e-05	-1.67974	-2.96935e-10
16994492	rs9854760	1.96063e-07	5.96505	-1.38224	5.99491e-10	-0.0144613	-1.33661	7.51782e-05	-0.100968	-1.3136
16995165	rs13073804	7.75863e-09	1.67371	-0.320525	6.85187e-10	-0.8767	-0.340764	5.06815e-05	-1.42428	-0.384593
16995326	rs35941157	5.71937e-10	-0.0177903	-1.23656	2.63671e-10	-0.98087	-1.19158	1.97381e-05	-1.52388	-1.228
16995438	rs114353008	3.65443e-10	-1.70227	-2.96935e-10	3.6191e-10	-1.85576	-2.96935e-10	4.71965e-05	-1.88011	-2.96935e-10
16995451	rs149062091	1.82274e-09	-0.095281	-2.96935e-10	4.65685e-10	-1.60365	-2.96935e-10	6.21013e-05	-1.60567	-2.96935e-10
16995639	rs148206281	1.82274e-09	-0.095281	-2.96935e-10	4.65685e-10	-1.60365	-2.96935e-10	6.21013e-05	-1.60567	-2.96935e-10
16996623	rs13080782	1.06639e-07	5.31955	-1.34572	5.66535e-10	-0.101474	-1.30614	6.8156e-05	-0.235174	-1.27746
16998507	rs144636523	5.41367e-10	-1.30928	-2.96935e-10	3.53722e-10	-1.87864	-2.96935e-10	4.75603e-05	-1.87244	-2.96935e-10
16999377	rs189994819	4.84581e-10	-1.65472e-10	-1.42009	5.58318e-10	-1.65472e-10	-1.42223	7.45394e-05	-1.65472e-10	-1.42311
16999378	rs181697718	4.95121e-10	-1.65472e-10	-1.39858	5.75694e-10	-1.65472e-10	-1.39158	7.72862e-05	-1.65472e-10	-1.38692
16999663	rs7645335	2.08013e-07	5.95087	-1.3089	5.57071e-10	-0.204308	-1.22015	7.70739e-05	-0.197235	-1.19243
17000228	rs6780191	1.99344e-07	5.97513	-1.37572	5.9886e-10	-0.0344618	-1.31767	7.62658e-05	-0.109699	-1.29051
17000910	rs4685409	2.20154e-07	6.0735	-1.3748	6.09267e-10	-0.017201	-1.3177	7.94734e-05	-0.0702519	-1.28876
17001165	rs4684305	4.71016e-10	-0.0376226	-1.41086	9.47413e-11	-1.80349	-1.39252	2.00863e-05	-1.35987	-1.37452
17001236	rs1441035	2.22844e-07	6.04845	-1.33761	5.38132e-10	-0.187641	-1.27141	7.54545e-05	-0.158809	-1.25209
17001564	rs1837697	1.84861e-07	5.86159	-1.33761	5.0787e-10	-0.245519	-1.27141	6.96725e-05	-0.238534	-1.25209
17001727	rs59737477	1.64599e-10	-1.12105	-1.37882	1.10715e-10	-1.69655	-1.34364	2.53011e-05	-1.18576	-1.31783
17002105	rs964576	4.47819e-10	-0.0872357	-1.41175	9.36561e-11	-1.81362	-1.39391	1.95311e-05	-1.38616	-1.37626
17002549	rs115085066	1.57336e-09	-0.242411	-2.96935e-10	7.04343e-10	-1.18989	-2.96935e-10	8.97418e-05	-1.2375	-2.96935e-10
17002619	rs6769249	1.11537e-09	0.792032	-1.37847	2.58988e-10	-0.835291	-1.35508	2.60404e-05	-1.10058	-1.3742
17003289	rs115788742	1.80807e-09	-0.103364	-2.96935e-10	4.64199e-10	-1.60684	-2.96935e-10	6.19038e-05	-1.60885	-2.96935e-10
17003529	rs6796868	3.8194e-10	-0.626848	-1.03127	2.67383e-10	-1.14519	-1.01328	2.74006e-05	-1.36782	-1.05605
17003928	rs1550519	2.58219e-10	-1.2916	-0.757967	1.83524e-10	-1.69903	-0.835783	2.36017e-05	-1.79929	-0.773826
17004027	rs79073687	5.59319e-10	-1.65472e-10	-1.27666	6.12436e-10	-1.65472e-10	-1.32971	8.2859e-05	-1.65472e-10	-1.31729
17004284	rs6775782	1.32674e-09	0.97592	-1.38882	2.95151e-10	-0.691692	-1.36798	2.91351e-05	-0.977431	-1.38506
17007413	rs149286776	1.81064e-09	-0.10194	-2.96935e-10	4.6446e-10	-1.60628	-2.96935e-10	6.19385e-05	-1.60829	-2.96935e-10
17007648	rs182910280	4.87708e-10	-1.65472e-10	-1.41366	5.57679e-10	-1.65472e-10	-1.42337	7.46553e-05	-1.65472e-10	-1.42155
17008018	rs12488103	4.25945e-10	-0.144024	-1.40504	9.35033e-11	-1.83124	-1.37792	1.8521e-05	-1.4615	-1.35402
17008158	rs142074454	5.48143e-10	-1.65472e-10	-1.29684	6.02718e-10	-1.65472e-10	-1.34571	8.14571e-05	-1.65472e-10	-1.33436
17008230	rs12494582	5.30506e-10	0.0732606	-1.40281	9.50342e-11	-1.81845	-1.37447	2.04286e-05	-1.36772	-1.34978
17009359	rs148270213	5.20477e-10	-1.65472e-10	-1.34863	5.79559e-10	-1.65472e-10	-1.38489	7.80756e-05	-1.65472e-10	-1.37676
17009409	rs146235866	3.26924e-09	-1.65472e-10	0.488935	3.83158e-09	-1.65472e-10	0.503878	0.00044863	-1.65472e-10	0.371765
17009423	rs116328726	1.85105e-09	-0.0798715	-2.96935e-10	4.68547e-10	-1.59752	-2.96935e-10	6.24816e-05	-1.59956	-2.96935e-10
17009654	rs74920719	8.62953e-11	-1.72529	-1.42032	1.97038e-10	-1.04642	-1.41734	2.38775e-05	-1.15093	-1.41057
17010002	rs116811217	1.86465e-09	-0.0725481	-2.96935e-10	4.6992e-10	-1.59459	-2.96935e-10	6.2664e-05	-1.59665	-2.96935e-10
17010093	rs13317381	1.97148e-07	5.90382	-1.31548	5.398e-10	-0.226063	-1.22989	7.48312e-05	-0.219036	-1.20016
17010208	rs78689751	1.86465e-09	-0.0725481	-2.96935e-10	4.6992e-10	-1.59459	-2.96935e-10	6.2664e-05	-1.59665	-2.96935e-10
17010401	rs4685410	1.69652e-10	-1.12105	-1.34858	1.16223e-10	-1.69655	-1.29509	2.68773e-05	-1.18576	-1.25739
17011218	rs6781611	2.00882e-07	5.98156	-1.37446	5.95291e-10	-0.0424613	-1.31564	7.41993e-05	-0.140448	-1.28723
17011474	rs3906814	1.24395e-07	5.4229	-1.29506	6.02449e-10	-0.103435	-1.24272	7.53456e-05	-0.205148	-1.2072
17011628	rs147682542	7.8259e-10	-1.65472e-10	-0.94077	8.97683e-10	-1.65472e-10	-0.947338	0.000112554	-1.65472e-10	-1.011
17011681	rs11915356	1.88646e-09	1.3621	-1.42302	1.06299e-10	-1.66581	-1.41509	2.42687e-05	-1.14072	-1.40453
17012639	rs368514525	5.86393e-10	-1.65472e-10	-1.22939	6.755e-10	-1.65472e-10	-1.2317	9.28191e-05	-1.65472e-10	-1.20378
17013123	rs138148560	1.87992e-09	-0.0643928	-2.96935e-10	4.71458e-10	-1.59132	-2.96935e-10	6.28684e-05	-1.59339	-2.96935e-10
17013379	rs148218335	1.84472e-09	-0.0832951	-2.96935e-10	4.67908e-10	-1.59888	-2.96935e-10	6.23967e-05	-1.60092	-2.96935e-10
17013407	rs141229961	1.58052e-09	-0.237866	-2.96935e-10	4.40889e-10	-1.65836	-2.96935e-10	5.88068e-05	-1.66018	-2.96935e-10
17013776	rs145045874	4.99469e-10	-1.65472e-10	-1.38983	5.86337e-10	-1.65472e-10	-1.37326	7.77256e-05	-1.65472e-10	-1.38125
17013862	rs114357275	3.41765e-10	-1.76926	-2.96935e-10	1.16641e-09	-0.685467	-2.96935e-10	9.03671e-05	-1.23055	-2.96935e-10
17013902	rs117154721	1.00329e-08	-1.65472e-10	1.61025	1.06936e-08	-1.65472e-10	1.53024	0.00180679	-1.65472e-10	1.76487
17014785	rs73039055	1.69984e-09	-0.16509	-2.96935e-10	4.90281e-10	-1.55218	-2.96935e-10	7.22198e-05	-1.45472	-2.96935e-10
17014806	rs12495362	1.45452e-09	1.09953	-1.42048	1.17614e-10	-1.56948	-1.41027	1.96929e-05	-1.35938	-1.3948
17014906	rs34437014	1.12146e-08	2.0335	-0.311915	8.40306e-10	-0.681156	-0.332233	5.84914e-05	-1.28932	-0.376236
17014927	rs145377756	4.95873e-10	-1.65472e-10	-1.39706	5.76335e-10	-1.65472e-10	-1.39047	7.73271e-05	-1.65472e-10	-1.38639
17015249	rs12489706	1.10521e-08	2.06989	-0.3629	4.05139e-10	-1.42571	-0.317214	5.22042e-05	-1.50706	-0.272214
17015316	rs76903510	4.85841e-10	-1.65472e-10	-1.4175	5.58811e-10	-1.65472e-10	-1.42134	7.46036e-05	-1.65472e-10	-1.42224
17015471	rs115780831	1.23344e-09	-0.485813	-2.96935e-10	6.92741e-10	-1.2065	-2.96935e-10	6.1396e-05	-1.61709	-2.96935e-10
17015935	rs34322012	3.9471e-10	-0.203566	-1.42166	9.45972e-11	-1.78779	-1.40973	1.93648e-05	-1.37928	-1.3917
17016127	rs4684306	4.1141e-10	-0.186044	-1.39774	9.45291e-11	-1.83214	-1.36611	1.92515e-05	-1.43754	-1.33931
17016246	rs78340685	5.00826e-10	-1.65472e-10	-1.38712	5.74274e-10	-1.65472e-10	-1.39405	7.74472e-05	-1.65472e-10	-1.38484
17016719	rs1806556	3.14696e-07	6.36953	-1.31355	6.45971e-10	-0.0374266	-1.23897	9.08999e-05	-0.0073515	-1.21732
17016794	rs1806555	1.90886e-07	5.79692	-1.24087	6.6042e-10	-0.0997729	-1.15451	9.36908e-05	-0.0758426	-1.11859
17016860	rs80087828	1.86465e-09	-0.0725481	-2.96935e-10	4.6992e-10	-1.59459	-2.96935e-10	6.2664e-05	-1.59665	-2.96935e-10
17017001	rs55942882	1.14294e-08	2.05659	-0.316019	8.18261e-10	-0.703674	-0.336299	5.74052e-05	-1.30408	-0.38022
17017618	rs73145323	3.73629e-10	-1.68012	-2.96935e-10	3.7218e-10	-1.82778	-2.96935e-10	4.77836e-05	-1.86775	-2.96935e-10
17017691	rs62246031	1.08516e-08	2.00471	-0.316019	7.95415e-10	-0.731993	-0.336299	5.62795e-05	-1.32388	-0.38022
17017905	rs138606716	1.02946e-09	-1.65472e-10	-0.666589	1.38242e-09	-1.65472e-10	-0.515562	0.000164947	-1.65472e-10	-0.628808
17018256	rs4685411	7.3264e-09	2.71762	-1.42176	1.47173e-10	-1.33171	-1.42384	2.52491e-05	-1.08596	-1.41968
17019690	rs75819126	5.58437e-10	-1.65472e-10	-1.27824	6.11664e-10	-1.65472e-10	-1.33097	8.27478e-05	-1.65472e-10	-1.31864
17019857	rs7653027	2.09933e-07	6.02243	-1.37127	6.10509e-10	-0.0114749	-1.32139	7.74347e-05	-0.0871826	-1.29782
17019910	rs35307172	1.24054e-08	2.13442	-0.311915	7.749e-10	-0.762188	-0.332233	5.70181e-05	-1.31483	-0.376236
17020023	rs62246033	3.54528e-10	-0.308936	-1.42366	9.42313e-11	-1.78285	-1.41855	1.87152e-05	-1.39774	-1.40735
17020424	rs58750701	1.94025e-09	1.39079	-1.42359	1.11556e-10	-1.61554	-1.41708	2.65044e-05	-1.04963	-1.4075
17020573	rs9870977	7.69469e-10	0.261551	-1.21923	3.09632e-10	-0.839442	-1.17233	2.22749e-05	-1.42068	-1.21029
17020726	rs115082743	1.78256e-09	-0.117571	-2.96935e-10	4.61066e-10	-1.61361	-2.96935e-10	6.14746e-05	-1.61581	-2.96935e-10
17022486	rs369110325	8.05581e-10	-1.65472e-10	-0.911815	9.27124e-10	-1.65472e-10	-0.915068	0.000115314	-1.65472e-10	-0.986778
17022565	rs4685417	1.25739e-09	-1.65472e-10	-0.466582	1.38647e-09	-1.65472e-10	-0.512638	0.000199841	-1.65472e-10	-0.436912
17022791	rs9881997	7.94043e-10	0.247	-1.17324	3.31246e-10	-0.822698	-1.1216	2.31744e-05	-1.42803	-1.16336
17022845	rs12054464	1.27923e-08	2.1387	-0.285478	8.25236e-10	-0.725448	-0.306037	5.99927e-05	-1.28964	-0.350571
17023791	rs75380212	1.86672e-09	-0.0714375	-2.96935e-10	4.69557e-10	-1.59537	-2.96935e-10	6.26021e-05	-1.59763	-2.96935e-10
17023962	rs144325077	5.40423e-10	-1.65472e-10	-1.31103	5.96102e-10	-1.65472e-10	-1.35674	8.04983e-05	-1.65472e-10	-1.3462
17024248	rs7629171	2.16522e-07	6.04131	-1.35925	6.59889e-10	0.0391436	-1.29423	8.14804e-05	-0.0715577	-1.26251
17024451	rs140007156	5.37474e-10	-1.65472e-10	-1.3165	6.28588e-10	-1.65472e-10	-1.30368	8.46376e-05	-1.65472e-10	-1.29606
17024565	rs76498865	5.25085e-10	-1.65472e-10	-1.33982	5.8329e-10	-1.65472e-10	-1.37847	7.86263e-05	-1.65472e-10	-1.36973
17024594	rs78657844	4.57367e-10	-1.47789	-2.96935e-10	4.13263e-10	-1.72307	-2.96935e-10	4.7091e-05	-1.88235	-2.96935e-10
17024666	rs80015088	5.42947e-10	-1.65472e-10	-1.30637	5.98255e-10	-1.65472e-10	-1.35314	8.08107e-05	-1.65472e-10	-1.34232
17024977	rs58679681	4.17665e-10	-0.149435	-1.41926	9.90069e-11	-1.7483	-1.40366	2.07294e-05	-1.32293	-1.37995
17025583	rs59256854	6.69602e-09	2.04304	-0.837148	4.19889e-10	-0.917677	-0.789487	3.21126e-05	-1.43173	-0.833454
17025606	rs4416363	4.01341e-10	-0.242813	-1.36575	1.35966e-10	-1.43528	-1.39947	2.59644e-05	-1.06502	-1.41268
17025689	rs138744664	5.42427e-10	-1.65472e-10	-1.30733	5.9781e-10	-1.65472e-10	-1.35388	8.07462e-05	-1.65472e-10	-1.34312
17026123	rs11717329	2.25249e-07	6.09266	-1.37107	6.38211e-10	0.0333672	-1.32185	7.99464e-05	-0.0544319	-1.29865
17026413	rs11717433	4.63103e-10	-0.0419488	-1.42348	1.00695e-10	-1.71701	-1.41805	2.14727e-05	-1.26108	-1.40657
17026764	rs34053933	6.68555e-09	2.07419	-0.869868	3.96093e-10	-0.941977	-0.823529	3.11749e-05	-1.42854	-0.866279
17027205	rs13085309	5.70436e-08	4.72975	-1.38155	7.03248e-10	0.203932	-1.39538	3.26612e-05	-0.853266	-1.39498
17028227	rs34797423	5.42427e-10	-1.65472e-10	-1.30733	5.9781e-10	-1.65472e-10	-1.35388	8.07462e-05	-1.65472e-10	-1.34312
17028378	rs13071645	2.0837e-07	5.99868	-1.35498	6.50711e-10	0.0181662	-1.28726	8.04017e-05	-0.0919209	-1.25548
17029022	rs75128792	5.42345e-10	-1.65472e-10	-1.30748	5.99591e-10	-1.65472e-10	-1.35091	8.09237e-05	-1.65472e-10	-1.34093
17029273	rs77889456	6.50791e-10	-1.12519	-2.96935e-10	3.56962e-10	-1.86952	-2.96935e-10	4.72898e-05	-1.87814	-2.96935e-10
17029327	rs79714874	2.11607e-09	0.0539386	-2.96935e-10	7.32084e-10	-1.15126	-2.96935e-10	0.000108025	-1.05207	-2.96935e-10
17029455	rs9881521	2.17928e-07	6.04988	-1.36134	6.33958e-10	0.0124215	-1.30759	7.95168e-05	-0.0748913	-1.28357
17029488	rs117994158	5.43417e-10	-1.65472e-10	-1.3055	5.98657e-10	-1.65472e-10	-1.35247	8.08691e-05	-1.65472e-10	-1.3416
17029553	rs117747799	5.42427e-10	-1.65472e-10	-1.30733	5.9781e-10	-1.65472e-10	-1.35388	8.07462e-05	-1.65472e-10	-1.34312
17029596	rs117914943	5.47097e-10	-1.65472e-10	-1.29875	6.01817e-10	-1.65472e-10	-1.3472	8.13267e-05	-1.65472e-10	-1.33596
17029872	rs117384287	4.89683e-10	-1.65472e-10	-1.40962	5.79296e-10	-1.65472e-10	-1.38534	7.68439e-05	-1.65472e-10	-1.39266
17031397	rs6778233	6.62801e-10	0.0688194	-1.17572	2.93516e-10	-0.940898	-1.12432	2.13985e-05	-1.50523	-1.16589
17031607	rs6765761	3.89383e-10	-1.63881	-2.96935e-10	3.75133e-10	-1.81987	-2.96935e-10	4.77014e-05	-1.86947	-2.96935e-10
17032281	rs79345159	4.83433e-10	-1.65472e-10	-1.42247	5.59283e-10	-1.65472e-10	-1.4205	7.50349e-05	-1.65472e-10	-1.41648
17033390	rs73153213	5.27202e-10	-1.65472e-10	-1.3358	5.85025e-10	-1.65472e-10	-1.3755	7.88813e-05	-1.65472e-10	-1.36649
17033673	rs117383514	5.42427e-10	-1.65472e-10	-1.30733	5.9781e-10	-1.65472e-10	-1.35388	8.07462e-05	-1.65472e-10	-1.34312
17033924	rs115262455	1.8531e-09	-0.0787631	-2.96935e-10	4.68187e-10	-1.59829	-2.96935e-10	6.24202e-05	-1.60054	-2.96935e-10
17034091	rs7619669	5.27202e-10	-1.65472e-10	-1.3358	5.85025e-10	-1.65472e-10	-1.3755	7.88813e-05	-1.65472e-10	-1.36649
17034326	rs3924136	5.42427e-10	-1.65472e-10	-1.30733	5.9781e-10	-1.65472e-10	-1.35388	8.07462e-05	-1.65472e-10	-1.34312
17034503	rs3924137	5.42427e-10	-1.65472e-10	-1.30733	5.9781e-10	-1.65472e-10	-1.35388	8.07462e-05	-1.65472e-10	-1.34312
17034848	rs116440969	1.78256e-09	-0.117571	-2.96935e-10	4.61066e-10	-1.61361	-2.96935e-10	6.14746e-05	-1.61581	-2.96935e-10
17035078	rs4685418	1.80938e-07	5.86209	-1.35956	5.97769e-10	-0.0486322	-1.30532	7.34493e-05	-0.156741	-1.2811
17035399	rs9810017	2.06505e-07	6.00249	-1.36779	6.15204e-10	-0.0107145	-1.31449	7.70002e-05	-0.0974869	-1.29314
17035824	rs17042974	2.48012e-09	0.212682	-2.96935e-10	4.81162e-10	-1.57095	-2.96935e-10	7.01256e-05	-1.48415	-2.96935e-10
17036327	rs17042972	5.02854e-10	-1.11512	-0.267955	3.78588e-10	-1.4807	-0.330002	3.86567e-05	-1.70267	-0.377045
17036387	rs73039077	1.24975e-08	2.17948	-0.349575	4.64931e-10	-1.38682	-0.218451	5.9251e-05	-1.43655	-0.216105
17036442	rs3924135	5.56409e-10	-1.65472e-10	-1.28187	6.09893e-10	-1.65472e-10	-1.33387	8.24927e-05	-1.65472e-10	-1.32172
17036598	rs144607064	5.55018e-10	-1.65472e-10	-1.28438	6.08679e-10	-1.65472e-10	-1.33586	8.23178e-05	-1.65472e-10	-1.32385
17036639	rs6806862	3.28437e-10	-0.388852	-1.42018	9.3853e-11	-1.79528	-1.41015	1.83168e-05	-1.4321	-1.39452
17036875	rs6807144	1.85663e-07	5.88238	-1.35408	6.14494e-10	-0.028613	-1.29774	7.62864e-05	-0.128231	-1.27171
17036967	rs145096626	3.07451e-10	-1.87506	-2.96935e-10	3.5225e-10	-1.88281	-2.96935e-10	4.98255e-05	-1.82591	-2.96935e-10
17037000	rs148359754	3.04784e-10	-1.88377	-2.96935e-10	3.93136e-10	-1.773	-2.96935e-10	5.12578e-05	-1.79757	-2.96935e-10
17037836	rs76538807	1.45561e-09	-0.320195	-2.96935e-10	3.92759e-10	-1.77396	-2.96935e-10	4.70122e-05	-1.88403	-2.96935e-10
17037869	rs6442658	1.52287e-09	0.616125	-0.891153	1.14493e-09	0.0139696	-0.718028	0.000160361	0.0342804	-0.691287
17038017	rs117365379	5.47097e-10	-1.65472e-10	-1.29875	6.01817e-10	-1.65472e-10	-1.3472	8.13267e-05	-1.65472e-10	-1.33596
17038295	rs80049518	6.36921e-10	-1.65472e-10	-1.14673	8.01326e-10	-1.65472e-10	-1.06089	0.000102587	-1.65472e-10	-1.10372
17038914	rs191250697	1.43378e-09	-0.335308	-2.96935e-10	3.9436e-10	-1.76989	-2.96935e-10	4.70281e-05	-1.88369	-2.96935e-10
17038984	rs58855245	7.25743e-09	2.25844	-0.972033	4.06551e-10	-0.809353	-0.930093	3.02336e-05	-1.35669	-0.968791
17039223	rs146673370	5.47097e-10	-1.65472e-10	-1.29875	6.01817e-10	-1.65472e-10	-1.3472	8.13267e-05	-1.65472e-10	-1.33596
17039276	rs6805534	1.70569e-07	5.78483	-1.34131	6.14565e-10	-0.0457679	-1.28047	7.48266e-05	-0.167157	-1.2521
17039321	rs6805550	6.89817e-10	0.174619	-1.24157	2.93845e-10	-0.866935	-1.19717	2.09783e-05	-1.45782	-1.23313
17039337	rs145875830	5.42427e-10	-1.65472e-10	-1.30733	5.9781e-10	-1.65472e-10	-1.35388	8.07462e-05	-1.65472e-10	-1.34312
17040360	rs9845551	7.0695e-10	0.197018	-1.23944	2.99225e-10	-0.85117	-1.19479	2.12403e-05	-1.44759	-1.23094
17040699	rs7652874	1.0156e-07	5.26217	-1.33715	9.8957e-10	0.507629	-1.35751	4.21291e-05	-0.636789	-1.35691
17040870	rs77341750	5.42427e-10	-1.65472e-10	-1.30733	5.9781e-10	-1.65472e-10	-1.35388	8.07462e-05	-1.65472e-10	-1.34312
17041144	rs77798320	1.8531e-09	-0.0787631	-2.96935e-10	4.68187e-10	-1.59829	-2.96935e-10	6.24202e-05	-1.60054	-2.96935e-10
17041315	rs75704519	1.86672e-09	-0.0714375	-2.96935e-10	4.69557e-10	-1.59537	-2.96935e-10	6.26021e-05	-1.59763	-2.96935e-10
17041935	rs114757696	1.94161e-09	-0.0321053	-2.96935e-10	4.77052e-10	-1.57953	-2.96935e-10	6.35975e-05	-1.58186	-2.96935e-10
17041968	rs148631922	5.42427e-10	-1.65472e-10	-1.30733	5.9781e-10	-1.65472e-10	-1.35388	8.07462e-05	-1.65472e-10	-1.34312
17042057	rs146699763	5.42427e-10	-1.65472e-10	-1.30733	5.9781e-10	-1.65472e-10	-1.35388	8.07462e-05	-1.65472e-10	-1.34312
17042214	rs4685419	3.25993e-10	-0.404298	-1.4122	9.47615e-11	-1.79903	-1.39677	1.85072e-05	-1.44057	-1.3757
17042303	rs6442659	6.79021e-10	0.154565	-1.23729	2.91121e-10	-0.881018	-1.1924	2.08794e-05	-1.46692	-1.22875
17043413	rs12233492	1.87308e-07	5.87372	-1.33659	6.45209e-10	-0.00211124	-1.27547	7.84564e-05	-0.124958	-1.24693
17043420	rs12233493	7.96043e-10	0.00995993	-0.933684	3.90242e-10	-0.866774	-0.913613	2.70967e-05	-1.4736	-0.961427
17043577	rs12233541	1.17643e-08	2.16642	-0.396981	7.50027e-10	-0.710542	-0.416503	5.44199e-05	-1.27895	-0.458756
17044412	rs4130495	6.20457e-10	0.106079	-1.279	2.62817e-10	-0.936497	-1.2392	1.92729e-05	-1.50265	-1.27308
17044632	rs146492225	1.13681e-09	-0.567395	-2.96935e-10	6.72788e-10	-1.23572	-2.96935e-10	6.38042e-05	-1.57862	-2.96935e-10
17045363	rs4461404	1.70106e-07	5.78483	-1.34403	6.13105e-10	-0.0457679	-1.28285	7.44458e-05	-0.167157	-1.25721
17045373	rs141801946	5.40423e-10	-1.65472e-10	-1.31103	5.96102e-10	-1.65472e-10	-1.35674	8.04983e-05	-1.65472e-10	-1.3462
17045393	rs79232960	4.98071e-10	-1.65472e-10	-1.39264	5.69887e-10	-1.65472e-10	-1.40172	7.65205e-05	-1.65472e-10	-1.39688
17045586	rs7617779	1.19584e-10	-1.39542	-1.42394	9.704e-11	-1.75293	-1.41911	1.60824e-05	-1.54612	-1.41059
17045728	rs9835432	7.12429e-09	2.23013	-0.962239	4.04862e-10	-0.823751	-0.919858	3.02262e-05	-1.36676	-0.958962
17045924	rs79610137	1.08032e-09	-1.65472e-10	-0.618365	1.20824e-09	-1.65472e-10	-0.650238	0.000171152	-1.65472e-10	-0.591882
17046152	rs6442660	1.79576e-07	5.83457	-1.3396	6.70034e-10	0.0371566	-1.27698	7.9312e-05	-0.110214	-1.25083
17046288	rs12233538	1.09461e-08	2.0983	-0.400933	7.87933e-10	-0.657325	-0.420417	5.471e-05	-1.2698	-0.462587
17047032	rs4452313	2.38685e-10	-0.713034	-1.4152	1.19272e-10	-1.54236	-1.42339	2.54454e-05	-1.07447	-1.42343
17047123	rs4472039	1.23067e-07	5.4221	-1.305	5.72304e-10	-0.165232	-1.23225	7.45371e-05	-0.220599	-1.20254
17047286	rs9845137	1.81262e-08	2.49634	-0.294599	7.69502e-10	-0.786336	-0.315075	5.18219e-05	-1.42719	-0.359427
17048265	rs7616589	1.83295e-08	2.55054	-0.33765	7.57718e-10	-0.759113	-0.35773	5.0585e-05	-1.40957	-0.401212
17048487	rs3924971	1.98527e-07	5.92009	-1.32479	5.46153e-10	-0.184052	-1.2602	5.89329e-05	-0.427735	-1.2303
17048715	rs4290789	1.60623e-08	2.52482	-0.443967	6.73218e-10	-0.772051	-0.463035	4.52492e-05	-1.41796	-0.50429
17049965	rs9876768	7.92439e-09	2.3	-0.925678	3.47404e-10	-1.01498	-0.881687	2.54689e-05	-1.5747	-0.922274
17050993	rs7612044	2.59606e-07	6.157	-1.29345	6.17911e-10	-0.101675	-1.21914	6.79406e-05	-0.330312	-1.18549
17051081	rs28498854	1.65377e-08	2.96838	-0.858358	5.12238e-10	-0.696816	-0.81155	3.32786e-05	-1.37479	-0.854732
17051328	rs7653834	3.39761e-10	-0.370444	-1.40469	1.27873e-10	-1.4768	-1.41932	2.4064e-05	-1.1302	-1.42352
17051450	rs28932173	5.35708e-10	-1.33117	0.0113854	6.31487e-10	-1.24123	-0.0578514	6.40269e-05	-1.46465	-0.110482
17053001	rs61751587	1.71361e-09	-0.157023	-2.96935e-10	4.54578e-10	-1.62779	-2.96935e-10	6.06256e-05	-1.62972	-2.96935e-10
17053499	rs4602367	2.34554e-07	6.05732	-1.29525	6.05503e-10	-0.119677	-1.22142	6.51733e-05	-0.368106	-1.18928
17053613	rs61751588	8.56498e-10	-0.850526	-2.96935e-10	9.33654e-10	-0.908049	-2.96935e-10	7.29242e-05	-1.44501	-2.96935e-10
17053985	rs73153248	4.31574e-10	-1.53594	-2.96935e-10	3.56716e-10	-1.87021	-2.96935e-10	4.69891e-05	-1.88452	-2.96935e-10
17054114	rs79895670	5.38952e-10	-1.65472e-10	-1.31375	5.94852e-10	-1.65472e-10	-1.35884	8.03167e-05	-1.65472e-10	-1.34846
17054484	rs114433593	4.15576e-10	-1.57371	-2.96935e-10	9.07945e-10	-0.935971	-2.96935e-10	0.000121224	-0.936798	-2.96935e-10
17056031	rs7611127	9.89694e-08	5.2131	-1.31391	6.47457e-10	-0.0290899	-1.24501	6.22135e-05	-0.389129	-1.21473
17057303	rs140452535	1.68799e-09	-0.172084	-2.96935e-10	4.51955e-10	-1.63357	-2.96935e-10	6.02771e-05	-1.63548	-2.96935e-10
17059368	rs114076711	3.67236e-08	2.9078	-2.96935e-10	1.62264e-09	-0.355343	-2.96935e-10	0.000202696	-0.422727	-2.96935e-10
17059848	rs34824028	1.87026e-08	2.57921	-0.346165	7.62299e-10	-0.74465	-0.366166	5.06433e-05	-1.40015	-0.409474
17060144	rs117180698	5.44494e-10	-1.65472e-10	-1.30352	5.99579e-10	-1.65472e-10	-1.35093	8.10028e-05	-1.65472e-10	-1.33995
17060203	rs13083189	8.45914e-08	4.64863	-0.906424	6.22465e-10	-0.392227	-0.92124	3.92735e-05	-1.11254	-0.95134
17060325	rs115104508	1.45639e-09	-0.319662	-2.96935e-10	4.28002e-10	-1.68803	-2.96935e-10	5.7095e-05	-1.68972	-2.96935e-10
17060422	rs79941504	3.82815e-10	-1.65583	-2.96935e-10	3.55922e-10	-1.87244	-2.96935e-10	4.85531e-05	-1.85178	-2.96935e-10
17061103	rs145226205	5.49738e-10	-1.65472e-10	-1.29394	6.04096e-10	-1.65472e-10	-1.34342	8.16562e-05	-1.65472e-10	-1.33192
17061896	rs114556321	1.66287e-09	-0.187075	-2.96935e-10	4.49377e-10	-1.63929	-2.96935e-10	5.99346e-05	-1.64118	-2.96935e-10
17063618	rs76151848	3.69159e-10	-1.69215	-2.96935e-10	4.50747e-10	-1.63625	-2.96935e-10	7.65399e-05	-1.39662	-2.96935e-10
17063744	rs4684307	2.60378e-10	-0.638682	-1.40256	9.29759e-11	-1.83287	-1.38194	1.72399e-05	-1.53065	-1.35656
17064125	rs4234539	1.2515e-07	5.43934	-1.30545	4.7859e-10	-0.343866	-1.23244	5.17645e-05	-0.586332	-1.2014
17064673	rs141940646	4.82986e-10	-1.65472e-10	-1.42339	5.59708e-10	-1.65472e-10	-1.41974	7.45084e-05	-1.65472e-10	-1.42352
17064893	rs6776032	1.10861e-07	5.30905	-1.2964	4.65236e-10	-0.382556	-1.22205	5.06845e-05	-0.62111	-1.1877
17065116	rs6789316	9.75817e-10	0.154709	-0.874812	8.89351e-10	-0.252197	-0.704466	0.000117454	-0.299743	-0.668643
17065135	rs143731464	5.47876e-10	-1.65472e-10	-1.29733	6.02488e-10	-1.65472e-10	-1.34609	8.14238e-05	-1.65472e-10	-1.33477
17065240	rs73153264	3.80434e-10	-1.66206	-2.96935e-10	3.75879e-10	-1.81789	-2.96935e-10	4.77519e-05	-1.86841	-2.96935e-10
17065293	rs6803135	2.60783e-10	-0.638703	-1.40098	9.33636e-11	-1.83025	-1.3804	1.74133e-05	-1.52343	-1.35377
17066421	rs9844888	7.58998e-08	4.56291	-0.929119	3.7463e-10	-0.972707	-0.84851	5.23501e-05	-1.00385	-0.772631
17066846	rs75464553	5.49601e-10	-1.65472e-10	-1.29419	6.03927e-10	-1.65472e-10	-1.3437	8.18161e-05	-1.65472e-10	-1.32996
17067085	rs6442662	3.19573e-10	-1.83639	-2.96935e-10	4.48893e-10	-1.64037	-2.96935e-10	5.30836e-05	-1.76257	-2.96935e-10
17067971	rs3935970	2.1167e-08	2.71813	-0.361311	8.05987e-10	-0.673917	-0.38117	5.22791e-05	-1.35367	-0.424166
17068213	rs7634374	2.12967e-10	-0.84037	-1.40187	9.00253e-11	-1.86535	-1.38171	1.56494e-05	-1.62791	-1.35609
17068563	rs4295151	1.31909e-07	5.48174	-1.29525	4.91933e-10	-0.327393	-1.22142	5.21753e-05	-0.590548	-1.18928
17068576	rs4596131	1.31546e-07	5.48174	-1.29801	4.90235e-10	-0.327393	-1.22488	5.19813e-05	-0.590548	-1.193
17069239	rs17043015	5.2158e-10	-1.65472e-10	-1.34652	6.03249e-10	-1.65472e-10	-1.34482	8.1891e-05	-1.65472e-10	-1.32905
17070317	rs6796352	2.16223e-10	-0.827294	-1.39977	9.0311e-11	-1.86516	-1.37873	1.57242e-05	-1.62757	-1.35166
17070519	rs62247182	2.20087e-08	2.80313	-0.407313	8.04552e-10	-0.630134	-0.426736	5.14761e-05	-1.32454	-0.468772
17070582	rs6809087	1.25987e-07	5.43207	-1.29152	5.06997e-10	-0.303819	-1.21483	5.15083e-05	-0.61025	-1.18244
17070859	rs61413357	1.0398e-10	-1.78655	-1.17262	1.06013e-10	-1.81741	-1.26618	1.40814e-05	-1.86237	-1.22721
17070872	rs6797029	1.39199e-07	5.52612	-1.28584	4.98278e-10	-0.328282	-1.20771	5.28526e-05	-0.592131	-1.1748
17071977	rs11128813	2.83579e-10	-0.567922	-1.38796	9.62781e-11	-1.81767	-1.36224	1.83541e-05	-1.49247	-1.33211
17072651	rs11717649	2.83159e-10	-0.567922	-1.38945	9.60909e-11	-1.81767	-1.36419	1.83105e-05	-1.49247	-1.33449
17072798	rs142884980	5.52193e-10	-1.65472e-10	-1.28948	6.06222e-10	-1.65472e-10	-1.33991	8.19634e-05	-1.65472e-10	-1.32816
17072997	rs4535211	1.38605e-07	5.52612	-1.29012	4.94774e-10	-0.328282	-1.21477	5.25386e-05	-0.592131	-1.18076
17073032	rs4383507	2.83159e-10	-0.567922	-1.38945	9.60909e-11	-1.81767	-1.36419	1.83105e-05	-1.49247	-1.33449
17073135	rs118020548	4.76637e-09	-1.65472e-10	0.865962	4.96367e-09	-1.65472e-10	0.762747	0.000772694	-1.65472e-10	0.915449
17073167	rs75806708	3.98128e-09	0.685981	-2.96935e-10	6.66561e-10	-1.24502	-2.96935e-10	0.000133695	-0.838876	-2.96935e-10
17073965	rs9834723	1.5673e-08	2.49634	-0.440021	6.66268e-10	-0.786336	-0.459127	4.5005e-05	-1.42719	-0.500467
17074263	rs11128814	2.92205e-10	-0.538468	-1.38745	9.69214e-11	-1.8109	-1.36235	1.86683e-05	-1.47633	-1.33128
17074281	rs17272789	4.34879e-10	-1.52831	-2.96935e-10	3.57916e-10	-1.86686	-2.96935e-10	4.70188e-05	-1.88389	-2.96935e-10
17074577	rs114752817	4.16387e-09	0.730823	-2.96935e-10	4.19751e-09	0.595091	-2.96935e-10	0.000476318	0.431652	-2.96935e-10
17074871	rs12108065	1.08215e-10	-1.50152	-1.41774	9.63058e-11	-1.77803	-1.4016	1.57864e-05	-1.59014	-1.38515
17075059	rs62247183	2.7598e-10	-0.595596	-1.38745	9.56795e-11	-1.8238	-1.36235	1.80951e-05	-1.50751	-1.33128
17075768	rs12491516	1.22759e-10	-1.375	-1.41816	1.00428e-10	-1.73486	-1.40285	1.69954e-05	-1.5153	-1.3862
17076273	rs76205657	2.08527e-09	-1.65472e-10	0.039275	2.43301e-09	-1.65472e-10	0.0497303	0.000287836	-1.65472e-10	-0.0720429
17076336	rs145523694	4.85105e-10	-1.65472e-10	-1.41901	5.60835e-10	-1.65472e-10	-1.41773	7.45168e-05	-1.65472e-10	-1.42341
17076418	rs4402923	2.50602e-10	-0.693581	-1.38593	9.39917e-11	-1.84357	-1.36038	1.72179e-05	-1.55962	-1.32886
17076560	rs7648912	1.04003e-10	-1.54509	-1.41386	9.47339e-11	-1.80039	-1.39569	1.53227e-05	-1.62818	-1.37692
17076726	rs140746311	3.11034e-10	-1.86348	-2.96935e-10	4.90432e-10	-1.55187	-2.96935e-10	5.96406e-05	-1.6461	-2.96935e-10
17076971	rs7649318	3.78571e-10	-1.66697	-2.96935e-10	3.78747e-10	-1.81029	-2.96935e-10	4.75815e-05	-1.87199	-2.96935e-10
17077268	rs17272796	1.49161e-07	5.61354	-1.30413	5.06074e-10	-0.288082	-1.23239	5.3473e-05	-0.555474	-1.19978
17077731	rs7652293	1.41466e-08	2.49634	-0.542483	6.02e-10	-0.786336	-0.560562	4.07557e-05	-1.42719	-0.599644
17078102	rs62247184	4.63225e-10	-1.46516	-2.96935e-10	4.457e-10	-1.64751	-2.96935e-10	4.69831e-05	-1.88465	-2.96935e-10
17078324	rs56060350	1.79403e-08	2.80313	-0.6117	6.56375e-10	-0.630134	-0.630289	4.2168e-05	-1.32454	-0.668228
17078430	rs4289331	3.05559e-10	-0.493782	-1.38745	9.58194e-11	-1.82234	-1.36235	1.82957e-05	-1.49649	-1.33128
17078640	rs4353792	1.27879e-07	5.47557	-1.32011	4.78265e-10	-0.324078	-1.25291	4.96301e-05	-0.607782	-1.22205
17078840	rs17272810	2.27405e-08	2.94558	-0.517059	7.76287e-10	-0.555926	-0.536707	4.85688e-05	-1.27461	-0.576848
17079201	rs4685420	2.26152e-07	6.04817	-1.32258	5.84206e-10	-0.120809	-1.25609	6.01868e-05	-0.411469	-1.22551
17079262	rs4684308	2.99308e-10	-0.508665	-1.39324	9.47987e-11	-1.82546	-1.36994	1.79835e-05	-1.50433	-1.34065
17079769	rs4423750	2.26152e-07	6.04817	-1.32258	5.84206e-10	-0.120809	-1.25609	6.01868e-05	-0.411469	-1.22551
17080496	rs79342012	1.57787e-09	-1.65472e-10	-0.239544	1.56733e-09	-1.65472e-10	-0.390024	0.000176407	-1.65472e-10	-0.561642
17080974	rs12497667	2.50912e-07	6.14808	-1.3186	5.98863e-10	-0.102687	-1.24944	6.28455e-05	-0.373983	-1.21977
17081116	rs7617672	2.70531e-07	6.23459	-1.32983	6.32303e-10	-0.0323293	-1.26546	6.46001e-05	-0.330514	-1.2357
17081577	rs10510469	1.09832e-08	1.70075	-2.96935e-10	4.57986e-10	-1.62032	-2.96935e-10	5.45898e-05	-1.73459	-2.96935e-10
17081619	rs79980806	3.03242e-10	-0.493782	-1.39506	9.49315e-11	-1.82234	-1.37166	1.80702e-05	-1.49649	-1.34369
17082839	rs118018913	6.4086e-10	0.0748951	-1.21546	1.23591e-10	-1.65047	-1.2797	1.64626e-05	-1.66891	-1.26443
17083048	rs12487288	2.17377e-07	6.00546	-1.31945	5.74772e-10	-0.140915	-1.25227	5.92632e-05	-0.429839	-1.22261
17083709	rs6762816	2.36746e-07	6.09575	-1.32439	5.95983e-10	-0.0983319	-1.25861	6.1193e-05	-0.390921	-1.22948
17083824	rs4577450	3.07617e-10	-0.49377	-1.38075	9.69137e-11	-1.81948	-1.35385	1.86113e-05	-1.48895	-1.32172
17084057	rs56386177	3.83871e-10	-1.65307	-2.96935e-10	3.7581e-10	-1.81807	-2.96935e-10	4.7435e-05	-1.87507	-2.96935e-10
17084076	rs143856202	5.40368e-10	-1.65472e-10	-1.31113	6.06257e-10	-1.65472e-10	-1.33985	8.34424e-05	-1.65472e-10	-1.31028
17084316	rs76080765	5.36e-10	-1.65472e-10	-1.31924	6.10933e-10	-1.65472e-10	-1.33217	8.28815e-05	-1.65472e-10	-1.31702
17084900	rs13080108	2.05812e-07	5.95815	-1.32681	5.56852e-10	-0.163118	-1.26174	5.74806e-05	-0.450113	-1.23287
17085315	rs17043036	4.83675e-10	-1.65472e-10	-1.42196	5.57947e-10	-1.65472e-10	-1.42289	7.44895e-05	-1.65472e-10	-1.42378
17085670	rs17272817	1.618e-08	2.77373	-0.685572	6.00969e-10	-0.645321	-0.703291	3.88744e-05	-1.33468	-0.739421
17085754	rs11926952	2.04835e-07	5.95815	-1.33157	5.53429e-10	-0.163118	-1.2679	5.70969e-05	-0.450113	-1.23957
17086118	rs12630448	5.47312e-10	-1.65472e-10	-1.29836	6.33134e-10	-1.65472e-10	-1.29647	8.62907e-05	-1.65472e-10	-1.27671
17086678	rs35319117	2.14372e-07	6.01003	-1.33794	5.47388e-10	-0.167393	-1.2746	5.76186e-05	-0.433513	-1.24708
17087383	rs6789069	2.0748e-08	3.03148	-0.694656	7.1117e-10	-0.472012	-0.708231	4.34613e-05	-1.21708	-0.745479
17087834	rs4452307	4.12354e-10	-1.58149	-2.96935e-10	3.64344e-10	-1.84906	-2.96935e-10	4.70212e-05	-1.88384	-2.96935e-10
17088399	rs75197137	8.69511e-10	-1.65472e-10	-0.835447	1.14476e-09	-1.65472e-10	-0.704202	0.000143355	-1.65472e-10	-0.76911
17089009	rs17272831	1.40333e-08	2.80313	-0.85732	5.16845e-10	-0.630134	-0.869278	3.33774e-05	-1.32454	-0.90201
17089124	rs78403145	6.16139e-10	-1.17991	-2.96935e-10	3.57651e-10	-1.8676	-2.96935e-10	4.72999e-05	-1.87792	-2.96935e-10
17089195	rs77217210	7.29607e-10	0.0224239	-1.0333	1.41805e-10	-1.6693	-1.1234	1.90295e-05	-1.68691	-1.10153
17089474	rs13066204	8.7132e-08	5.12027	-1.34847	1.04299e-09	0.57006	-1.36737	4.18551e-05	-0.63341	-1.36681
17090334	rs4685421	2.09012e-07	5.96271	-1.31594	5.50452e-10	-0.189423	-1.24699	5.83776e-05	-0.453759	-1.21374
17090792	rs114331026	2.37199e-10	-1.39118	-0.7433	2.85076e-10	-1.30606	-0.788343	2.97185e-05	-1.5167	-0.825967
17091454	rs62247186	3.2073e-10	-0.478805	-1.35397	1.00483e-10	-1.81621	-1.32095	1.9543e-05	-1.48095	-1.28087
17091521	rs112011238	1.58995e-10	-1.11206	-1.42244	8.66336e-11	-1.86253	-1.42293	1.13762e-05	-1.88041	-1.4225
17091601	rs55748719	1.91129e-07	5.91099	-1.35367	5.26751e-10	-0.185176	-1.29525	5.43311e-05	-0.470242	-1.26909
17092898	rs13096536	1.55287e-08	2.80313	-0.75606	5.71333e-10	-0.630134	-0.769048	3.67902e-05	-1.32454	-0.804657
17093469	rs117993122	6.12429e-10	-1.65472e-10	-1.18595	7.07631e-10	-1.65472e-10	-1.18523	9.68552e-05	-1.65472e-10	-1.16122
17093538	rs13058764	2.11661e-07	6.01003	-1.35067	5.38102e-10	-0.167393	-1.29171	5.64903e-05	-0.433513	-1.26685
17093622	rs62247188	1.54495e-10	-1.19984	-1.36337	1.16273e-10	-1.66154	-1.32967	2.57351e-05	-1.19321	-1.29337
17093626	rs13059347	1.93553e-07	5.92025	-1.35032	5.16849e-10	-0.209127	-1.29028	5.44053e-05	-0.471857	-1.26612
17094306	rs78539079	2.95471e-10	-0.552813	-1.36199	9.80348e-11	-1.83176	-1.33007	1.85428e-05	-1.52014	-1.29421
17094361	rs11128815	2.01879e-07	5.96271	-1.35067	5.26377e-10	-0.189423	-1.29171	5.53581e-05	-0.453759	-1.26685
17094373	rs11128816	7.08343e-10	0.0339593	-1.07441	5.97435e-10	-0.425461	-0.929049	7.51553e-05	-0.50705	-0.907827
17094495	rs180737108	6.85279e-10	-1.65472e-10	-1.07355	8.01118e-10	-1.65472e-10	-1.06115	0.000110995	-1.65472e-10	-1.02495
17094561	rs10865746	2.03498e-07	5.97483	-1.35479	5.25857e-10	-0.184846	-1.29728	5.76549e-05	-0.407034	-1.27292
17094817	rs142548216	1.82391e-09	-1.65472e-10	-0.0946423	2.33645e-09	-1.65472e-10	0.00923406	0.0003581	-1.65472e-10	0.146378
17094906	rs11128817	6.39699e-10	0.0315566	-1.17394	1.25976e-10	-1.66622	-1.24484	1.68205e-05	-1.68396	-1.22787
17095175	rs12487053	3.25538e-08	2.78727	-2.96935e-10	5.90203e-10	-1.36669	-2.96935e-10	6.85553e-05	-1.50679	-2.96935e-10
17095401	rs9985404	2.00536e-07	5.96271	-1.35734	5.21739e-10	-0.189423	-1.30056	5.48849e-05	-0.453759	-1.27544
17096571	rs145552901	4.83485e-10	-1.65472e-10	-1.42236	5.57364e-10	-1.65472e-10	-1.42394	7.46136e-05	-1.65472e-10	-1.42211
17097254	rs4131153	2.95016e-10	-0.56737	-1.34898	9.92158e-11	-1.83463	-1.31523	1.87475e-05	-1.52774	-1.27564
17097320	rs79351714	4.87268e-10	-1.41456	-2.96935e-10	3.52525e-10	-1.88203	-2.96935e-10	4.75293e-05	-1.87309	-2.96935e-10
17097754	rs73151352	3.82078e-10	-1.65775	-2.96935e-10	3.76768e-10	-1.81552	-2.96935e-10	4.74815e-05	-1.87409	-2.96935e-10
17098431	rs76717897	3.17691e-10	-1.8423	-2.96935e-10	3.52532e-10	-1.88201	-2.96935e-10	4.811e-05	-1.86094	-2.96935e-10
17098500	rs4561816	1.80563e-07	5.87321	-1.37275	4.9004e-10	-0.230883	-1.32179	5.11179e-05	-0.491829	-1.30847
17098761	rs57955299	3.82984e-10	-1.65538	-2.96935e-10	3.76279e-10	-1.81682	-2.96935e-10	4.74576e-05	-1.8746	-2.96935e-10
17099309	rs7610811	1.72411e-07	5.831	-1.37675	4.77962e-10	-0.25034	-1.32728	4.99889e-05	-0.50968	-1.31295
17100068	rs73151357	4.51677e-10	-1.49041	-2.96935e-10	3.55314e-10	-1.87415	-2.96935e-10	4.71441e-05	-1.88122	-2.96935e-10
17100488	rs62247190	2.69559e-10	-0.653452	-1.35314	9.74068e-11	-1.84811	-1.32015	1.79652e-05	-1.56413	-1.28187
17101323	rs116751518	1.52768e-09	-0.271871	-2.96935e-10	4.3496e-10	-1.6719	-2.96935e-10	5.80085e-05	-1.67384	-2.96935e-10
17101804	rs114439435	8.32809e-10	0.102641	-0.981215	1.52603e-10	-1.64179	-1.07752	2.04881e-05	-1.66052	-1.05407
17102168	rs35100600	1.03358e-08	2.74986	-1.10986	3.87087e-10	-0.669757	-1.11875	2.55231e-05	-1.35195	-1.1429
17102769	rs151044895	8.36777e-10	0.111038	-0.984858	1.5256e-10	-1.63885	-1.08075	2.04778e-05	-1.6577	-1.0574
17103862	rs140318832	3.34097e-08	-1.65472e-10	2.81322	3.22141e-08	-1.65472e-10	2.633	0.00443582	-1.65472e-10	2.66303
17104892	rs75339351	1.54997e-09	-0.257389	-2.96935e-10	4.37263e-10	-1.66662	-2.96935e-10	5.83142e-05	-1.66859	-2.96935e-10
17105386	rs77310622	5.69621e-10	-1.65472e-10	-1.25841	6.37663e-10	-1.65472e-10	-1.28934	8.84371e-05	-1.65472e-10	-1.25214
17105406	rs141517924	7.50999e-10	-1.65472e-10	-0.981974	8.83745e-10	-1.65472e-10	-0.962986	0.000113292	-1.65472e-10	-1.00447
17105635	rs6777357	2.65126e-10	-0.667437	-1.35573	9.68839e-11	-1.85049	-1.32316	1.77916e-05	-1.57125	-1.28446
17106027	rs4334629	7.91936e-07	7.37542	-1.39656	1.11971e-09	0.693441	-1.41977	8.72339e-05	0.157698	-1.42354
17107946	rs115058085	3.62691e-10	-1.70983	-2.96935e-10	3.86875e-10	-1.78905	-2.96935e-10	5.87274e-05	-1.66153	-2.96935e-10
17108579	rs116609425	4.39758e-10	-0.229629	-1.28752	1.05713e-10	-1.74807	-1.33836	1.40962e-05	-1.76202	-1.32651
17109026	rs78893036	5.04438e-10	-1.65472e-10	-1.37993	5.94725e-10	-1.65472e-10	-1.35906	8.09217e-05	-1.65472e-10	-1.34095
17109339	rs3796299	2.85808e-10	-0.569285	-1.37877	9.58729e-11	-1.83246	-1.35167	1.80926e-05	-1.52051	-1.31843
17109642	rs144847533	3.92366e-10	-1.63118	-2.96935e-10	3.78094e-10	-1.81201	-2.96935e-10	6.33633e-05	-1.58555	-2.96935e-10
17110525	rs114750980	1.31096e-09	-0.42486	-2.96935e-10	4.2378e-10	-1.69794	-2.96935e-10	5.28405e-05	-1.76716	-2.96935e-10
17110740	rs76069262	5.85687e-10	-1.23059	-2.96935e-10	3.60876e-10	-1.85862	-2.96935e-10	4.7584e-05	-1.87194	-2.96935e-10
17110874	rs4685422	1.01796e-06	7.63039	-1.40045	1.23581e-09	0.793523	-1.4212	9.78052e-05	0.272421	-1.42388
17113315	rs34704046	6.96769e-08	4.93484	-1.38659	8.9056e-10	0.444178	-1.39948	3.70137e-05	-0.724031	-1.39911
17114036	rs6775709	1.11861e-05	10.0505	-1.42366	8.20363e-10	0.381448	-1.41886	8.98354e-05	0.172499	-1.40895
17114040	rs150469756	6.04123e-10	0.0148826	-1.21448	1.21079e-10	-1.67183	-1.27889	1.61437e-05	-1.68934	-1.26357
17114053	rs11721224	2.91852e-10	-0.540209	-1.38692	9.5348e-11	-1.82732	-1.36231	1.76169e-05	-1.53364	-1.33194
17114920	rs4685423	2.68904e-10	-0.611936	-1.39709	9.27902e-11	-1.84135	-1.37547	1.67259e-05	-1.56981	-1.34767
17115122	rs36118680	7.35496e-08	5.0049	-1.40257	9.84411e-10	0.556876	-1.41199	3.80704e-05	-0.683268	-1.41173
17116059	rs62247256	2.72115e-10	-0.626041	-1.37111	9.56961e-11	-1.84392	-1.34206	1.73009e-05	-1.5768	-1.30687
17116215	rs73025690	7.47693e-09	1.3162	-2.96935e-10	1.90616e-09	-0.194308	-2.96935e-10	0.000211855	-0.378534	-2.96935e-10
17116384	rs9637429	5.68694e-07	7.05413	-1.40641	9.07958e-10	0.486988	-1.42295	7.6323e-05	0.0243097	-1.42377
17117107	rs79532008	2.01652e-09	-1.65472e-10	0.00574801	1.94237e-09	-1.65472e-10	-0.17549	0.000222876	-1.65472e-10	-0.327817
17117707	rs13097797	7.18486e-08	4.93484	-1.3559	9.13752e-10	0.444178	-1.37377	3.79837e-05	-0.724031	-1.37325
17117747	rs4685424	2.77382e-10	-0.583485	-1.3945	9.36138e-11	-1.83597	-1.37201	1.70391e-05	-1.55558	-1.34334
17118168	rs13059760	7.1752e-08	4.93484	-1.35724	9.12698e-10	0.444178	-1.37493	3.79396e-05	-0.724031	-1.37441
17118414	rs76916915	2.72072e-10	-0.59775	-1.39956	9.27259e-11	-1.8387	-1.37881	1.67739e-05	-1.56273	-1.35188
17118547	rs62247257	7.22679e-08	4.9424	-1.35764	9.17392e-10	0.449652	-1.37527	3.76172e-05	-0.73222	-1.37475
17118659	rs117082273	5.11853e-10	-1.65472e-10	-1.36534	5.72796e-10	-1.65472e-10	-1.39663	7.70667e-05	-1.65472e-10	-1.38976
17118910	rs4685425	2.76664e-10	-0.583485	-1.39709	9.32904e-11	-1.83597	-1.37547	1.69656e-05	-1.55558	-1.34767
17119238	rs4685426	1.50931e-05	10.2949	-1.36854	9.5497e-10	0.515676	-1.40115	9.76707e-05	0.262149	-1.41498
17120206	rs13062572	1.07597e-07	5.38298	-1.40021	1.21657e-09	0.76685	-1.41021	4.61442e-05	-0.492726	-1.40994
17120383	rs142167142	1.01565e-09	0.102507	-0.782599	1.8229e-10	-1.64184	-0.899715	2.46042e-05	-1.66057	-0.87095
17120556	rs115056110	7.92238e-10	0.0933185	-1.02183	1.46755e-10	-1.64505	-1.11334	1.96815e-05	-1.66365	-1.09111
17121122	rs189535840	3.10288e-10	-1.86588	-2.96935e-10	4.03939e-10	-1.74589	-2.96935e-10	5.13454e-05	-1.79586	-2.96935e-10
17121692	rs6772001	2.16505e-10	-1.34186	-0.883908	1.50076e-10	-1.87852	-0.857493	1.85104e-05	-1.8738	-0.942302
17121886	rs13089569	7.10433e-08	4.98038	-1.41271	2.42754e-09	1.44989	-1.40241	7.85134e-05	0.0328733	-1.40404
17121931	rs6772050	1.77154e-10	-1.32854	-1.09782	1.20427e-10	-1.87889	-1.07722	1.51477e-05	-1.87376	-1.14283
17123679	rs6778725	7.87467e-10	-0.0362328	-0.898324	5.2463e-10	-0.712006	-0.772456	6.24967e-05	-0.846661	-0.752658
17124088	rs80236304	3.14262e-10	-1.85315	-2.96935e-10	3.56825e-10	-1.86991	-2.96935e-10	4.93562e-05	-1.83537	-2.96935e-10
17124103	rs73029118	3.49929e-10	-1.74565	-2.96935e-10	5.4953e-10	-1.43809	-2.96935e-10	6.22388e-05	-1.60346	-2.96935e-10
17124246	rs139046275	3.68053e-10	-1.69515	-2.96935e-10	3.54771e-10	-1.87568	-2.96935e-10	4.6995e-05	-1.88439	-2.96935e-10
17124383	rs117337022	4.88938e-10	-1.65472e-10	-1.41114	5.60012e-10	-1.65472e-10	-1.4192	7.53573e-05	-1.65472e-10	-1.41219
17124384	rs4618210	1.60145e-07	5.78045	-1.39999	2.65233e-09	1.50067	-1.36463	0.00017673	0.79162	-1.35143
17124462	rs4685427	1.83316e-07	5.9102	-1.39461	3.04312e-09	1.62979	-1.35631	0.000194492	0.878219	-1.34226
17124737	rs62247258	3.19763e-10	-0.427021	-1.40878	1.18547e-10	-1.57716	-1.39468	2.2198e-05	-1.26536	-1.36907
17124789	rs146876303	5.44732e-10	-1.30308	-2.96935e-10	4.1635e-10	-1.71563	-2.96935e-10	4.82917e-05	-1.85717	-2.96935e-10
17125525	rs79149889	7.08747e-10	0.146324	-1.1862	1.40118e-10	-1.57081	-1.23385	2.40987e-05	-1.35744	-1.19484
17126246	rs34937985	8.81854e-07	7.15736	-1.07096	4.12392e-09	1.72128	-1.14387	0.000152541	0.39317	-1.10017
17126551	rs62248160	3.0504e-10	-0.47818	-1.40476	1.16461e-10	-1.60041	-1.38919	2.16336e-05	-1.29855	-1.36164
17126554	rs138184011	8.24029e-10	-1.65472e-10	-0.889173	1.00375e-09	-1.65472e-10	-0.835652	0.000121768	-1.65472e-10	-0.93232
17126696	rs62248161	3.09233e-10	-0.46348	-1.4058	1.17069e-10	-1.59378	-1.39061	2.17987e-05	-1.28905	-1.36354
17126705	rs62248162	2.46125e-10	-0.675046	-1.42249	1.06023e-10	-1.65972	-1.42378	1.82528e-05	-1.41226	-1.41786
17126825	rs13077235	2.13959e-07	5.99966	-1.3295	4.13816e-09	1.93374	-1.35289	0.000118137	0.38725	-1.34984
17126846	rs4685428	2.10843e-07	6.04603	-1.39053	3.3548e-09	1.72119	-1.3502	0.000212343	0.959323	-1.33556
17127192	rs185246780	7.00313e-10	0.099642	-1.15149	1.41949e-10	-1.589	-1.20269	2.43517e-05	-1.38109	-1.16074
17127569	rs6442667	2.02861e-07	6.00396	-1.38707	3.14184e-09	1.64975	-1.34434	0.000206117	0.924351	-1.33034
17127786	rs4563393	2.20754e-07	6.09808	-1.39665	3.29854e-09	1.71284	-1.35876	0.000214653	0.980624	-1.34604
17128929	rs74283406	5.6708e-10	-0.0695812	-1.1933	1.28376e-10	-1.652	-1.24019	2.15025e-05	-1.46447	-1.2018
17129230	rs76403447	8.03219e-10	0.28638	-1.20113	1.46297e-10	-1.51434	-1.24718	2.5534e-05	-1.28494	-1.20949
17129389	rs149835290	2.46797e-09	-1.65472e-10	0.207772	2.55027e-09	-1.65472e-10	0.0968015	0.000436557	-1.65472e-10	0.344485
17129652	rs17043079	6.21105e-10	0.0784089	-1.25029	1.28943e-10	-1.59716	-1.29062	2.18679e-05	-1.39176	-1.25765
17129836	rs9841482	2.54022e-10	-1.35872	-0.707241	1.79426e-10	-1.88053	-0.676857	2.17105e-05	-1.88187	-0.774764
17130254	rs74345114	3.67922e-10	-1.69551	-2.96935e-10	3.7697e-10	-1.81499	-2.96935e-10	4.69848e-05	-1.88461	-2.96935e-10
17130764	rs13069447	6.97404e-10	-1.05601	-2.96935e-10	3.95782e-10	-1.76629	-2.96935e-10	5.3953e-05	-1.74632	-2.96935e-10
17131082	rs13073832	6.11007e-08	4.79438	-1.37748	2.2295e-09	1.35577	-1.39339	6.55625e-05	-0.160049	-1.39138
17131210	rs9822682	2.79364e-10	-1.30121	-0.669651	1.86265e-10	-1.8815	-0.638489	2.25907e-05	-1.87793	-0.738966
17131421	rs35185988	1.56118e-07	5.62622	-1.27123	3.36427e-09	1.67523	-1.30142	0.000102093	0.188885	-1.29743
17131501	rs11549706	1.87356e-07	5.90282	-1.36544	3.75223e-09	1.86644	-1.38349	0.000108707	0.335407	-1.38119
17132005	rs11549705	2.23527e-10	-1.30121	-0.892635	1.48299e-10	-1.8815	-0.866431	1.82828e-05	-1.87793	-0.950541
17132170	rs6791174	2.71396e-10	-1.30562	-0.694184	1.8194e-10	-1.87995	-0.663528	2.21219e-05	-1.87553	-0.762335
17132211	rs145506736	6.1271e-10	-1.18549	-2.96935e-10	4.44707e-10	-1.64974	-2.96935e-10	4.97522e-05	-1.82738	-2.96935e-10
17132561	rs137926116	3.04781e-10	-1.88378	-2.96935e-10	3.78452e-10	-1.81107	-2.96935e-10	4.81344e-05	-1.86044	-2.96935e-10
17134357	rs11716021	3.57822e-07	6.44161	-1.2572	4.75776e-09	1.89783	-1.17745	0.000307714	1.1349	-1.14017
17134599	rs17043092	3.29921e-10	-0.436567	-1.36796	9.86387e-11	-1.7662	-1.3895	1.52897e-05	-1.62927	-1.37798
17134991	rs79483464	3.55869e-10	-0.369997	-1.35882	1.0132e-10	-1.74662	-1.38225	1.58613e-05	-1.60088	-1.36967
17135184	rs9881375	3.75931e-09	1.83879	-1.21017	1.1081e-09	0.419879	-1.15663	4.23126e-05	-0.784115	-1.20523
17135295	rs35216408	2.32992e-07	6.15978	-1.4044	1.91242e-09	1.22722	-1.41825	6.70576e-05	-0.11547	-1.41341
17135484	rs79037197	1.94784e-10	-1.33893	-0.992553	1.32547e-10	-1.87825	-0.981967	1.6759e-05	-1.88197	-1.03353
17135509	rs35545382	7.36705e-08	5.02316	-1.41918	2.29746e-09	1.41554	-1.42314	6.5524e-05	-0.129228	-1.42279
17135597	rs6765957	3.33986e-07	6.35915	-1.24368	4.07668e-09	1.7274	-1.16152	0.000249659	0.908945	-1.12328
17136151	rs6804793	5.77714e-10	-0.184516	-1.05978	8.42142e-10	-0.0658123	-0.945394	6.82706e-05	-0.595405	-0.91555
17137053	rs115661747	2.71732e-08	2.60661	-2.96935e-10	2.12353e-09	-0.0863198	-2.96935e-10	0.000290114	-0.0641605	-2.96935e-10
17137090	rs58238441	5.61266e-10	0.148038	-1.42122	1.51921e-10	-1.30874	-1.41505	3.21454e-05	-0.866881	-1.39728
17137452	rs55852242	1.22068e-08	2.77625	-0.969874	2.78044e-10	-1.17955	-0.939821	3.0338e-05	-1.41213	-0.909907
17137754	rs185957994	3.06018e-10	-1.87973	-2.96935e-10	4.28834e-10	-1.68609	-2.96935e-10	5.24788e-05	-1.77402	-2.96935e-10
17138026	rs6808782	5.71324e-10	0.166831	-1.42225	1.42536e-10	-1.37076	-1.4168	3.10222e-05	-0.899065	-1.40067
17141588	rs4685431	9.39388e-11	-1.6418	-1.41893	9.3758e-11	-1.79571	-1.41073	1.31177e-05	-1.76905	-1.39142
17141708	rs78392644	8.89621e-11	-1.69146	-1.42371	1.40462e-10	-1.3796	-1.42262	2.31478e-05	-1.16867	-1.42386
17142499	rs148858948	4.38005e-10	-1.52115	-2.96935e-10	3.5621e-10	-1.87163	-2.96935e-10	4.96564e-05	-1.82931	-2.96935e-10
17142900	rs62248169	8.37126e-11	-1.76033	-1.41566	8.78773e-11	-1.84928	-1.42194	1.18283e-05	-1.8407	-1.42324
17143621	rs11128818	6.24611e-08	4.86145	-1.42253	1.70543e-09	1.11835	-1.42393	5.84278e-05	-0.242737	-1.42391
17143664	rs62248170	9.54601e-11	-1.62433	-1.42034	9.46621e-11	-1.78338	-1.41346	1.32829e-05	-1.75355	-1.3944
17143678	rs117376650	3.37779e-10	-0.393764	-1.38722	9.84284e-11	-1.75373	-1.40409	1.53145e-05	-1.61112	-1.39452
17144062	rs75323244	3.36036e-10	-0.393764	-1.3924	9.80597e-11	-1.75373	-1.40785	1.5244e-05	-1.61112	-1.39913
17145628	rs9869851	9.45674e-11	-1.6451	-1.40896	1.55864e-10	-1.30619	-1.39199	2.57942e-05	-1.08173	-1.40256
17145899	rs114302444	3.10678e-10	-1.86462	-2.96935e-10	3.88847e-10	-1.78397	-2.96935e-10	4.69897e-05	-1.88451	-2.96935e-10
17146092	rs57138286	5.14713e-10	0.0624555	-1.42222	1.45756e-10	-1.34844	-1.41678	2.9287e-05	-0.956378	-1.40091
17147111	rs75651819	9.02918e-11	-1.67679	-1.42355	1.44457e-10	-1.35605	-1.41813	2.38488e-05	-1.14067	-1.42203
17147487	rs78895781	3.33861e-10	-0.392967	-1.39969	9.75868e-11	-1.7535	-1.41292	1.51518e-05	-1.61078	-1.40554
17147789	rs117236402	3.26008e-10	-0.402596	-1.41386	9.64805e-11	-1.75634	-1.42148	1.49102e-05	-1.61489	-1.41749
17147963	rs4684309	9.52772e-11	-1.62363	-1.42296	8.94697e-11	-1.83474	-1.41852	1.25056e-05	-1.80532	-1.40294
17148401	rs34162361	8.16786e-08	5.11503	-1.40786	2.20015e-09	1.36566	-1.41653	7.1569e-05	-0.0467984	-1.41697
17148832	rs76636603	4.87893e-10	-1.65472e-10	-1.41328	5.61715e-10	-1.65472e-10	-1.41616	7.51116e-05	-1.65472e-10	-1.41546
17149384	rs28520022	2.00088e-09	1.18073	-1.18276	3.37519e-10	-0.717488	-1.20805	3.18187e-05	-1.0416	-1.23278
17149601	rs4484178	4.80912e-10	-0.00381184	-1.42388	1.49427e-10	-1.31773	-1.42261	2.89658e-05	-0.954638	-1.41368
17149889	rs60617852	5.80742e-10	0.184828	-1.4239	1.54847e-10	-1.28334	-1.42138	3.16018e-05	-0.871307	-1.40991
17150697	rs55641789	4.91636e-10	0.0182813	-1.42392	1.27235e-10	-1.47864	-1.42248	2.50668e-05	-1.10102	-1.41187
17150738	rs9868443	1.13857e-10	-1.47231	-1.39613	9.14293e-11	-1.85976	-1.37183	1.17405e-05	-1.884	-1.38739
17150979	rs74340087	1.05404e-10	-1.52378	-1.4218	8.84785e-11	-1.84069	-1.42371	1.13849e-05	-1.87868	-1.42346
17151018	rs60043409	9.90629e-11	-1.59363	-1.41399	9.28306e-11	-1.81681	-1.39957	1.1676e-05	-1.86823	-1.40867
17151389	rs79483589	4.89434e-10	-1.65472e-10	-1.41013	5.71381e-10	-1.65472e-10	-1.3991	7.72034e-05	-1.65472e-10	-1.38799
17151432	rs116638220	9.07001e-10	-0.793234	-2.96935e-10	5.90919e-10	-1.36548	-2.96935e-10	7.74417e-05	-1.38491	-2.96935e-10
17151806	rs6796342	1.31407e-10	-1.4254	-1.29968	1.00998e-10	-1.87488	-1.25718	1.40481e-05	-1.87823	-1.21372
17152071	rs78991648	7.58242e-11	-1.85622	-1.41874	8.49577e-11	-1.88191	-1.42309	1.13614e-05	-1.88028	-1.42394
17152151	rs77781071	3.85152e-10	-1.64974	-2.96935e-10	3.97981e-10	-1.76075	-2.96935e-10	4.82706e-05	-1.85761	-2.96935e-10
17152293	rs17043104	5.54096e-10	-1.65472e-10	-1.28604	6.62123e-10	-1.65472e-10	-1.2517	8.83323e-05	-1.65472e-10	-1.25333
17152515	rs4685432	8.36905e-08	3.82564	-0.0941345	9.88248e-09	1.70227	-0.250902	0.000454971	0.643046	-0.257246
17152767	rs146093107	5.59771e-10	-1.65472e-10	-1.27585	6.57343e-10	-1.65472e-10	-1.25895	8.60427e-05	-1.65472e-10	-1.27959
17152925	rs117430659	7.2606e-10	-1.65472e-10	-1.01575	8.50703e-10	-1.65472e-10	-1.00109	0.000114298	-1.65472e-10	-0.995624
17153361	rs67163263	8.95094e-11	-1.70731	-1.40173	3.03818e-10	-0.620689	-1.41004	1.79795e-05	-1.44906	-1.39614
17153443	rs147625409	7.63215e-10	-1.65472e-10	-0.965838	8.93385e-10	-1.65472e-10	-0.952138	0.000132634	-1.65472e-10	-0.846837
17153457	rs116722347	2.37472e-09	0.169258	-2.96935e-10	5.87938e-10	-1.37053	-2.96935e-10	0.000100085	-1.12841	-2.96935e-10
17153730	rs17043106	4.83115e-10	-1.65472e-10	-1.42312	5.57617e-10	-1.65472e-10	-1.42348	7.46137e-05	-1.65472e-10	-1.42211
17153951	rs148814122	2.03465e-09	-1.65472e-10	0.0147017	2.77023e-09	-1.65472e-10	0.17953	0.000406677	-1.65472e-10	0.273584
17154909	rs76887703	5.30456e-10	-1.65472e-10	-1.32964	6.17254e-10	-1.65472e-10	-1.32187	8.30452e-05	-1.65472e-10	-1.31505
17155644	rs28427391	2.84959e-10	-0.527987	-1.42304	9.55389e-11	-1.76967	-1.41795	1.40779e-05	-1.66602	-1.4238
17155751	rs118100324	7.22893e-10	-1.65472e-10	-1.02012	8.70736e-10	-1.65472e-10	-0.977816	0.000118137	-1.65472e-10	-0.962585
17155954	rs74392852	4.83779e-10	-1.65472e-10	-1.42175	5.57554e-10	-1.65472e-10	-1.4236	7.55758e-05	-1.65472e-10	-1.4093
17156050	rs117975875	5.02103e-10	-1.65472e-10	-1.38457	5.83323e-10	-1.65472e-10	-1.37841	7.82805e-05	-1.65472e-10	-1.37414
17156065	rs60186499	4.82721e-10	-1.65472e-10	-1.42394	5.58491e-10	-1.65472e-10	-1.42192	7.45117e-05	-1.65472e-10	-1.42348
17156101	rs56727898	6.35145e-10	-1.65472e-10	-1.14952	7.10836e-10	-1.65472e-10	-1.18071	0.000106565	-1.65472e-10	-1.06568
17156338	rs73153387	1.1565e-09	-1.65472e-10	-0.550223	1.26211e-09	-1.65472e-10	-0.606613	0.000206323	-1.65472e-10	-0.404989
17156483	rs73029130	5.94694e-10	-1.21533	-2.96935e-10	7.41286e-10	-1.13877	-2.96935e-10	9.52155e-05	-1.17829	-2.96935e-10
17156527	rs9844573	3.28306e-10	-0.385513	-1.42392	9.94222e-11	-1.72568	-1.4221	1.49409e-05	-1.6067	-1.42363
17156625	rs9862301	2.72525e-10	-0.571718	-1.42393	9.39352e-11	-1.78215	-1.4224	1.38476e-05	-1.68336	-1.42296
17156677	rs73153390	3.0701e-10	-1.32673	-0.549768	1.995e-10	-1.85384	-0.597502	4.30606e-05	-1.56841	-0.403419
17156679	rs115832099	4.15423e-10	-1.57408	-2.96935e-10	3.82661e-10	-1.80001	-2.96935e-10	5.55672e-05	-1.71684	-2.96935e-10
17157151	rs113723919	3.72841e-09	0.62036	-2.96935e-10	1.83461e-09	-0.232569	-2.96935e-10	0.000322539	0.0417903	-2.96935e-10
17157586	rs13317829	4.84841e-10	-1.65472e-10	-1.41956	5.63313e-10	-1.65472e-10	-1.41332	7.45904e-05	-1.65472e-10	-1.42242
17157902	rs7637546	1.50193e-09	-1.65472e-10	-0.288869	1.67393e-09	-1.65472e-10	-0.324223	0.000274565	-1.65472e-10	-0.119246
17157985	rs115488029	4.03556e-10	-1.60306	-2.96935e-10	3.9514e-10	-1.76792	-2.96935e-10	5.4088e-05	-1.74382	-2.96935e-10
17158243	rs73029135	3.12108e-10	-1.86003	-2.96935e-10	5.12941e-10	-1.50699	-2.96935e-10	7.45314e-05	-1.42321	-2.96935e-10
17158597	rs6796115	8.00918e-11	-1.81053	-1.40968	1.26627e-10	-1.49371	-1.41219	1.27511e-05	-1.79703	-1.39179
17158964	rs73153398	1.27037e-09	-1.65472e-10	-0.456315	1.41389e-09	-1.65472e-10	-0.493052	0.000229289	-1.65472e-10	-0.299452
17159142	rs73155303	1.0983e-09	-1.65472e-10	-0.601858	1.23947e-09	-1.65472e-10	-0.624716	0.000219246	-1.65472e-10	-0.344238
17159644	rs116374863	5.76676e-10	-1.65472e-10	-1.2461	6.62241e-10	-1.65472e-10	-1.25153	8.46877e-05	-1.65472e-10	-1.29546
17160078	rs13324570	1.02515e-10	-1.55739	-1.41598	1.72718e-10	-1.17913	-1.41636	2.19181e-05	-1.25768	-1.38944
17160352	rs60331357	2.10717e-09	-1.65472e-10	0.0497217	2.39846e-09	-1.65472e-10	0.035426	0.000484625	-1.65472e-10	0.448941
17160685	rs111966121	4.59841e-10	-1.4725	-2.96935e-10	5.02512e-10	-1.52754	-2.96935e-10	0.000108823	-1.04471	-2.96935e-10
17160907	rs73029136	4.72659e-10	-1.445	-2.96935e-10	4.84444e-10	-1.56415	-2.96935e-10	0.000108157	-1.05085	-2.96935e-10
17161442	rs60494904	4.67633e-10	-1.63504	0.179349	5.32456e-10	-1.62931	0.159652	0.000145595	-1.25786	0.504253
17161568	rs6442668	4.5394e-10	-1.52465	0.0392342	4.77954e-10	-1.59806	0.0204198	0.000143376	-1.11925	0.350286
17162038	rs7633382	5.60007e-10	-1.59883	0.323401	6.37337e-10	-1.59269	0.302835	0.0001804	-1.20119	0.661928
17162355	rs73155321	2.11082e-10	-1.33177	-0.91936	1.46508e-10	-1.82975	-0.930331	2.09178e-05	-1.73543	-0.958407
17162648	rs73155322	2.9518e-09	-1.65472e-10	0.386791	3.35603e-09	-1.65472e-10	0.371359	0.00069411	-1.65472e-10	0.808196
17162787	rs76388193	5.0844e-10	-1.65472e-10	-1.37203	6.00056e-10	-1.65472e-10	-1.35013	8.07995e-05	-1.65472e-10	-1.34246
17162953	rs115243305	5.16392e-10	-1.35651	-2.96935e-10	3.56285e-10	-1.87143	-2.96935e-10	5.04282e-05	-1.81388	-2.96935e-10
17163253	rs58667907	5.84019e-10	-1.65472e-10	-1.23344	6.70408e-10	-1.65472e-10	-1.23927	8.98534e-05	-1.65472e-10	-1.23626
17163324	rs139445360	1.7029e-09	-1.65472e-10	-0.16329	2.04861e-09	-1.65472e-10	-0.12224	0.000288655	-1.65472e-10	-0.0692008
17163961	rs57549561	1.7494e-10	-1.37096	-1.06797	1.21984e-10	-1.87802	-1.06525	1.69972e-05	-1.80215	-1.09924
17164510	rs73155328	6.326e-10	-1.32096	0.167417	1.03259e-09	-0.960218	0.152887	0.000349222	-0.411825	0.5331
17164793	rs59272997	2.0271e-10	-1.29934	-0.99226	1.40468e-10	-1.79977	-1.0024	2.24605e-05	-1.59436	-1.02832
17164861	rs67006761	6.60882e-10	-1.45405	0.34425	1.17515e-09	-1.00693	0.328933	0.000354537	-0.592314	0.728694
17165175	rs73029141	7.1575e-10	-1.47423	0.444179	1.25417e-09	-1.03584	0.422912	0.000365291	-0.62744	0.793702
17165356	rs111754211	3.20879e-10	-1.83231	-2.96935e-10	5.1047e-10	-1.51182	-2.96935e-10	4.79276e-05	-1.86474	-2.96935e-10
17165493	rs6442670	4.13757e-10	-1.5752	-0.00290022	7.4175e-10	-1.12621	-0.0119347	0.000204807	-0.754014	0.341648
17165890	rs7623647	3.67361e-10	-0.612064	-1.08497	3.49114e-10	-0.807495	-1.08426	0.000115417	-0.0453028	-0.940577
17166183	rs76590249	2.12831e-10	-0.947714	-1.29516	1.0773e-10	-1.774	-1.29353	1.68785e-05	-1.5947	-1.31369
17166504	rs17043111	7.61043e-10	-1.34663	0.377945	1.33674e-09	-0.911551	0.362382	0.00041373	-0.428595	0.719373
17166693	rs67728932	7.59913e-10	-1.35475	0.384577	1.33097e-09	-0.922479	0.368986	0.000411196	-0.441969	0.726606
17166819	rs67011618	7.52036e-10	-1.34663	0.36604	1.32098e-09	-0.911551	0.350529	0.000408392	-0.428595	0.706387
17167007	rs59863430	2.11518e-10	-1.32088	-0.92819	1.45738e-10	-1.82628	-0.939065	2.08594e-05	-1.72974	-0.966888
17167046	rs61030910	7.905e-10	-1.34663	0.415921	1.38825e-09	-0.911551	0.400195	0.000431217	-0.428595	0.760773
17167392	rs56836323	1.17561e-09	-1.33172	0.797881	2.06907e-09	-0.891528	0.779228	0.000665108	-0.404124	1.16964
17167904	rs11714055	9.37587e-10	-1.30897	0.548901	1.67402e-09	-0.861117	0.536945	0.000551863	-0.367044	0.94591
17168021	rs11710739	8.45322e-10	-1.34906	0.485397	1.48918e-09	-0.914812	0.473635	0.000482079	-0.432584	0.876259
17168337	rs11710851	1.02938e-09	-1.33172	0.665048	1.82324e-09	-0.891528	0.652745	0.00060387	-0.404124	1.07305
17168539	rs11718679	5.66259e-10	-1.61121	0.346883	9.01114e-10	-1.28755	0.344029	0.000293756	-0.811089	0.759404
17168722	rs116663774	4.91794e-10	-1.40532	-2.96935e-10	3.53896e-10	-1.87815	-2.96935e-10	4.95724e-05	-1.831	-2.96935e-10
17169162	rs113340756	2.66762e-10	-1.00907	-1.00795	1.4774e-10	-1.74669	-1.00501	2.23519e-05	-1.58571	-1.04182
17169249	rs144162388	3.05067e-10	-1.88285	-2.96935e-10	4.65197e-10	-1.60469	-2.96935e-10	4.76e-05	-1.8716	-2.96935e-10
17169364	rs112096400	2.03405e-10	-0.981985	-1.30619	1.05316e-10	-1.78557	-1.30463	1.63943e-05	-1.61363	-1.32387
17170045	rs115268470	2.0522e-10	-0.981985	-1.29731	1.06262e-10	-1.78557	-1.29568	1.65293e-05	-1.61363	-1.31567
17170165	rs116918940	9.20349e-11	-1.88378	-1.19743	1.11875e-10	-1.84106	-1.18871	1.46302e-05	-1.86924	-1.18211
17170231	rs6782651	8.75713e-10	-1.35353	0.525188	1.62346e-09	-0.868143	0.513304	0.000507471	-0.424908	0.919913
17170249	rs6769755	9.125e-10	-1.33172	0.544528	1.61681e-09	-0.891528	0.532585	0.000529232	-0.404124	0.941117
17170532	rs142366302	4.79618e-10	-1.43039	-2.96935e-10	5.80584e-10	-1.38312	-2.96935e-10	0.000104617	-1.08412	-2.96935e-10
17170585	rs111956599	2.09083e-10	-1.41716	-0.843488	1.61824e-10	-1.80852	-0.852126	2.53815e-05	-1.63997	-0.860441
17170702	rs61123938	3.35316e-10	-0.632666	-1.15564	3.0572e-10	-0.869478	-1.15501	0.000101787	-0.0857858	-1.02577
17170737	rs59185164	7.38003e-10	-1.33172	0.332288	1.3085e-09	-0.891528	0.321008	0.00041914	-0.404124	0.707895
17170783	rs11707414	7.33648e-10	-1.33172	0.32637	1.3008e-09	-0.891528	0.315109	0.000416416	-0.404124	0.701374
17170864	rs116354014	8.40355e-10	-0.869554	-2.96935e-10	3.77725e-10	-1.81299	-2.96935e-10	7.46392e-05	-1.42177	-2.96935e-10
17170888	rs11715102	7.14475e-10	-1.3392	0.307371	1.26365e-09	-0.901565	0.296172	0.000402818	-0.416384	0.680434
17171125	rs11708254	7.10979e-10	-1.33172	0.294983	1.26074e-09	-0.891528	0.283824	0.000402254	-0.404124	0.666774
17171187	rs11708262	7.02714e-10	-1.33172	0.283291	1.24613e-09	-0.891528	0.27217	0.0003971	-0.404124	0.653877
17171281	rs11716032	7.02714e-10	-1.33172	0.283291	1.24613e-09	-0.891528	0.27217	0.0003971	-0.404124	0.653877
17171387	rs11708326	6.98177e-10	-1.33172	0.276813	1.23811e-09	-0.891528	0.265713	0.000394272	-0.404124	0.64673
17171666	rs66792553	6.85675e-10	-1.33172	0.258745	1.21601e-09	-0.891528	0.247704	0.000386487	-0.404124	0.626788
17171684	rs73155357	6.26855e-10	-1.65472e-10	-1.16266	7.18857e-10	-1.65472e-10	-1.16949	9.63972e-05	-1.65472e-10	-1.16596
17171773	rs115590552	3.96519e-10	-1.62065	-2.96935e-10	5.27453e-10	-1.4791	-2.96935e-10	7.19852e-05	-1.45797	-2.96935e-10
17171837	rs67190947	3.72415e-10	-0.558883	-1.12449	3.05574e-10	-0.901143	-1.12382	0.000107225	-0.0714967	-0.988004
17171839	rs75607141	5.49647e-10	-1.65472e-10	-1.2941	6.23221e-10	-1.65472e-10	-1.31225	8.45646e-05	-1.65472e-10	-1.29692
17171859	rs150410492	4.83344e-10	-1.65472e-10	-1.42265	5.57883e-10	-1.65472e-10	-1.42301	7.46113e-05	-1.65472e-10	-1.42214
17172135	rs73155363	5.74814e-10	-1.65472e-10	-1.24933	6.60428e-10	-1.65472e-10	-1.25427	8.85804e-05	-1.65472e-10	-1.25052
17172842	rs74813347	4.95779e-10	-1.65472e-10	-1.39725	5.79181e-10	-1.65472e-10	-1.38554	7.55702e-05	-1.65472e-10	-1.40937
17173263	rs60449263	2.01437e-10	-1.25847	-1.03943	1.43168e-10	-1.73758	-1.04556	2.36036e-05	-1.52197	-1.05106
17173289	rs80174620	1.89375e-10	-1.04974	-1.30991	1.02684e-10	-1.80713	-1.30836	1.57523e-05	-1.65016	-1.32729
17173415	rs4077616	1.79552e-10	-1.39094	-1.02197	1.37166e-10	-1.79773	-1.02823	2.1751e-05	-1.62091	-1.03387
17175530	rs11712800	9.71011e-10	-0.80276	0.0777193	2.85438e-09	0.142164	0.0672904	0.000876704	0.615327	0.426408
17175592	rs11716921	9.32469e-10	-0.891464	0.125921	2.64713e-09	0.0200538	0.114021	0.000802113	0.479501	0.473314
17175713	rs11716987	3.91498e-10	-0.555542	-1.07785	3.70221e-10	-0.755445	-1.07761	0.0001238	0.0225254	-0.938291
17176772	rs116751008	3.81064e-10	-1.66041	-2.96935e-10	3.82179e-10	-1.80127	-2.96935e-10	4.70006e-05	-1.88427	-2.96935e-10
17177666	rs75014467	1.17863e-10	-1.50822	-1.32563	9.52716e-11	-1.86996	-1.32046	1.23379e-05	-1.86737	-1.35439
17178183	rs4073502	1.63065e-09	-1.65472e-10	-0.206642	1.97078e-09	-1.65472e-10	-0.160971	0.000299691	-1.65472e-10	-0.0316805
17178779	rs4072191	2.48732e-10	-0.817927	-1.26907	1.03366e-10	-1.85626	-1.25263	6.55304e-05	-0.369699	-1.18222
17179778	rs6790526	2.17493e-10	-0.833991	-1.38722	2.57509e-10	-0.81025	-1.38585	6.60852e-05	-0.198523	-1.34497
17179875	rs146943592	1.49213e-09	-1.65472e-10	-0.29542	1.57434e-09	-1.65472e-10	-0.385563	0.000232253	-1.65472e-10	-0.286605
17180122	rs79222300	5.83939e-10	-1.23358	-2.96935e-10	3.71423e-10	-1.82981	-2.96935e-10	5.90656e-05	-1.65578	-2.96935e-10
17180589	rs73029158	1.51586e-10	-1.55387	-1.02835	2.12577e-10	-1.45211	-0.935743	2.09177e-05	-1.65462	-1.03922
17180725	rs4342095	3.35632e-10	-0.430599	-1.35676	1.40392e-09	0.877112	-1.37724	0.000140464	0.579389	-1.36887
17180777	rs4629316	9.99863e-10	0.377263	-1.07302	3.55126e-09	1.43844	-1.01054	0.000514685	1.40886	-0.899739
17180931	rs4629317	1.60988e-09	0.918971	-1.13843	3.03093e-08	3.76944	-1.19739	0.004403	3.83883	-1.18322
17181317	rs4685433	4.10966e-10	-0.21648	-1.36839	9.43655e-11	-1.81219	-1.38779	8.78022e-05	0.0520203	-1.31137
17181837	rs74546742	6.40627e-10	-1.65472e-10	-1.14093	7.2974e-10	-1.65472e-10	-1.15447	0.000100498	-1.65472e-10	-1.1243
17181947	rs12634367	1.01863e-10	-1.70747	-1.27228	1.31194e-10	-1.56315	-1.30733	1.59038e-05	-1.70821	-1.25966
17182098	rs74951266	3.34713e-10	-1.79011	-2.96935e-10	7.17226e-10	-1.17176	-2.96935e-10	4.79483e-05	-1.86431	-2.96935e-10
17182233	rs13064821	1.22947e-10	-1.69599	-1.09563	1.24887e-09	0.452437	-1.0696	1.89305e-05	-1.71682	-1.07683
17182697	rs4234541	3.11159e-10	-1.77885	-0.0842269	8.12317e-10	-0.960349	-0.0869152	4.60204e-05	-1.866	-0.039349
17182986	rs75241594	7.22396e-10	-1.65472e-10	-1.0208	8.53167e-10	-1.65472e-10	-0.9982	0.000105767	-1.65472e-10	-1.0732
17183194	rs116295615	3.76331e-10	-1.67291	-2.96935e-10	5.62594e-10	-1.4146	-2.96935e-10	4.70577e-05	-1.88306	-2.96935e-10
17183295	rs74283410	1.06386e-09	-1.65472e-10	-0.633722	1.16366e-09	-1.65472e-10	-0.687829	0.000186927	-1.65472e-10	-0.503718
17183876	rs4685434	4.82879e-10	-1.65472e-10	-1.42361	5.57673e-10	-1.65472e-10	-1.42338	7.44777e-05	-1.65472e-10	-1.42393
17184256	rs117156725	1.21157e-09	-1.65472e-10	-0.503705	1.41877e-09	-1.65472e-10	-0.489607	0.000215978	-1.65472e-10	-0.359257
17184599	rs76589121	5.37158e-10	-1.65472e-10	-1.31709	6.36324e-10	-1.65472e-10	-1.29145	8.28469e-05	-1.65472e-10	-1.31744
17184935	rs77272631	1.49872e-09	-0.291013	-2.96935e-10	7.19935e-10	-1.16799	-2.96935e-10	0.000523476	0.526057	-2.96935e-10
17185043	rs112632308	3.10526e-10	-0.933949	-0.93116	3.20878e-10	-1.10628	-0.869809	2.41457e-05	-1.59906	-0.951267
17185728	rs9813123	1.53577e-09	-1.65472e-10	-0.266591	1.76255e-09	-1.65472e-10	-0.27264	0.00028583	-1.65472e-10	-0.0790374
17186013	rs6793132	1.21618e-09	-0.308362	-0.191548	8.1359e-10	-0.948931	-0.0967675	6.62252e-05	-1.43231	-0.109061
17186430	rs6771533	2.591e-09	-1.65472e-10	0.256419	3.26893e-09	-1.65472e-10	0.345062	0.000483982	-1.65472e-10	0.447614
17186490	rs76792368	2.57048e-09	-1.65472e-10	0.248468	2.97137e-09	-1.65472e-10	0.249622	0.000514807	-1.65472e-10	0.509359
17186500	rs6784625	1.03203e-10	-1.76567	-1.20101	8.62943e-10	0.0473836	-1.03419	1.39461e-05	-1.87698	-1.22226
17186759	rs117271442	5.30276e-09	-1.65472e-10	0.972605	6.33824e-09	-1.65472e-10	1.0072	0.00104871	-1.65472e-10	1.22088
17186763	rs138351736	8.09632e-10	-1.65472e-10	-0.906799	9.60692e-10	-1.65472e-10	-0.879501	0.000131115	-1.65472e-10	-0.858357
17187128	rs9878113	1.21721e-09	-1.65472e-10	-0.499065	1.42811e-09	-1.65472e-10	-0.48305	0.000219771	-1.65472e-10	-0.341847
17187289	rs17043129	2.16637e-09	-1.65472e-10	0.0774323	2.61071e-09	-1.65472e-10	0.120221	0.000464551	-1.65472e-10	0.406636
17187414	rs17043131	1.57959e-09	-1.65472e-10	-0.238455	1.81619e-09	-1.65472e-10	-0.242658	0.000283487	-1.65472e-10	-0.0872685
17187502	rs9823439	9.43258e-11	-1.81901	-1.23761	9.7955e-10	0.417792	-1.27785	1.45704e-05	-1.86953	-1.18591
17187647	rs17043133	1.59073e-10	-1.12055	-1.41347	1.58477e-10	-1.26799	-1.41356	1.36973e-05	-1.72207	-1.39516
17187707	rs73161170	5.38947e-10	-1.65472e-10	-1.31376	6.27179e-10	-1.65472e-10	-1.30592	8.7582e-05	-1.65472e-10	-1.26186
17187755	rs112194370	1.4064e-10	-1.24776	-1.40942	1.55486e-10	-1.29051	-1.41008	1.33293e-05	-1.75452	-1.38995
17187915	rs11928843	8.61028e-11	-1.83819	-1.30965	1.2658e-09	0.590758	-1.19445	1.28099e-05	-1.87412	-1.31009
17187934	rs9841630	7.40694e-11	-1.87611	-1.42226	8.56608e-10	0.423927	-1.4181	1.13271e-05	-1.88448	-1.42275
17188074	rs76924874	4.24637e-10	-1.55214	-2.96935e-10	4.42772e-10	-1.6541	-2.96935e-10	7.67486e-05	-1.3939	-2.96935e-10
17188146	rs117491094	1.57174e-09	-1.65472e-10	-0.243437	1.83485e-09	-1.65472e-10	-0.232435	0.000280866	-1.65472e-10	-0.0965545
17188392	rs6778609	8.2248e-11	-1.88453	-1.30911	5.94476e-10	-0.0320148	-1.32746	1.37956e-05	-1.87895	-1.23113
17188708	rs6802979	9.28273e-11	-1.6924	-1.38023	2.57592e-10	-0.808174	-1.3876	1.20755e-05	-1.88389	-1.35937
17188738	rs75504733	1.43281e-09	-1.65472e-10	-0.335983	1.67193e-09	-1.65472e-10	-0.32542	0.000254584	-1.65472e-10	-0.194803
17188878	rs6778974	1.40195e-09	-1.65472e-10	-0.35776	1.63574e-09	-1.65472e-10	-0.347303	0.000248757	-1.65472e-10	-0.217956
17188886	rs6779168	1.02372e-10	-1.57867	-1.39609	1.15467e-10	-1.59974	-1.39843	1.20385e-05	-1.86964	-1.37668
17188912	rs192222799	4.96418e-10	-1.65472e-10	-1.39596	5.71513e-10	-1.65472e-10	-1.39887	7.64886e-05	-1.65472e-10	-1.39729
17188985	rs117774835	1.37794e-09	-1.65472e-10	-0.37503	1.60089e-09	-1.65472e-10	-0.36884	0.000235867	-1.65472e-10	-0.271168
17189140	rs79339980	1.25781e-09	-1.65472e-10	-0.466252	1.46091e-09	-1.65472e-10	-0.460338	0.000214334	-1.65472e-10	-0.366901
17189164	rs6442672	7.78321e-11	-1.82791	-1.42091	8.83025e-10	0.459735	-1.42354	1.2051e-05	-1.83891	-1.40638
17189179	rs6794720	1.07516e-10	-1.83532	-1.09041	1.28798e-09	0.535362	-1.12169	1.97278e-05	-1.78479	-0.967613
17189193	rs147202631	2.11112e-09	-1.65472e-10	0.051594	2.60811e-09	-1.65472e-10	0.119228	0.000394391	-1.65472e-10	0.242908
17189411	rs117109223	1.23075e-09	-1.65472e-10	-0.488001	1.43505e-09	-1.65472e-10	-0.478202	0.000216522	-1.65472e-10	-0.356744
17189620	rs7627810	7.70402e-11	-1.8844	-1.37465	3.2738e-10	-0.564365	-1.39167	1.26945e-05	-1.86381	-1.32945
17189977	rs111656218	1.70932e-09	-1.65472e-10	-0.15953	2.03367e-09	-1.65472e-10	-0.129558	0.000329256	-1.65472e-10	0.0624013
17190416	rs118090034	5.00253e-09	-1.65472e-10	0.914321	6.57569e-09	-1.65472e-10	1.04398	0.000916097	-1.65472e-10	1.08569
17190491	rs4685435	1.97362e-10	-1.10062	-1.21772	1.97628e-09	1.09696	-1.25514	2.10109e-05	-1.62973	-1.05966
17190492	rs4685436	2.15523e-10	-1.81479	-0.415525	2.69542e-10	-1.84025	-0.310179	5.07772e-05	-1.58387	-0.22312
17190589	rs17043135	1.80516e-10	-1.61701	-0.790549	1.61551e-10	-1.84566	-0.816677	5.18818e-05	-1.11328	-0.672184
17190733	rs4685437	9.64366e-11	-1.87003	-1.16447	1.11449e-10	-1.83309	-1.2005	1.47373e-05	-1.84444	-1.19961
17191243	rs17272852	2.60316e-08	-0.786414	3.3501	8.85299e-08	0.18946	3.45448	0.00299381	-1.23633	3.5062
17191433	rs4536809	7.5952e-11	-1.883	-1.39027	1.02707e-10	-1.71607	-1.39921	1.46226e-05	-1.65728	-1.39459
17191518	rs62248245	3.08128e-10	-1.87286	-2.96935e-10	1.2428e-09	-0.622033	-2.96935e-10	5.94672e-05	-1.64901	-2.96935e-10
17191688	rs12632495	8.20052e-11	-1.87056	-1.32604	1.34028e-10	-1.50358	-1.34553	1.68462e-05	-1.5855	-1.32481
17191771	rs12632526	8.78803e-11	-1.86179	-1.26561	1.01966e-10	-1.83483	-1.28769	1.8804e-05	-1.53506	-1.26531
17191866	rs146158687	3.03063e-09	-1.65472e-10	0.413147	3.68042e-09	-1.65472e-10	0.463627	0.000441141	-1.65472e-10	0.35493
17191874	rs11927361	4.75265e-10	-1.65762	0.218119	6.9829e-10	-1.39995	0.201424	9.47248e-05	-1.45818	0.274721
17193035	rs112175518	3.9381e-10	-1.62751	-2.96935e-10	3.61804e-09	0.446534	-2.96935e-10	0.0001026	-1.1036	-2.96935e-10
17193108	rs115716544	3.65114e-10	-1.70317	-2.96935e-10	3.67108e-10	-1.8415	-2.96935e-10	4.77208e-05	-1.86907	-2.96935e-10
17193348	rs11720982	1.1687e-10	-1.49756	-1.34476	3.70267e-08	4.09255	-1.32031	1.40811e-05	-1.7822	-1.3074
17193539	rs62248246	3.98826e-10	-1.61485	-2.96935e-10	3.75744e-09	0.484338	-2.96935e-10	0.000104876	-1.08165	-2.96935e-10
17193594	rs117647615	5.2126e-10	-1.65472e-10	-1.34713	6.02428e-10	-1.65472e-10	-1.34619	8.17278e-05	-1.65472e-10	-1.33104
17193694	rs11721079	1.40645e-10	-1.30034	-1.3568	3.93912e-08	4.19123	-1.35708	1.90196e-05	-1.46121	-1.32775
17194071	rs13062346	9.35571e-11	-1.64142	-1.42339	1.53223e-07	5.6158	-1.42331	1.66956e-05	-1.49565	-1.42364
17195453	rs6784467	9.03187e-11	-1.67722	-1.42281	1.24861e-07	5.4105	-1.4227	1.59465e-05	-1.54131	-1.42389
17195625	rs4267629	9.09554e-11	-1.66989	-1.42312	1.3033e-07	5.4537	-1.42303	1.60991e-05	-1.53188	-1.42379
17195699	rs73819641	2.49925e-10	-0.915181	-1.16704	1.15311e-10	-1.8382	-1.16132	1.81369e-05	-1.73457	-1.10191
17195721	rs4367042	9.10921e-11	-1.68885	-1.40266	8.68557e-08	5.0275	-1.40265	1.53377e-05	-1.5913	-1.41282
17195978	rs117719661	5.22961e-10	-1.65472e-10	-1.34387	6.05764e-10	-1.65472e-10	-1.34066	8.38091e-05	-1.65472e-10	-1.30589
17196207	rs116865690	5.04653e-10	-1.65472e-10	-1.37951	5.84085e-10	-1.65472e-10	-1.37711	8.01707e-05	-1.65472e-10	-1.35028
17196412	rs76515332	6.58638e-10	-1.65472e-10	-1.1132	7.78887e-10	-1.65472e-10	-1.08929	0.000115185	-1.65472e-10	-0.987899
17196675	rs73819643	7.46357e-10	-0.988174	-2.96935e-10	3.74904e-10	-1.82048	-2.96935e-10	5.3091e-05	-1.76243	-2.96935e-10
17196846	rs17043152	8.04203e-11	-1.88461	-1.3315	9.9047e-11	-1.846	-1.30556	1.48037e-05	-1.77058	-1.26898
17196957	rs73819645	7.38399e-10	-0.998893	-2.96935e-10	3.75996e-10	-1.81758	-2.96935e-10	5.28824e-05	-1.76636	-2.96935e-10
17197055	rs34247712	9.81792e-11	-1.62718	-1.3894	9.03407e-11	-1.87121	-1.37236	1.22435e-05	-1.87983	-1.34962
17198077	rs61255999	8.33126e-10	-0.878193	-2.96935e-10	3.58208e-10	-1.86604	-2.96935e-10	5.76006e-05	-1.6809	-2.96935e-10
17198302	rs56279437	8.33126e-10	-0.878193	-2.96935e-10	3.58208e-10	-1.86604	-2.96935e-10	5.76006e-05	-1.6809	-2.96935e-10
17198623	rs4685439	9.38049e-11	-1.64531	-1.41685	1.21217e-07	5.37492	-1.41673	1.65937e-05	-1.50367	-1.42174
17199906	rs73819648	8.55321e-10	-0.851901	-2.96935e-10	3.637e-10	-1.85082	-2.96935e-10	5.53016e-05	-1.72163	-2.96935e-10
17200091	rs7610560	7.66476e-11	-1.86995	-1.39422	2.46823e-08	3.76045	-1.39376	1.26758e-05	-1.78961	-1.40513
17200435	rs73031251	8.38775e-11	-1.77506	-1.39896	8.90472e-11	-1.86399	-1.39399	1.68898e-05	-1.50464	-1.40308
17202192	rs77121653	1.20223e-09	-1.65472e-10	-0.511444	1.43896e-09	-1.65472e-10	-0.475479	0.000193381	-1.65472e-10	-0.469773
17202334	rs13078644	9.73649e-11	-1.61115	-1.41376	1.44418e-07	5.54681	-1.41349	1.73194e-05	-1.46298	-1.41963
17202774	rs73819650	7.30093e-10	-1.01021	-2.96935e-10	3.65178e-10	-1.84677	-2.96935e-10	5.65992e-05	-1.69844	-2.96935e-10
17203010	rs151228879	3.38939e-10	-1.77756	-2.96935e-10	3.64771e-10	-1.84788	-2.96935e-10	8.17991e-05	-1.33017	-2.96935e-10
17203329	rs74796791	8.93321e-10	-0.808432	-2.96935e-10	3.56713e-10	-1.87022	-2.96935e-10	6.62038e-05	-1.5417	-2.96935e-10
17203358	rs77716322	5.0828e-10	-1.65472e-10	-1.37235	5.85336e-10	-1.65472e-10	-1.37497	8.2481e-05	-1.65472e-10	-1.32187
17203751	rs17043157	5.95223e-10	-1.21444	-2.96935e-10	3.79098e-10	-1.80936	-2.96935e-10	0.000104498	-1.08527	-2.96935e-10
17204101	rs73819651	5.92144e-10	-1.21963	-2.96935e-10	3.79998e-10	-1.80699	-2.96935e-10	0.000103508	-1.09479	-2.96935e-10
17204119	rs4684310	9.74529e-11	-1.61148	-1.41253	1.42217e-07	5.53295	-1.415	1.76674e-05	-1.44339	-1.41932
17204430	rs4684311	1.87643e-10	-0.946394	-1.42244	2.19964e-08	3.67482	-1.42335	3.60596e-05	-0.726229	-1.42303
17204569	rs115997803	5.83839e-10	-1.23375	-2.96935e-10	3.84037e-10	-1.79642	-2.96935e-10	6.54492e-05	-1.55316	-2.96935e-10
17205218	rs73819652	9.65991e-10	-0.730223	-2.96935e-10	3.52404e-10	-1.88238	-2.96935e-10	6.9105e-05	-1.49881	-2.96935e-10
17205347	rs6775993	1.17617e-10	-1.54294	-1.293	9.95886e-11	-1.88173	-1.26438	1.58704e-05	-1.74235	-1.22763
17205360	rs144741521	4.83954e-10	-1.65472e-10	-1.42139	5.57585e-10	-1.65472e-10	-1.42354	7.49828e-05	-1.65472e-10	-1.41717
17205390	rs73819653	8.17779e-10	-0.896786	-2.96935e-10	3.58152e-10	-1.8662	-2.96935e-10	5.97515e-05	-1.64424	-2.96935e-10
17205433	rs142824066	5.367e-10	-1.65472e-10	-1.31794	6.21976e-10	-1.65472e-10	-1.31425	8.64565e-05	-1.65472e-10	-1.27479
17205764	rs6765154	1.20115e-10	-1.56529	-1.24964	1.04311e-10	-1.8835	-1.21628	1.64643e-05	-1.77443	-1.15881
17205786	rs117283025	5.55672e-10	-1.65472e-10	-1.2832	6.44321e-10	-1.65472e-10	-1.27896	9.00524e-05	-1.65472e-10	-1.23404
17205847	rs4337625	1.52671e-10	-1.31619	-1.2589	7.8177e-09	2.44266	-1.22567	1.90849e-05	-1.58315	-1.20239
17205887	rs6801070	9.95828e-11	-1.84541	-1.15698	1.16093e-10	-1.87714	-1.11562	1.69461e-05	-1.85896	-1.04543
17205928	rs57736694	2.76135e-10	-0.84002	-1.14247	1.15109e-10	-1.86479	-1.13648	2.01326e-05	-1.65762	-1.07447
17206028	rs12491878	2.65164e-09	0.279557	-2.96935e-10	7.50636e-09	1.17635	-2.96935e-10	0.000186554	-0.505712	-2.96935e-10
17206407	rs2596654	1.68121e-10	-1.08662	-1.39207	1.32698e-07	5.4399	-1.39123	2.49925e-05	-1.15128	-1.36458
17206459	rs150313854	3.04575e-10	-1.88446	-2.96935e-10	3.69226e-10	-1.83575	-2.96935e-10	5.21269e-05	-1.78075	-2.96935e-10
17207548	rs4685441	9.37581e-11	-1.87911	-1.18354	1.15999e-10	-1.84838	-1.14519	1.7766e-05	-1.77021	-1.08694
17207811	rs2733484	1.07803e-10	-1.50067	-1.42241	1.70221e-07	5.72005	-1.42235	1.85101e-05	-1.39218	-1.42394
17207907	rs2733483	1.86376e-10	-0.965637	-1.40998	2.38613e-08	3.74263	-1.40977	3.69126e-05	-0.730685	-1.3952
17208131	rs74598068	5.3385e-10	-1.65472e-10	-1.32326	6.14162e-10	-1.65472e-10	-1.3269	8.26234e-05	-1.65472e-10	-1.32014
17208267	rs1138454	7.17112e-10	-0.968645	-0.0595018	7.33104e-08	3.73209	-0.27679	7.10894e-05	-1.43594	-0.0345576
17208484	rs41285047	3.55518e-10	-1.7298	-2.96935e-10	6.79887e-10	-1.22523	-2.96935e-10	5.31994e-05	-1.76039	-2.96935e-10
17208558	rs7349466	2.13484e-09	-1.65472e-10	0.0627696	2.31647e-09	-1.65472e-10	0.000644688	0.000381716	-1.65472e-10	0.210242
17208698	rs1463220	1.53371e-10	-1.55349	-1.01702	4.53962e-09	1.64304	-0.969601	2.03079e-05	-1.7526	-0.97083
17208899	rs41285049	6.47924e-10	-1.1296	-2.96935e-10	3.91916e-10	-1.77611	-2.96935e-10	9.55399e-05	-1.17489	-2.96935e-10
17209153	rs56166267	9.43499e-11	-1.88384	-1.17253	1.15614e-10	-1.86587	-1.13102	1.68254e-05	-1.7895	-1.12205
17209195	rs2305291	1.15123e-10	-1.876	-0.981377	1.51715e-10	-1.79358	-0.931567	2.03087e-05	-1.82933	-0.89406
17209196	rs56252229	4.87481e-10	-1.65472e-10	-1.41413	5.63503e-10	-1.65472e-10	-1.41298	7.64008e-05	-1.65472e-10	-1.39844
17209887	rs74463989	3.97192e-10	-1.61896	-2.96935e-10	3.55392e-10	-1.87393	-2.96935e-10	5.43511e-05	-1.73897	-2.96935e-10
17210005	rs62248247	4.03444e-10	-1.60334	-2.96935e-10	2.68827e-09	0.149499	-2.96935e-10	9.33751e-05	-1.19781	-2.96935e-10
17210757	rs12636508	1.03693e-10	-1.88446	-1.07748	1.34936e-10	-1.81677	-1.02558	1.91303e-05	-1.80609	-0.977073
17210786	rs143453726	4.59056e-10	-1.47421	-2.96935e-10	6.18414e-10	-1.32	-2.96935e-10	5.80366e-05	-1.67336	-2.96935e-10
17211846	rs2470346	2.16055e-10	-1.28661	-0.94124	1.07265e-08	2.41788	-0.884563	2.70456e-05	-1.5863	-0.850611
17212374	rs79113921	3.91321e-10	-1.63385	-2.96935e-10	3.59009e-10	-1.86381	-2.96935e-10	4.80006e-05	-1.86322	-2.96935e-10
17213349	rs55954744	5.94383e-10	-1.21585	-2.96935e-10	3.99083e-10	-1.75798	-2.96935e-10	8.7233e-05	-1.26585	-2.96935e-10
17213357	rs4685442	1.3786e-10	-1.64267	-1.03447	1.30524e-10	-1.88123	-0.994368	2.40575e-05	-1.61507	-0.938915
17213892	rs62248248	3.50571e-10	-1.74382	-2.96935e-10	1.78057e-09	-0.262464	-2.96935e-10	7.13286e-05	-1.46714	-2.96935e-10
17214070	rs2470584	3.76878e-10	-1.6679	-0.00356068	3.0572e-08	2.8014	-0.220713	6.12138e-05	-1.7455	0.125434
17214801	rs57200512	3.93739e-10	-0.803884	-0.823807	1.71872e-10	-1.88401	-0.7164	7.13018e-05	-0.71002	-0.757493
17215440	rs2733482	1.46708e-10	-1.58666	-1.02828	9.71042e-09	2.41939	-0.985592	2.18297e-05	-1.66811	-0.983046
17216896	rs77423884	3.65352e-10	-1.70252	-2.96935e-10	3.07064e-09	0.282488	-2.96935e-10	9.00582e-05	-1.23398	-2.96935e-10
17218139	rs148088286	8.11296e-10	-0.904745	-2.96935e-10	1.18383e-09	-0.670647	-2.96935e-10	9.06739e-05	-1.22716	-2.96935e-10
17218143	rs2247855	1.07833e-10	-1.49952	-1.42328	3.20714e-07	6.35486	-1.42371	1.89327e-05	-1.37359	-1.41996
17218961	rs73817203	1.45043e-10	-1.46838	-1.15797	1.11513e-10	-1.87932	-1.15369	2.44431e-05	-1.34604	-1.19205
17219085	rs79737829	4.83184e-10	-1.65472e-10	-1.42298	5.57366e-10	-1.65472e-10	-1.42393	7.46974e-05	-1.65472e-10	-1.42099
17219137	rs2596668	1.02978e-10	-1.71099	-1.25787	3.96538e-06	8.7382	-1.29225	1.65849e-05	-1.74558	-1.18037
17219416	rs9833666	4.83874e-10	-0.0308381	-1.39072	1.17831e-05	9.92915	-1.39412	7.03036e-05	-0.113896	-1.36771
17219714	rs183685792	1.11626e-09	-1.65472e-10	-0.585635	1.32106e-09	-1.65472e-10	-0.560965	0.000162506	-1.65472e-10	-0.64372
17220098	rs2733480	1.09473e-10	-1.56149	-1.34621	8.4971e-05	11.8136	-1.30292	1.70515e-05	-1.51828	-1.37992
17220717	rs2596676	8.48997e-11	-1.8153	-1.34661	5.74528e-05	11.4227	-1.30342	1.39099e-05	-1.72161	-1.38022
17220747	rs75122342	4.99888e-10	-1.65472e-10	-1.38899	5.71088e-10	-1.65472e-10	-1.39961	7.79188e-05	-1.65472e-10	-1.37877
17221017	rs1463221	1.36368e-10	-1.75843	-0.929588	0.00025951	12.8666	-1.23949	2.24826e-05	-1.68283	-0.938862
17221252	rs1463222	8.76943e-11	-1.82089	-1.30863	5.90424e-05	11.4052	-1.25862	1.42308e-05	-1.72717	-1.35185
17221849	rs2596682	8.71347e-11	-1.81929	-1.31664	5.62001e-05	11.3667	-1.26944	1.40157e-05	-1.72776	-1.3665
17221906	rs13067876	1.37326e-10	-1.82762	-0.853397	1.56028e-10	-1.79896	-0.898155	1.72425e-05	-1.88262	-1.00444
17221980	rs182489784	3.50992e-10	-1.74262	-2.96935e-10	3.82109e-10	-1.80145	-2.96935e-10	5.69771e-05	-1.69178	-2.96935e-10
17225639	rs117185041	1.14508e-09	-1.65472e-10	-0.560144	1.35567e-09	-1.65472e-10	-0.535105	0.000166553	-1.65472e-10	-0.619122
17226326	rs114451156	3.33324e-10	-1.79426	-2.96935e-10	3.88529e-10	-1.78479	-2.96935e-10	4.81995e-05	-1.85909	-2.96935e-10
17226376	rs138077057	2.35443e-08	-1.65472e-10	2.46326	2.98079e-08	-1.65472e-10	2.55537	0.00432277	-1.65472e-10	2.63722
17227085	rs111250846	6.54977e-10	-1.11878	-2.96935e-10	4.59594e-10	-1.61681	-2.96935e-10	6.80412e-05	-1.51432	-2.96935e-10
17227453	rs74580368	1.84435e-09	-1.65472e-10	-0.0834939	2.01505e-09	-1.65472e-10	-0.138757	0.000293877	-1.65472e-10	-0.051274
17227522	rs35185755	1.33051e-10	-1.83695	-0.875695	1.60333e-10	-1.75258	-0.917315	1.73519e-05	-1.87957	-1.00116
17227590	rs113187582	3.72048e-10	-1.68435	-2.96935e-10	1.74475e-09	-0.282786	-2.96935e-10	5.54752e-05	-1.7185	-2.96935e-10
17230861	rs80134103	1.75815e-10	-1.35485	-1.0791	1.25317e-10	-1.85484	-1.06146	2.8191e-05	-1.30785	-1.08758
17230884	rs4685443	4.86996e-10	-1.67436	0.259236	1.71887e-09	-0.69054	0.392807	7.80016e-05	-1.70128	0.323574
17231524	rs114362220	3.197e-10	-1.836	-2.96935e-10	4.8967e-10	-1.55342	-2.96935e-10	4.84549e-05	-1.8538	-2.96935e-10
17232635	rs2596655	1.24255e-10	-1.83229	-0.94875	7.09956e-05	11.5302	-1.19926	1.94189e-05	-1.78976	-0.978432
17233114	rs2733530	1.51848e-10	-1.78653	-0.793972	0.000233289	12.6035	-1.08284	2.43294e-05	-1.71553	-0.827216
17235490	rs2596656	1.50005e-10	-1.81327	-0.779443	0.000121933	11.944	-1.07213	2.36387e-05	-1.75848	-0.813072
17235874	rs2733529	1.48102e-10	-1.78853	-0.816945	0.000271828	12.7682	-1.09471	2.37056e-05	-1.70754	-0.861177
17236255	rs2733528	1.61394e-10	-1.78743	-0.732099	0.000275372	12.7234	-1.03693	2.5998e-05	-1.70945	-0.766958
17236444	rs73031275	3.0452e-10	-1.88464	-2.96935e-10	3.18406e-09	0.318759	-2.96935e-10	4.75373e-05	-1.87292	-2.96935e-10
17237153	rs114154307	1.40503e-08	1.94702	-2.96935e-10	1.39569e-08	1.79657	-2.96935e-10	0.00504273	2.79127	-2.96935e-10
17237409	rs2733527	9.9809e-11	-1.77713	-1.22299	0.000218095	12.8467	-1.39344	1.66071e-05	-1.69572	-1.22888
17238673	rs2596657	9.62727e-11	-1.78346	-1.25274	0.000212025	12.8294	-1.4043	1.6047e-05	-1.70073	-1.25818
17238792	rs2733526	9.38844e-11	-1.78875	-1.27256	0.000197506	12.7647	-1.41061	1.56249e-05	-1.70789	-1.27768
17238881	rs2733525	8.80107e-11	-1.82195	-1.30397	6.95105e-05	11.5658	-1.256	1.41814e-05	-1.7188	-1.3637
17240040	rs143200243	3.56762e-10	-1.72631	-2.96935e-10	4.17093e-10	-1.71384	-2.96935e-10	5.0195e-05	-1.81852	-2.96935e-10
17240402	rs723813	1.54575e-10	-1.79215	-0.770547	0.000252759	12.6649	-1.06407	2.47612e-05	-1.71581	-0.809343
17240554	rs140085135	3.33184e-10	-1.79468	-2.96935e-10	5.53552e-10	-1.4308	-2.96935e-10	4.71063e-05	-1.88203	-2.96935e-10
17241214	rs75592492	3.29141e-10	-1.80689	-2.96935e-10	4.34017e-10	-1.67407	-2.96935e-10	6.46161e-05	-1.56597	-2.96935e-10
17241573	rs77071111	4.20872e-10	-1.56105	-2.96935e-10	5.09319e-10	-1.51408	-2.96935e-10	5.54021e-05	-1.71982	-2.96935e-10
17241891	rs118120355	6.50392e-09	-1.65472e-10	1.17678	6.95133e-09	-1.65472e-10	1.09953	0.00109125	-1.65472e-10	1.26064
17242806	rs144655666	4.07361e-10	-1.59368	-2.96935e-10	4.11531e-10	-1.72727	-2.96935e-10	6.55222e-05	-1.55205	-2.96935e-10
17243002	rs2733522	8.70873e-11	-1.81638	-1.32008	6.92668e-05	11.5844	-1.27809	1.41245e-05	-1.71303	-1.3735
17243164	rs2733521	1.47944e-10	-1.78743	-0.819117	0.000258211	12.7234	-1.10128	2.38862e-05	-1.70945	-0.851681
17243536	rs117761730	1.26636e-10	-1.78299	-0.979068	1.72957e-10	-1.5701	-1.02401	1.5501e-05	-1.85855	-1.13498
17243884	rs144023115	7.56536e-10	-1.65472e-10	-0.974628	8.6827e-10	-1.65472e-10	-0.980652	0.000107682	-1.65472e-10	-1.05525
17244455	rs139819976	4.18253e-10	-1.56729	-2.96935e-10	3.81442e-10	-1.8032	-2.96935e-10	5.25463e-05	-1.77274	-2.96935e-10
17244668	rs2470581	1.25907e-10	-1.78985	-0.977985	0.00025244	12.8096	-1.21004	2.03416e-05	-1.70599	-1.01578
17244847	rs144654860	4.06554e-10	-1.59566	-2.96935e-10	4.26592e-10	-1.69133	-2.96935e-10	5.21249e-05	-1.78079	-2.96935e-10
17245175	rs112890064	3.07935e-10	-1.87349	-2.96935e-10	3.52045e-10	-1.8834	-2.96935e-10	5.54627e-05	-1.71872	-2.96935e-10
17245725	rs2596658	1.28576e-10	-1.81615	-0.930707	0.000172619	12.4007	-1.18125	2.0666e-05	-1.74587	-0.96007
17246392	rs2733520	9.41656e-11	-1.78743	-1.27089	0.000189605	12.7234	-1.41011	1.56262e-05	-1.70945	-1.27603
17248071	rs142529083	6.53678e-10	-1.65472e-10	-1.12076	7.55506e-10	-1.65472e-10	-1.11977	0.000119148	-1.65472e-10	-0.954071
17248162	rs62248253	3.46919e-10	-1.75429	-2.96935e-10	1.27549e-09	-0.596073	-2.96935e-10	6.3735e-05	-1.5797	-2.96935e-10
17248559	rs11709781	4.29598e-10	-1.54053	-2.96935e-10	4.21327e-10	-1.70375	-2.96935e-10	4.96067e-05	-1.83031	-2.96935e-10
17248613	rs76915544	1.41954e-10	-1.66874	-0.97914	2.09529e-10	-1.38526	-1.01703	1.72319e-05	-1.79016	-1.09751
17248720	rs74283412	1.47644e-09	-1.65472e-10	-0.305987	1.77373e-09	-1.65472e-10	-0.266316	0.000243427	-1.65472e-10	-0.239618
17249128	rs2733519	8.03466e-11	-1.87479	-1.34224	7.17133e-05	11.7648	-1.42379	1.28876e-05	-1.83219	-1.34598
17249210	rs78266758	3.05793e-10	-1.88047	-2.96935e-10	1.84683e-09	-0.225929	-2.96935e-10	4.96596e-05	-1.82924	-2.96935e-10
17249603	rs2733518	1.08968e-10	-1.88226	-1.03006	6.24592e-05	11.4521	-1.24928	1.68929e-05	-1.85129	-1.05625
17250814	rs76697713	7.14849e-10	-1.03131	-2.96935e-10	4.90986e-10	-1.55074	-2.96935e-10	0.000104988	-1.08059	-2.96935e-10
17250901	rs142750730	5.53428e-10	-1.65472e-10	-1.28725	6.23654e-10	-1.65472e-10	-1.31156	7.9823e-05	-1.65472e-10	-1.35462
17250922	rs116466550	4.13728e-10	-1.57817	-2.96935e-10	4.33798e-10	-1.67457	-2.96935e-10	4.89024e-05	-1.84461	-2.96935e-10
17251577	rs2348001	8.01002e-11	-1.87304	-1.34706	7.63279e-05	11.8273	-1.42393	1.28777e-05	-1.82825	-1.35069
17252067	rs7617933	1.18166e-10	-1.8767	-0.954586	8.86601e-05	11.7469	-1.19375	1.83593e-05	-1.83092	-0.99338
17252724	rs2733516	8.01002e-11	-1.87304	-1.34706	7.63279e-05	11.8273	-1.42393	1.28777e-05	-1.82825	-1.35069
17253077	rs74692093	1.467e-10	-1.65706	-0.957932	2.17248e-10	-1.36757	-0.998541	1.74663e-05	-1.78238	-1.09178
17253429	rs1449883	1.19443e-10	-1.87626	-0.944284	8.55433e-05	11.7081	-1.19075	1.86446e-05	-1.83565	-0.973234
17253663	rs2596662	8.22542e-11	-1.88359	-1.30998	2.60788e-05	10.5897	-1.26023	1.26881e-05	-1.84134	-1.35243
17253841	rs78194773	6.04652e-10	-1.65472e-10	-1.19873	6.80264e-10	-1.65472e-10	-1.22467	8.44443e-05	-1.65472e-10	-1.29834
17254001	rs2596663	1.14255e-10	-1.87711	-0.98784	8.62625e-05	11.7482	-1.22248	1.79922e-05	-1.83198	-1.01251
17254290	rs2596664	1.13007e-10	-1.87895	-0.996973	7.31418e-05	11.5894	-1.22867	1.76462e-05	-1.84253	-1.02139
17254474	rs116059277	1.03745e-09	-0.658861	-2.96935e-10	4.31246e-10	-1.68048	-2.96935e-10	0.000125542	-0.901794	-2.96935e-10
17255768	rs116772060	3.16363e-10	-1.84649	-2.96935e-10	1.2173e-09	-0.642765	-2.96935e-10	4.73918e-05	-1.87598	-2.96935e-10
17256184	rs77754652	5.95278e-10	-1.65472e-10	-1.21435	6.93456e-10	-1.65472e-10	-1.20547	8.91532e-05	-1.65472e-10	-1.24408
17256687	rs1449884	7.92256e-11	-1.87479	-1.35629	7.17157e-05	11.7648	-1.42376	1.27121e-05	-1.83219	-1.35969
17259109	rs2596665	1.13219e-10	-1.88016	-0.993899	6.88894e-05	11.5274	-1.22659	1.76389e-05	-1.84593	-1.0184
17259520	rs9858820	1.05853e-10	-1.69612	-1.24521	1.55569e-10	-1.42739	-1.27268	1.32872e-05	-1.80796	-1.33967
17259757	rs1597393	8.36708e-11	-1.87626	-1.30023	6.81648e-05	11.7081	-1.41784	1.33824e-05	-1.83565	-1.30485
17260188	rs1597394	1.19042e-10	-1.87735	-0.946547	7.70401e-05	11.6068	-1.19411	1.8579e-05	-1.84002	-0.97238
17260841	rs141357592	3.05187e-10	-1.88245	-2.96935e-10	3.77389e-10	-1.81388	-2.96935e-10	4.70572e-05	-1.88307	-2.96935e-10
17261455	rs2122368	8.76322e-11	-1.87584	-1.25439	6.64021e-05	11.6689	-1.40486	1.39887e-05	-1.83638	-1.2598
17261527	rs74822831	3.0928e-10	-1.86913	-2.96935e-10	1.19223e-09	-0.663572	-2.96935e-10	5.58777e-05	-1.71127	-2.96935e-10
17261669	rs9631485	1.04364e-10	-1.69238	-1.26311	1.54088e-10	-1.42158	-1.28805	1.32381e-05	-1.80557	-1.34576
17261756	rs1449885	7.3887e-11	-1.88387	-1.41698	2.064e-05	10.4982	-1.40266	1.17953e-05	-1.84476	-1.42198
17261930	rs1449886	1.18893e-10	-1.87861	-0.946547	7.28168e-05	11.5504	-1.19411	1.85199e-05	-1.84321	-0.97238
17262139	rs2167119	1.14708e-10	-1.87276	-0.988223	9.48258e-05	11.839	-1.2186	1.78851e-05	-1.82758	-1.02289
17262455	rs2167120	3.60542e-10	-1.71577	-2.96935e-10	1.57273e-07	4.21859	-2.96935e-10	5.44198e-05	-1.73771	-2.96935e-10
17262740	rs62249395	4.26869e-10	-1.5469	-2.96935e-10	6.24722e-09	0.992737	-2.96935e-10	0.000118312	-0.961105	-2.96935e-10
17263042	rs2596666	8.79419e-11	-1.86843	-1.25827	8.49627e-05	11.9167	-1.40614	1.41579e-05	-1.82054	-1.26362
17263274	rs2596667	1.20802e-10	-1.87035	-0.938875	9.96726e-05	11.859	-1.18878	1.90126e-05	-1.82441	-0.964919
17263417	rs2252237	1.20339e-10	-1.87035	-0.942719	9.94064e-05	11.859	-1.19145	1.89416e-05	-1.82441	-0.968658
17263805	rs2733510	1.14583e-10	-1.88276	-0.979318	5.89902e-05	11.3574	-1.21165	1.77554e-05	-1.85461	-1.00313
17264355	rs2733509	8.70289e-11	-1.86843	-1.26871	8.46822e-05	11.9167	-1.40945	1.40133e-05	-1.82054	-1.27389
17264835	rs11914903	4.42205e-10	-0.889812	-0.621792	2.34613e-10	-1.74452	-0.544696	5.05792e-05	-1.15162	-0.659271
17265041	rs2596669	1.20266e-10	-1.87232	-0.941356	9.33954e-05	11.7957	-1.1905	1.88887e-05	-1.82854	-0.967332
17265224	rs2596670	8.72133e-11	-1.87035	-1.26467	8.00354e-05	11.859	-1.4082	1.40146e-05	-1.82441	-1.26992
17265508	rs76660204	6.26944e-10	-1.16252	-2.96935e-10	4.41174e-10	-1.65772	-2.96935e-10	9.40925e-05	-1.19016	-2.96935e-10
17266007	rs1545424	1.18672e-10	-1.87398	-0.95303	8.74703e-05	11.7383	-1.1986	1.8608e-05	-1.83216	-0.978685
17266023	rs1375817	1.1908e-10	-1.87056	-0.95303	9.2923e-05	11.7987	-1.1986	1.88428e-05	-1.81962	-0.978685
17266560	rs2596671	1.17312e-10	-1.87398	-0.964555	8.67777e-05	11.7383	-1.20655	1.84006e-05	-1.83216	-0.98989
17266656	rs113730151	2.26124e-09	0.120292	-2.96935e-10	5.35965e-10	-1.46309	-2.96935e-10	0.000164732	-0.630116	-2.96935e-10
17267023	rs2596672	8.67104e-11	-1.87035	-1.27046	7.9893e-05	11.859	-1.40998	1.39352e-05	-1.82441	-1.2756
17268714	rs73032761	4.90717e-10	-1.40751	-2.96935e-10	3.64866e-10	-1.84763	-2.96935e-10	6.0016e-05	-1.63982	-2.96935e-10
17268932	rs149476052	3.73589e-10	-1.68022	-2.96935e-10	4.01331e-10	-1.75237	-2.96935e-10	6.12167e-05	-1.62001	-2.96935e-10
17270788	rs2733508	9.02071e-11	-1.85717	-1.2441	0.000103897	12.1131	-1.4013	1.4633e-05	-1.80148	-1.24968
17270795	rs2733507	1.16308e-10	-1.86285	-0.984287	0.000115827	12.0364	-1.21589	1.82822e-05	-1.8094	-1.01911
17270823	rs2596673	1.20611e-10	-1.86225	-0.948555	0.000113164	11.9927	-1.1955	1.90981e-05	-1.81051	-0.974333
17270900	rs1375818	1.10202e-10	-1.87887	-1.0222	6.62192e-05	11.5069	-1.2456	1.72016e-05	-1.84357	-1.04587
17271118	rs62249396	6.56756e-10	-1.11607	-2.96935e-10	8.40232e-09	1.28911	-2.96935e-10	0.000193216	-0.470624	-2.96935e-10
17271758	rs2733505	1.1652e-10	-1.8599	-0.985423	0.000116835	12.05	-1.22083	1.85041e-05	-1.80627	-1.01017
17271759	rs2733504	1.15204e-10	-1.86596	-0.990712	0.0001016	11.9097	-1.22031	1.81066e-05	-1.81288	-1.02528
17272228	rs1449887	7.4034e-11	-1.87875	-1.42011	2.64792e-05	10.7528	-1.40813	1.20417e-05	-1.8244	-1.42166
17272276	rs1449888	7.40937e-11	-1.87875	-1.4193	2.65216e-05	10.7528	-1.40653	1.2035e-05	-1.8244	-1.42221
17272451	rs184464239	5.06856e-10	-1.65472e-10	-1.37515	5.90145e-10	-1.65472e-10	-1.36679	7.70071e-05	-1.65472e-10	-1.39054
17272551	rs77274338	1.04541e-10	-1.68709	-1.26672	1.54521e-10	-1.41338	-1.29344	1.30935e-05	-1.80216	-1.36015
17274422	rs2733502	8.79221e-11	-1.86225	-1.26467	9.1482e-05	11.9927	-1.4082	1.42108e-05	-1.81051	-1.26992
17274801	rs2733501	1.21215e-10	-1.86648	-0.939328	0.000101961	11.882	-1.18909	1.91189e-05	-1.8184	-0.965359
17275173	rs2060628	8.81985e-11	-1.85814	-1.26565	9.63998e-05	12.0454	-1.4085	1.4339e-05	-1.80058	-1.27087
17276149	rs2733500	1.20261e-10	-1.86852	-0.945197	9.58611e-05	11.8244	-1.19317	1.89353e-05	-1.82234	-0.971067
17276334	rs2733499	8.72528e-11	-1.86682	-1.26775	8.10705e-05	11.8728	-1.40916	1.40477e-05	-1.81903	-1.27294
17276455	rs2733498	1.15607e-10	-1.86411	-0.989076	0.000104992	11.9456	-1.22332	1.82981e-05	-1.81392	-1.01372
17277308	rs117908832	2.23723e-09	-1.65472e-10	0.109617	2.61365e-09	-1.65472e-10	0.121349	0.000321884	-1.65472e-10	0.0397558
17277391	rs1449879	1.19084e-10	-1.86852	-0.955028	9.52105e-05	11.8244	-1.19998	1.87552e-05	-1.82234	-0.980628
17277928	rs56110448	3.56338e-10	-1.51479	-0.212708	5.51303e-10	-1.33447	-0.100405	5.86492e-05	-1.49441	-0.168448
17278136	rs112689784	5.30606e-10	-1.32936	-2.96935e-10	3.72974e-10	-1.82565	-2.96935e-10	0.00011288	-1.00811	-2.96935e-10
17278167	rs74644557	1.01097e-10	-1.70796	-1.27933	1.48455e-10	-1.44594	-1.30093	1.30482e-05	-1.81545	-1.35034
17278563	rs76645458	1.01988e-10	-1.6992	-1.27933	1.5051e-10	-1.43219	-1.30093	1.31205e-05	-1.80992	-1.35034
17278928	rs79313872	4.82983e-10	-1.65472e-10	-1.4234	5.58737e-10	-1.65472e-10	-1.42148	7.44774e-05	-1.65472e-10	-1.42394
17279284	rs62249397	6.83423e-10	-1.07626	-2.96935e-10	9.10543e-09	1.36947	-2.96935e-10	0.000203898	-0.416816	-2.96935e-10
17279526	rs2060629	1.11937e-10	-1.86182	-1.02362	0.00010869	12.0034	-1.24655	1.7769e-05	-1.80973	-1.04725
17280282	rs2733497	1.18048e-10	-1.86902	-0.963264	9.88693e-05	11.8678	-1.20566	1.86247e-05	-1.82131	-0.988635
17280812	rs2470583	1.1651e-10	-1.86682	-0.97858	9.8328e-05	11.8728	-1.21617	1.83913e-05	-1.81903	-1.00352
17281330	rs2733496	7.47646e-11	-1.87089	-1.41815	3.54787e-05	11.0425	-1.40518	1.22995e-05	-1.80287	-1.422
17281761	rs1449880	1.79377e-10	-1.68577	-0.728113	1.69622e-10	-1.88456	-0.729018	2.96853e-05	-1.66087	-0.68291
17281764	rs75366789	3.05929e-10	-1.88003	-2.96935e-10	8.08485e-10	-1.05199	-2.96935e-10	4.93976e-05	-1.83453	-2.96935e-10
17282043	rs76876789	9.08988e-11	-1.80495	-1.28868	1.24466e-10	-1.60975	-1.31338	1.20803e-05	-1.86902	-1.37384
17282287	rs143240970	1.13353e-09	-1.65472e-10	-0.570283	1.29799e-09	-1.65472e-10	-0.578583	0.000164605	-1.65472e-10	-0.630884
17282737	rs17043253	1.01138e-10	-1.725	-1.2619	1.4378e-10	-1.48982	-1.28905	1.27652e-05	-1.83064	-1.35707
17283278	rs2167118	1.1636e-10	-1.86442	-0.98227	0.000114487	12.0275	-1.21868	1.84405e-05	-1.81278	-1.0071
17283308	rs149591024	7.43189e-09	1.31016	-2.96935e-10	1.26669e-09	-0.602995	-2.96935e-10	0.000768287	0.909729	-2.96935e-10
17283809	rs2596636	1.15664e-10	-1.86675	-0.985943	0.000107236	11.9646	-1.22119	1.82931e-05	-1.81724	-1.01067
17285288	rs2596637	8.54163e-11	-1.86442	-1.29142	9.40082e-05	12.0275	-1.41577	1.38108e-05	-1.81278	-1.29621
17285463	rs145441342	1.13953e-09	-1.65472e-10	-0.565008	1.30482e-09	-1.65472e-10	-0.573333	0.000165444	-1.65472e-10	-0.6258
17286443	rs78762552	1.1692e-09	-1.65472e-10	-0.539306	1.3803e-09	-1.65472e-10	-0.517101	0.000201374	-1.65472e-10	-0.429272
17286817	rs1449881	8.61807e-11	-1.86442	-1.28252	9.42267e-05	12.0275	-1.41345	1.39321e-05	-1.81278	-1.28746
17287018	rs2596638	1.14572e-10	-1.86874	-0.993433	0.000100772	11.9075	-1.22627	1.80893e-05	-1.82117	-1.01795
17287135	rs2596639	1.14353e-10	-1.86874	-0.995343	0.000100642	11.9075	-1.22757	1.80558e-05	-1.82117	-1.0198
17288440	rs2596640	1.10527e-10	-1.86843	-1.02969	9.92631e-05	11.9167	-1.25058	1.74748e-05	-1.82054	-1.05313
17288601	rs74387662	1.06787e-10	-1.67888	-1.25366	1.54994e-10	-1.41896	-1.28481	1.31068e-05	-1.8026	-1.3587
17290465	rs2470585	5.661e-10	0.117226	-1.38183	0.0011156	14.4728	-1.38733	0.00016277	0.698581	-1.34068
17290925	rs145069410	3.34134e-08	-1.65472e-10	2.81333	3.51773e-08	-1.65472e-10	2.721	0.00574242	-1.65472e-10	2.9212
17291294	rs2596641	7.3764e-11	-1.88193	-1.42058	2.42975e-05	10.6689	-1.41014	1.19565e-05	-1.83453	-1.41864
17292100	rs2348003	8.47995e-11	-1.87255	-1.29054	7.4e-05	11.788	-1.41555	1.36e-05	-1.82903	-1.29533
17292210	rs145333297	2.18386e-09	-1.65472e-10	0.0854714	2.55106e-09	-1.65472e-10	0.0971111	0.00031438	-1.65472e-10	0.0161687
17292270	rs79659255	1.03879e-10	-1.71317	-1.24698	1.4801e-10	-1.47134	-1.27853	1.28955e-05	-1.82368	-1.35388
17294054	rs182637565	1.68747e-09	-0.172395	-2.96935e-10	5.38731e-10	-1.45794	-2.96935e-10	0.000194899	-0.461952	-2.96935e-10
17294388	rs2596643	7.40848e-11	-1.88387	-1.4143	2.07257e-05	10.4982	-1.39851	1.17802e-05	-1.84476	-1.42325
17295308	rs2348004	7.45114e-11	-1.87441	-1.41802	3.47352e-05	11.0191	-1.40296	1.21882e-05	-1.81014	-1.42382
17295742	rs76066320	5.87931e-10	-1.65472e-10	-1.22677	6.68669e-10	-1.65472e-10	-1.24187	8.61583e-05	-1.65472e-10	-1.27825
17295756	rs2348005	7.41954e-11	-1.87876	-1.41792	2.34912e-05	10.6285	-1.40351	1.19157e-05	-1.83299	-1.42359
17296298	rs2733495	7.4227e-11	-1.88193	-1.41432	2.46038e-05	10.6689	-1.39761	1.18975e-05	-1.83453	-1.42358
17296306	rs75154913	1.09255e-10	-1.65347	-1.25622	1.6135e-10	-1.38111	-1.28247	1.3418e-05	-1.78628	-1.35155
17296356	rs2596645	8.39759e-11	-1.86442	-1.30843	9.36531e-05	12.0275	-1.41955	1.35822e-05	-1.81278	-1.31289
17296401	rs2596646	7.81406e-11	-1.86675	-1.37812	8.77429e-05	11.9646	-1.42181	1.26221e-05	-1.81724	-1.38175
17296695	rs145133964	4.83377e-10	-1.65472e-10	-1.42258	5.60845e-10	-1.65472e-10	-1.41771	8.79144e-05	-1.65472e-10	-1.25807
17297289	rs74942273	5.61977e-10	-1.65472e-10	-1.27192	6.33011e-10	-1.65472e-10	-1.29667	7.97927e-05	-1.65472e-10	-1.355
17297337	rs6802891	9.95681e-11	-1.83901	-1.16352	0.000138837	12.3363	-1.33467	1.59271e-05	-1.7839	-1.18251
17297514	rs6790367	1.05328e-10	-1.69434	-1.25195	1.52473e-10	-1.44238	-1.27779	1.31795e-05	-1.81225	-1.34352
17297521	rs2733494	8.50476e-11	-1.86874	-1.29142	8.33764e-05	11.9075	-1.41577	1.36954e-05	-1.82117	-1.29621
17297663	rs2470586	9.34411e-11	-1.87427	-1.19178	7.43581e-05	11.7281	-1.35088	1.47606e-05	-1.83279	-1.20969
17298682	rs78238424	1.09342e-10	-1.66092	-1.24797	1.61206e-10	-1.39214	-1.27233	1.36216e-05	-1.79112	-1.33166
17300133	rs2596647	8.75926e-11	-1.87398	-1.2567	7.11135e-05	11.7383	-1.40562	1.4016e-05	-1.83216	-1.26207
17301087	rs1463218	8.75885e-11	-1.88258	-1.24815	4.68304e-05	11.3148	-1.39996	1.38549e-05	-1.85531	-1.25049
17301192	rs1463219	1.69319e-10	-1.71011	-0.761483	1.65107e-10	-1.88279	-0.757772	3.23827e-05	-1.61727	-0.639536
17302355	rs2733493	8.58531e-11	-1.87838	-1.27236	5.92642e-05	11.5609	-1.41055	1.36581e-05	-1.84262	-1.27748
17302558	rs2596648	7.59507e-11	-1.8842	-1.3891	1.52703e-05	10.1549	-1.36066	1.16299e-05	-1.86197	-1.41889
17302960	rs140680682	5.08813e-10	-1.65472e-10	-1.3713	5.78782e-10	-1.65472e-10	-1.38623	7.90027e-05	-1.65472e-10	-1.36495
17304176	rs187067895	3.34305e-10	-1.79132	-2.96935e-10	3.98786e-10	-1.75873	-2.96935e-10	4.87029e-05	-1.84869	-2.96935e-10
17304362	rs138724139	8.69331e-10	-1.65472e-10	-0.835654	9.84027e-10	-1.65472e-10	-0.855502	0.000137206	-1.65472e-10	-0.812953
17304712	rs2470349	1.75943e-10	-1.16692	-1.2663	2.49116e-05	10.6924	-1.40871	3.19266e-05	-0.999476	-1.27152
17305303	rs728022	1.05772e-10	-1.88321	-1.05888	5.07318e-05	11.2603	-1.26537	1.6873e-05	-1.85783	-1.05089
17307395	rs2596649	7.64452e-11	-1.88381	-1.383	1.45656e-05	10.1009	-1.35384	1.15924e-05	-1.86426	-1.41983
17307841	rs2596650	7.61575e-11	-1.88462	-1.38595	1.39151e-05	10.0593	-1.35796	1.16106e-05	-1.86196	-1.42056
17308296	rs2733492	7.6335e-11	-1.88451	-1.38374	1.92958e-05	10.3833	-1.35505	1.17462e-05	-1.85103	-1.41987
17308602	rs56983320	1.01378e-09	-1.65472e-10	-0.681941	1.20105e-09	-1.65472e-10	-0.656202	0.000156597	-1.65472e-10	-0.680761
17308770	rs2247106	8.19987e-11	-1.88182	-1.31485	4.85052e-05	11.3708	-1.42073	1.29699e-05	-1.85261	-1.31918
17308965	rs2733491	1.04845e-10	-1.87471	-1.07619	6.87679e-05	11.5725	-1.27343	1.67716e-05	-1.83615	-1.0786
17309934	rs1470667	8.31918e-11	-1.88252	-1.29971	2.82941e-05	10.794	-1.38296	1.35023e-05	-1.83327	-1.2983
17310521	rs60471933	3.25551e-10	-1.81786	-2.96935e-10	4.21104e-10	-1.70427	-2.96935e-10	4.72642e-05	-1.87868	-2.96935e-10
17310577	rs61173556	7.94728e-11	-1.80675	-1.42121	1.03498e-10	-1.68629	-1.42132	1.14532e-05	-1.87506	-1.42111
17311336	rs1449882	8.33717e-11	-1.88174	-1.29833	2.99032e-05	10.8495	-1.3832	1.33074e-05	-1.82968	-1.31644
17312588	rs2733489	8.31445e-11	-1.88447	-1.29833	2.24297e-05	10.5619	-1.3832	1.30784e-05	-1.84704	-1.31644
17312804	rs117689878	2.10873e-09	-1.65472e-10	0.0504645	2.46297e-09	-1.65472e-10	0.0619688	0.000303813	-1.65472e-10	-0.0180203
17313311	rs2470577	8.45196e-11	-1.86029	-1.3061	0.000110725	12.1797	-1.40432	1.36228e-05	-1.8033	-1.31939
17313703	rs2470347	8.60639e-11	-1.84318	-1.30511	0.000158626	12.5388	-1.40391	1.40424e-05	-1.7739	-1.31845
17314100	rs62245883	3.12452e-10	-1.85893	-2.96935e-10	8.42469e-10	-1.01082	-2.96935e-10	5.27718e-05	-1.76846	-2.96935e-10
17314301	rs17043267	5.02847e-10	-1.17607	-0.207019	7.27125e-10	-1.05939	-0.0986671	5.71917e-05	-1.35156	-0.336466
17315758	rs2084572	7.99659e-11	-1.85978	-1.362	0.000110009	12.192	-1.42306	1.28808e-05	-1.80237	-1.37633
17315773	rs78584180	9.6422e-10	-0.732058	-2.96935e-10	3.55307e-10	-1.87417	-2.96935e-10	0.000122081	-0.929749	-2.96935e-10
17315969	rs2733487	8.57208e-11	-1.86029	-1.29199	0.000111391	12.1797	-1.39833	1.38054e-05	-1.8033	-1.30608
17315986	rs2596674	8.89183e-11	-1.84196	-1.2737	0.000164552	12.5615	-1.38994	1.44945e-05	-1.7719	-1.28876
17316259	rs2596675	8.84322e-11	-1.83869	-1.28245	0.000173852	12.6206	-1.39403	1.44508e-05	-1.76663	-1.29705
17316391	rs144567430	3.1184e-10	-1.86089	-2.96935e-10	3.58722e-10	-1.86461	-2.96935e-10	4.69995e-05	-1.8843	-2.96935e-10
17317244	rs2733486	8.03813e-11	-1.83522	-1.38138	1.22837e-05	9.99771	-1.42108	1.33346e-05	-1.75586	-1.38821
17318438	rs2733485	9.09906e-11	-1.87526	-1.21737	8.91206e-05	11.9191	-1.36079	1.44636e-05	-1.82771	-1.23509
17318742	rs79766530	5.35728e-10	-1.65472e-10	-1.31975	6.10652e-10	-1.65472e-10	-1.33263	8.66833e-05	-1.65472e-10	-1.27217
17318844	rs2596677	7.71558e-11	-1.88304	-1.37451	5.51894e-05	11.4999	-1.42079	1.21292e-05	-1.85161	-1.38721
17320397	rs2733481	7.58262e-11	-1.88163	-1.39331	4.78404e-05	11.3495	-1.41324	1.19392e-05	-1.8515	-1.4031
17320454	rs74923056	2.22566e-08	2.40702	-2.96935e-10	8.92451e-08	3.65199	-2.96935e-10	0.00098698	1.16022	-2.96935e-10
17320600	rs2596678	9.41952e-11	-1.88304	-1.17497	5.98881e-05	11.4999	-1.33908	1.4823e-05	-1.85161	-1.18665
17320788	rs2596679	9.29467e-11	-1.87682	-1.19453	8.479e-05	11.8564	-1.3479	1.47248e-05	-1.83167	-1.21323
17320823	rs2596680	9.64674e-11	-1.87337	-1.1608	0.000102555	12.0267	-1.32799	1.54366e-05	-1.81684	-1.18085
17320850	rs2596681	9.24104e-11	-1.87942	-1.19772	7.51141e-05	11.7371	-1.34973	1.4575e-05	-1.83884	-1.21629
17320910	rs189557830	6.71662e-10	-1.65472e-10	-1.09362	7.90053e-10	-1.65472e-10	-1.07506	9.89365e-05	-1.65472e-10	-1.13996
17320931	rs2733479	9.249e-11	-1.87682	-1.19946	8.46164e-05	11.8564	-1.34995	1.46224e-05	-1.83167	-1.22021
17321551	rs2733478	9.15287e-11	-1.88304	-1.20368	5.8914e-05	11.4999	-1.35548	1.44135e-05	-1.85161	-1.21466
17321811	rs143904683	8.31706e-11	-1.76046	-1.42202	1.20728e-10	-1.53132	-1.42229	1.17682e-05	-1.84657	-1.42246
17322397	rs2733524	9.13751e-11	-1.87371	-1.2147	9.44996e-05	11.9763	-1.35931	1.45546e-05	-1.82399	-1.23254
17322432	rs2733523	9.09693e-11	-1.87682	-1.21603	8.37655e-05	11.8564	-1.36005	1.44248e-05	-1.83167	-1.23382
17322590	rs187904564	5.06851e-10	-1.65472e-10	-1.37516	5.87715e-10	-1.65472e-10	-1.37091	7.86198e-05	-1.65472e-10	-1.36981
17322693	rs17043279	8.76244e-11	-1.71176	-1.41856	1.31132e-10	-1.45193	-1.41902	1.21497e-05	-1.81781	-1.41931
17323461	rs76431269	7.33526e-10	-1.65472e-10	-1.00551	8.10221e-10	-1.65472e-10	-1.04985	9.35172e-05	-1.65472e-10	-1.19629
17323763	rs2733517	9.21024e-11	-1.87679	-1.20368	7.64733e-05	11.7608	-1.35548	1.4676e-05	-1.83356	-1.21466
17323831	rs2733515	8.44807e-11	-1.87971	-1.28715	1.48464e-05	10.1418	-1.37571	1.30578e-05	-1.86961	-1.29544
17323931	rs2733514	9.18734e-11	-1.87682	-1.20614	8.41334e-05	11.8564	-1.35567	1.44968e-05	-1.83167	-1.22883
17324346	rs2069136	1.2348e-09	-1.65472e-10	-0.484716	1.40697e-09	-1.65472e-10	-0.497959	0.000202358	-1.65472e-10	-0.424396
17324733	rs767685	7.55272e-11	-1.88149	-1.3974	6.27596e-05	11.6183	-1.41059	1.19712e-05	-1.84548	-1.40645
17324933	rs17200767	6.74654e-10	-1.08918	-2.96935e-10	1.47483e-07	4.15432	-2.96935e-10	0.000253791	-0.197922	-2.96935e-10
17325403	rs283925	9.34873e-11	-1.87526	-1.1903	9.04982e-05	11.9191	-1.34545	1.48434e-05	-1.82771	-1.20917
17325703	rs283923	9.3184e-11	-1.86797	-1.20084	0.000114429	12.1598	-1.35151	1.49376e-05	-1.81128	-1.21927
17325841	rs283922	9.28208e-11	-1.87187	-1.20084	0.000101429	12.0392	-1.35151	1.48116e-05	-1.81975	-1.21927
17325889	rs283921	9.28116e-11	-1.86797	-1.20484	0.000114169	12.1598	-1.35378	1.48804e-05	-1.81128	-1.22311
17327650	rs117077700	8.34653e-11	-1.75768	-1.42126	1.2138e-10	-1.52665	-1.42158	1.17943e-05	-1.84503	-1.42179
17328070	rs283919	9.24668e-11	-1.88404	-1.19249	5.29917e-05	11.3877	-1.34918	1.44939e-05	-1.85696	-1.20375
17328219	rs283918	9.99627e-11	-1.86797	-1.13062	0.000119346	12.1598	-1.30944	1.59801e-05	-1.81128	-1.15181
17328509	rs283917	8.37855e-11	-1.87749	-1.29763	6.71151e-05	11.6755	-1.40078	1.38205e-05	-1.79688	-1.3114
17328837	rs6794164	1.41813e-10	-1.22967	-1.4192	2.40114e-10	-0.84778	-1.41826	1.77391e-05	-1.44342	-1.41524
17328946	rs17043301	4.79075e-10	-1.43152	-2.96935e-10	4.3113e-10	-1.68074	-2.96935e-10	5.28922e-05	-1.76618	-2.96935e-10
17329413	rs283916	9.62782e-11	-1.87145	-1.16469	0.000113569	12.1338	-1.33304	1.55803e-05	-1.81182	-1.17661
17329768	rs283915	9.72354e-11	-1.85246	-1.17378	0.000166911	12.5242	-1.33839	1.591e-05	-1.782	-1.18549
17330092	rs2470578	8.37435e-11	-1.76521	-1.41041	0.000331229	13.2868	-1.41559	1.33509e-05	-1.72982	-1.41303
17330649	rs283914	8.01399e-11	-1.88109	-1.33852	1.98869e-05	10.4621	-1.40369	1.28638e-05	-1.83198	-1.34804
17330693	rs11128821	2.00841e-10	-0.877231	-1.42363	3.87368e-10	-0.364191	-1.42359	2.41941e-05	-1.1246	-1.42373
17330701	rs11128822	1.28077e-10	-1.32793	-1.42282	2.50075e-10	-0.802499	-1.4229	1.70603e-05	-1.47506	-1.42262
17330957	rs283913	9.33344e-11	-1.85825	-1.20894	0.000158858	12.4925	-1.3561	1.52341e-05	-1.78386	-1.22703
17331163	rs2016228	5.35444e-10	-1.65472e-10	-1.32028	6.20576e-10	-1.65472e-10	-1.31651	8.01683e-05	-1.65472e-10	-1.35031
17331582	rs283912	9.32305e-11	-1.85543	-1.21287	0.000168999	12.5565	-1.3583	1.52596e-05	-1.77843	-1.23079
17331704	rs283911	7.45572e-11	-1.87145	-1.42037	0.000108781	12.1338	-1.37612	1.21767e-05	-1.81182	-1.42309
17333068	rs283909	9.33809e-11	-1.85825	-1.20845	0.000158902	12.4925	-1.35582	1.52414e-05	-1.78386	-1.22656
17333977	rs117303771	2.60643e-09	-1.65472e-10	0.262357	3.17512e-09	-1.65472e-10	0.315946	0.000383348	-1.65472e-10	0.214509
17334015	rs76331518	3.81083e-10	-1.66036	-2.96935e-10	3.94199e-10	-1.7703	-2.96935e-10	5.3938e-05	-1.7466	-2.96935e-10
17334741	rs283908	7.48447e-11	-1.86962	-1.41834	0.000114495	12.1914	-1.38247	1.22415e-05	-1.80761	-1.42199
17334883	rs62245885	7.46109e-10	-0.988507	-2.96935e-10	9.01905e-09	1.35994	-2.96935e-10	0.00019802	-0.446065	-2.96935e-10
17335063	rs17029242	2.20525e-10	-0.783452	-1.42392	4.34311e-10	-0.249458	-1.42394	2.6259e-05	-1.04287	-1.42356
17335422	rs143708273	3.22755e-10	-1.82649	-2.96935e-10	3.51624e-10	-1.88459	-2.96935e-10	4.79392e-05	-1.8645	-2.96935e-10
17336419	rs283907	9.2213e-11	-1.86068	-1.2186	0.000149463	12.4343	-1.35892	1.50165e-05	-1.78868	-1.23661
17336746	rs1375819	1.12315e-09	-0.579481	-2.96935e-10	4.37067e-10	-1.66707	-2.96935e-10	0.000142631	-0.774176	-2.96935e-10
17336987	rs6803351	1.26613e-10	-1.34015	-1.42209	2.46016e-10	-0.819567	-1.42219	1.68957e-05	-1.48554	-1.42183
17337410	rs283906	9.14811e-11	-1.863	-1.22425	0.000140242	12.3763	-1.36457	1.48707e-05	-1.79337	-1.24167
17337568	rs75814116	4.50903e-10	-1.49213	-2.96935e-10	1.01118e-09	-0.828281	-2.96935e-10	5.4154e-05	-1.7426	-2.96935e-10
17338051	rs75822346	8.99483e-10	-1.65472e-10	-0.801558	1.06918e-09	-1.65472e-10	-0.772512	0.000129367	-1.65472e-10	-0.871777
17338680	rs2060623	8.21968e-11	-1.8832	-1.31106	1.83394e-05	10.3667	-1.38934	1.28293e-05	-1.86066	-1.32205
17338719	rs2060624	7.43219e-11	-1.87489	-1.42008	9.63335e-05	12.0133	-1.37714	1.20761e-05	-1.82026	-1.42295
17339152	rs2060625	8.89073e-11	-1.87489	-1.24089	9.64949e-05	12.0133	-1.37546	1.43434e-05	-1.82026	-1.25089
17339381	rs2060627	9.15014e-11	-1.86541	-1.22161	0.000131777	12.3126	-1.36313	1.48334e-05	-1.7984	-1.23915
17340391	rs75484124	1.27025e-10	-1.33727	-1.42172	2.47098e-10	-0.815538	-1.42183	1.69441e-05	-1.48307	-1.42144
17341151	rs190937170	2.4206e-09	0.188394	-2.96935e-10	6.5064e-10	-1.2692	-2.96935e-10	0.000271206	-0.131557	-2.96935e-10
17341535	rs112242438	1.9658e-10	-0.898374	-1.42393	3.77301e-10	-0.390191	-1.42392	2.37609e-05	-1.14295	-1.42344
17343457	rs283938	9.26199e-11	-1.87649	-1.19838	9.29369e-05	11.9504	-1.35011	1.47765e-05	-1.82448	-1.21692
17343765	rs113770606	3.17633e-10	-1.84248	-2.96935e-10	3.78697e-10	-1.81042	-2.96935e-10	7.89098e-05	-1.36613	-2.96935e-10
17343995	rs283939	1.5225e-10	-1.19941	-1.37845	2.71524e-05	10.7895	-1.41969	2.80741e-05	-1.009	-1.39059
17344285	rs283940	8.4693e-11	-1.87971	-1.28463	1.48549e-05	10.1418	-1.37514	1.29042e-05	-1.86961	-1.30727
17344389	rs141058591	1.03909e-08	1.64531	-2.96935e-10	1.57105e-09	-0.387656	-2.96935e-10	0.00105168	1.22371	-2.96935e-10
17344551	rs283941	9.30594e-11	-1.8691	-1.20104	0.000119969	12.2072	-1.35163	1.50073e-05	-1.80643	-1.21946
17345125	rs76644154	6.84706e-10	-1.07439	-2.96935e-10	3.56032e-10	-1.87213	-2.96935e-10	9.12315e-05	-1.22103	-2.96935e-10
17346033	rs283942	8.46346e-11	-1.88376	-1.28127	1.9774e-05	10.4248	-1.37207	1.32336e-05	-1.85802	-1.29366
17346355	rs283943	9.44573e-11	-1.86012	-1.19511	0.000153151	12.448	-1.34823	1.53804e-05	-1.78755	-1.21379
17346655	rs283944	7.51708e-11	-1.86701	-1.41661	0.000123119	12.2683	-1.38676	1.23257e-05	-1.80183	-1.42092
17346756	rs283945	8.33518e-11	-1.88464	-1.29567	2.46971e-05	10.6556	-1.3806	1.32073e-05	-1.84626	-1.3074
17347636	rs283946	9.48569e-11	-1.8574	-1.19361	0.000163438	12.5122	-1.34737	1.54851e-05	-1.78221	-1.21235
17348052	rs189650387	3.21472e-10	-1.83047	-2.96935e-10	3.51688e-10	-1.88441	-2.96935e-10	6.31098e-05	-1.58956	-2.96935e-10
17348331	rs73143799	1.80561e-10	-0.986484	-1.42083	3.3934e-10	-0.499127	-1.42103	2.20423e-05	-1.21909	-1.42238
17348908	rs139481115	7.0282e-10	-1.65472e-10	-1.04828	8.27809e-10	-1.65472e-10	-1.02837	0.000109535	-1.65472e-10	-1.03819
17349498	rs79960281	5.34475e-10	-1.32209	-2.96935e-10	6.25641e-10	-1.30838	-2.96935e-10	6.85164e-05	-1.50736	-2.96935e-10
17353824	rs17043356	4.91472e-10	-1.40597	-2.96935e-10	5.74696e-10	-1.39331	-2.96935e-10	6.40071e-05	-1.57544	-2.96935e-10
17354812	rs283947	9.32692e-11	-1.87145	-1.19644	0.000111771	12.1338	-1.349	1.49926e-05	-1.81182	-1.21506
17355617	rs283948	8.9742e-11	-1.86541	-1.24103	0.000130411	12.3126	-1.37355	1.4561e-05	-1.7984	-1.25768
17355801	rs283949	7.44148e-11	-1.87145	-1.42228	0.000109728	12.1338	-1.36745	1.21677e-05	-1.81182	-1.42384
17356427	rs74841838	5.32138e-10	-1.65472e-10	-1.32648	6.1681e-10	-1.65472e-10	-1.32259	8.05187e-05	-1.65472e-10	-1.34594
17357075	rs187303	8.9775e-11	-1.88022	-1.22585	7.67076e-05	11.7738	-1.36544	1.42342e-05	-1.83559	-1.2432
17357728	rs17200781	1.01471e-10	-1.56297	-1.42064	1.78317e-10	-1.14282	-1.42077	1.40416e-05	-1.67211	-1.4203
17357820	rs283926	1.35432e-10	-1.2975	-1.39741	1.77465e-05	10.3551	-1.41058	2.47195e-05	-1.12038	-1.40646
17357874	rs17043383	1.54019e-10	-1.14237	-1.42393	2.783e-10	-0.694538	-1.42392	1.92685e-05	-1.35224	-1.42372
17358134	rs80250471	8.18162e-10	-1.65472e-10	-0.896318	9.67174e-10	-1.65472e-10	-0.872777	0.000127748	-1.65472e-10	-0.884374
17358279	rs61186520	1.56345e-10	-1.12764	-1.42368	2.83589e-10	-0.675904	-1.42373	1.95067e-05	-1.33976	-1.42392
17358421	rs283927	7.41181e-11	-1.87649	-1.42123	9.08625e-05	11.9504	-1.37269	1.20189e-05	-1.82448	-1.42348
17359316	rs283928	7.44844e-11	-1.88211	-1.41068	6.59675e-05	11.6548	-1.39727	1.18835e-05	-1.84248	-1.4168
17359916	rs283929	8.16831e-11	-1.87714	-1.32339	1.29887e-05	10.0284	-1.39601	1.252e-05	-1.87336	-1.33375
17360374	rs111492194	3.18221e-10	-1.84063	-2.96935e-10	7.45489e-10	-1.13312	-2.96935e-10	4.81479e-05	-1.86016	-2.96935e-10
17360961	rs283930	8.12728e-11	-1.88084	-1.32473	1.54283e-05	10.2013	-1.39671	1.25784e-05	-1.86744	-1.33501
17361278	rs111784573	1.575e-10	-1.12022	-1.42373	2.86271e-10	-0.66653	-1.42368	1.96429e-05	-1.33346	-1.42326
17361375	rs75466963	1.55899e-10	-1.13023	-1.42394	2.82603e-10	-0.679176	-1.42393	1.94664e-05	-1.34195	-1.42379
17361581	rs283931	8.77463e-11	-1.87914	-1.24978	8.00221e-05	11.8306	-1.37999	1.40522e-05	-1.83213	-1.25953
17362090	rs137873012	5.36015e-10	-1.65472e-10	-1.31922	6.298e-10	-1.65472e-10	-1.30175	8.5616e-05	-1.65472e-10	-1.28456
17363143	rs144324218	5.6106e-10	-1.65472e-10	-1.27355	6.61121e-10	-1.65472e-10	-1.25322	8.99497e-05	-1.65472e-10	-1.23518
17363545	rs17043392	1.58918e-10	-1.12374	-1.41125	2.8834e-10	-0.670975	-1.41204	1.98429e-05	-1.33645	-1.41014
17363746	rs76303888	5.43275e-10	-1.65472e-10	-1.30576	6.44709e-10	-1.65472e-10	-1.27836	8.14515e-05	-1.65472e-10	-1.33443
17364413	rs283932	8.33868e-10	0.0672471	-0.94455	4.78581e-05	10.9436	-1.007	9.72052e-05	-0.0932315	-1.06438
17365603	rs73145808	2.03715e-10	-0.864735	-1.42192	3.93972e-10	-0.348849	-1.42203	2.4509e-05	-1.11374	-1.42165
17365701	rs283933	4.13952e-10	-1.57763	-2.96935e-10	8.44324e-09	1.29397	-2.96935e-10	5.47312e-05	-1.732	-2.96935e-10
17365716	rs73145809	2.02018e-10	-0.873223	-1.4218	3.89936e-10	-0.359268	-1.42191	2.43321e-05	-1.12112	-1.42152
17366853	rs146020325	3.61269e-10	-1.71376	-2.96935e-10	9.12808e-10	-0.93063	-2.96935e-10	5.08788e-05	-1.80499	-2.96935e-10
17367065	rs283934	7.98588e-11	-1.88084	-1.34228	1.52956e-05	10.2014	-1.4055	1.23718e-05	-1.86743	-1.35158
17367331	rs57213690	1.61059e-10	-1.09772	-1.42388	2.94453e-10	-0.638179	-1.42386	2.00159e-05	-1.31433	-1.42357
17367357	rs283935	7.38735e-11	-1.88022	-1.4208	7.60185e-05	11.7738	-1.37447	1.18882e-05	-1.83559	-1.4233
17367376	rs283936	7.88324e-11	-1.88084	-1.35521	1.52063e-05	10.2014	-1.41135	1.22225e-05	-1.86743	-1.36372
17367746	rs2470580	8.53843e-11	-1.88128	-1.27494	7.0169e-05	11.7114	-1.39214	1.36158e-05	-1.83926	-1.28394
17368197	rs2596652	8.45726e-11	-1.88289	-1.28288	6.20876e-05	11.5926	-1.39574	1.34223e-05	-1.84588	-1.29163
17368425	rs73145814	2.02946e-10	-0.869034	-1.42141	3.92096e-10	-0.354125	-1.42152	2.44309e-05	-1.11748	-1.4211
17368650	rs191813763	1.10174e-08	1.70386	-2.96935e-10	1.63225e-09	-0.349443	-2.96935e-10	0.0011111	1.27867	-2.96935e-10
17369313	rs2592099	8.46013e-11	-1.87649	-1.28894	8.85542e-05	11.9504	-1.39842	1.36325e-05	-1.82448	-1.2975
17370997	rs56660137	1.98729e-10	-0.889645	-1.42179	3.82148e-10	-0.379451	-1.4219	2.39878e-05	-1.13538	-1.42151
17371404	rs143924156	7.94137e-10	-1.65472e-10	-0.926123	9.37742e-10	-1.65472e-10	-0.90368	0.000136324	-1.65472e-10	-0.8194
17371566	rs7630286	7.35359e-11	-1.88387	-1.42173	5.42043e-05	11.4315	-1.37035	1.17377e-05	-1.84795	-1.42367
17371582	rs7630433	7.35551e-11	-1.88338	-1.42196	5.74018e-05	11.4876	-1.3692	1.17722e-05	-1.84495	-1.42375
17373286	rs146487374	1.13421e-09	-1.65472e-10	-0.569686	1.2786e-09	-1.65472e-10	-0.593637	0.000179839	-1.65472e-10	-0.542374
17373320	rs73145818	1.50978e-10	-1.16282	-1.42342	2.71331e-10	-0.72047	-1.42335	1.89563e-05	-1.36954	-1.42276
17373497	rs73145819	1.98192e-10	-0.893958	-1.42018	3.80723e-10	-0.384756	-1.42033	2.39387e-05	-1.13912	-1.41982
17375214	rs895429	3.86913e-10	-1.64518	-2.96935e-10	3.83133e-09	0.503812	-2.96935e-10	8.77744e-05	-1.25966	-2.96935e-10
17375264	rs6762516	7.88236e-11	-1.87714	-1.35903	1.27704e-05	10.0284	-1.41295	1.2107e-05	-1.87336	-1.36729
17376000	rs73145823	1.49288e-10	-1.17377	-1.42373	2.67491e-10	-0.734386	-1.42368	1.87725e-05	-1.37878	-1.42326
17376207	rs73145825	1.98808e-10	-0.889645	-1.4214	3.82295e-10	-0.379451	-1.42151	2.39978e-05	-1.13538	-1.42109
17376799	rs73145827	1.4879e-10	-1.17715	-1.42369	2.66355e-10	-0.738687	-1.42364	1.87204e-05	-1.38163	-1.42319
17377815	rs34502358	7.45821e-11	-1.88211	-1.40937	6.60229e-05	11.6548	-1.39643	1.18863e-05	-1.84248	-1.41657
17378245	rs73145829	1.44658e-10	-1.20536	-1.42365	2.56955e-10	-0.774668	-1.42359	1.82826e-05	-1.40538	-1.42311
17378509	rs13322641	7.43807e-11	-1.88289	-1.41129	6.2048e-05	11.5926	-1.39638	1.18379e-05	-1.84588	-1.41725
17378723	rs6784697	1.42723e-10	-1.21888	-1.4236	2.52562e-10	-0.791966	-1.42353	1.80779e-05	-1.41672	-1.42302
17378780	rs6773326	1.99628e-10	-0.885664	-1.42126	3.84223e-10	-0.374555	-1.42138	2.40844e-05	-1.13192	-1.42095
17378852	rs6808999	1.42716e-10	-1.21888	-1.42365	2.52548e-10	-0.791966	-1.42359	1.80764e-05	-1.41672	-1.42311
17378906	rs6773442	1.44665e-10	-1.20536	-1.4236	2.56969e-10	-0.774668	-1.42353	1.82841e-05	-1.40538	-1.42302
17379235	rs10446443	1.47054e-10	-1.18865	-1.42393	2.62409e-10	-0.753335	-1.42392	1.85301e-05	-1.39132	-1.42372
17379265	rs10446444	1.46018e-10	-1.19572	-1.42393	2.60054e-10	-0.762352	-1.42392	1.84202e-05	-1.39727	-1.42372
17379330	rs6763593	7.82681e-11	-1.88009	-1.36314	1.23643e-05	9.99692	-1.41375	1.20681e-05	-1.87189	-1.37198
17379575	rs7622831	1.47056e-10	-1.18865	-1.42392	2.62413e-10	-0.753335	-1.4239	1.85309e-05	-1.39132	-1.42367
17379910	rs959774	1.47551e-10	-1.18529	-1.42392	2.6354e-10	-0.749051	-1.4239	1.85834e-05	-1.38849	-1.42367
17380210	rs56981635	9.77333e-10	-0.71855	-2.96935e-10	4.39175e-10	-1.66226	-2.96935e-10	0.000130009	-0.866832	-2.96935e-10
17380221	rs144902908	7.56248e-10	-1.65472e-10	-0.975009	9.35761e-10	-1.65472e-10	-0.905794	0.000124845	-1.65472e-10	-0.907362
17381024	rs10446414	1.47548e-10	-1.18529	-1.42393	2.63529e-10	-0.749051	-1.42394	1.85801e-05	-1.38849	-1.42385
17381107	rs10446445	1.47053e-10	-1.18865	-1.42394	2.62406e-10	-0.753335	-1.42393	1.85293e-05	-1.39132	-1.42376
17381380	rs11921357	1.13375e-10	-1.44877	-1.4239	1.86787e-10	-1.09331	-1.42388	1.49584e-05	-1.60553	-1.42363
17382262	rs11713917	7.39047e-11	-1.88432	-1.41628	5.25218e-05	11.4183	-1.38867	1.16884e-05	-1.85469	-1.42114
17382593	rs6768716	2.04423e-10	-0.860505	-1.42268	3.9573e-10	-0.343658	-1.42277	2.45792e-05	-1.11006	-1.42247
17382835	rs6804787	1.47551e-10	-1.18529	-1.42392	2.6354e-10	-0.749051	-1.4239	1.85834e-05	-1.38849	-1.42367
17383881	rs17043422	8.21428e-11	-1.88289	-1.31203	6.14147e-05	11.5926	-1.40664	1.30274e-05	-1.84588	-1.3215
17383945	rs73145846	1.48604e-10	-1.17816	-1.42393	2.65937e-10	-0.739979	-1.42392	1.86945e-05	-1.38249	-1.42372
17383964	rs28454413	8.19078e-11	-1.88289	-1.31489	6.13463e-05	11.5926	-1.40776	1.29917e-05	-1.84588	-1.32424
17384023	rs28408438	8.18303e-11	-1.88289	-1.31584	6.1324e-05	11.5926	-1.40812	1.298e-05	-1.84588	-1.32515
17387331	rs115908789	1.50184e-10	-1.1676	-1.42392	2.69539e-10	-0.726541	-1.4239	1.88627e-05	-1.37358	-1.42367
17387638	rs17043425	1.50755e-10	-1.16381	-1.42392	2.70842e-10	-0.721722	-1.4239	1.89232e-05	-1.37037	-1.42367
17388445	rs17043427	1.60418e-10	-1.1017	-1.4239	2.92978e-10	-0.643178	-1.42388	1.99474e-05	-1.31771	-1.42362
17388506	rs12488093	7.96229e-11	-1.88394	-1.34213	5.4196e-05	11.48	-1.41905	1.25786e-05	-1.8517	-1.35074
17388744	rs17043439	1.5128e-10	-1.16038	-1.42386	2.7204e-10	-0.717375	-1.42383	1.8981e-05	-1.36748	-1.42352
17388811	rs73145856	2.10648e-10	-0.83104	-1.42215	4.10488e-10	-0.307563	-1.42225	2.52324e-05	-1.08441	-1.42189
17389073	rs17043444	2.12488e-10	-0.822345	-1.42215	4.14876e-10	-0.296929	-1.42225	2.54244e-05	-1.07683	-1.42189
17389106	rs17043453	2.10648e-10	-0.83104	-1.42215	4.10488e-10	-0.307563	-1.42225	2.52324e-05	-1.08441	-1.42189
17389446	rs182064634	6.31982e-10	-1.65472e-10	-1.15452	7.29569e-10	-1.65472e-10	-1.1547	9.21963e-05	-1.65472e-10	-1.21051
17389962	rs73145860	1.52378e-10	-1.15313	-1.42388	2.74548e-10	-0.708171	-1.42386	1.90966e-05	-1.36135	-1.42357
17390474	rs17043460	1.49867e-10	-1.16971	-1.42392	2.66144e-10	-0.739217	-1.4239	1.85611e-05	-1.3897	-1.42367
17390589	rs73145862	1.52963e-10	-1.1493	-1.42388	2.75886e-10	-0.703312	-1.42386	1.91587e-05	-1.35811	-1.42357
17390650	rs17043463	1.53493e-10	-1.14584	-1.42388	2.77097e-10	-0.698929	-1.42386	1.92148e-05	-1.35518	-1.42357
17390991	rs62245916	5.3953e-10	-1.31268	-2.96935e-10	4.86987e-09	0.743668	-2.96935e-10	0.000138067	-0.806697	-2.96935e-10
17391160	rs73145864	1.5349e-10	-1.14584	-1.4239	2.77091e-10	-0.698929	-1.42388	1.92138e-05	-1.35518	-1.42362
17391327	rs73145867	1.54021e-10	-1.14237	-1.42392	2.78305e-10	-0.694538	-1.4239	1.92694e-05	-1.35224	-1.42367
17391339	rs1867772	7.84083e-11	-1.86402	-1.37743	8.58007e-06	9.6383	-1.42051	1.17845e-05	-1.88222	-1.38542
17391419	rs142465942	5.05011e-10	-1.65472e-10	-1.3788	5.91036e-10	-1.65472e-10	-1.36528	7.74735e-05	-1.65472e-10	-1.3845
17392084	rs114540553	3.47411e-10	-1.75287	-2.96935e-10	4.46618e-10	-1.64545	-2.96935e-10	4.94022e-05	-1.83444	-2.96935e-10
17392364	rs11916205	1.54626e-10	-1.13851	-1.42386	2.79689e-10	-0.689649	-1.42383	1.93355e-05	-1.34897	-1.42352
17393455	rs17043467	1.59858e-10	-1.10526	-1.42383	2.91689e-10	-0.647668	-1.4238	1.98903e-05	-1.32074	-1.42346
17393934	rs148032794	3.39711e-10	-1.77528	-2.96935e-10	4.61439e-10	-1.61281	-2.96935e-10	4.8743e-05	-1.84787	-2.96935e-10
17394615	rs1374197	8.26832e-11	-1.88084	-1.30752	3.41365e-05	10.9867	-1.38799	1.38313e-05	-1.77873	-1.32876
17394699	rs76784056	5.16653e-10	-1.35601	-2.96935e-10	4.4336e-09	0.649813	-2.96935e-10	0.000130052	-0.866497	-2.96935e-10
17395085	rs117859431	6.12182e-10	-1.65472e-10	-1.18635	7.06533e-10	-1.65472e-10	-1.18678	0.000114367	-1.65472e-10	-0.995025
17395320	rs13318609	7.34316e-11	-1.88444	-1.42258	4.45243e-05	11.1837	-1.31933	1.15977e-05	-1.86483	-1.4188
17395402	rs139058197	1.2165e-09	-1.65472e-10	-0.499643	1.37003e-09	-1.65472e-10	-0.524564	0.000193097	-1.65472e-10	-0.471242
17395446	rs17272978	1.11738e-10	-1.47426	-1.41296	2.05008e-10	-1.0109	-1.41321	1.52274e-05	-1.59899	-1.41235
17396216	rs75056230	4.92654e-10	-1.65472e-10	-1.40357	5.74844e-10	-1.65472e-10	-1.39306	7.54919e-05	-1.65472e-10	-1.41041
17396537	rs17272985	4.49973e-10	-1.49419	-2.96935e-10	6.03786e-10	-1.34394	-2.96935e-10	5.18595e-05	-1.7859	-2.96935e-10
17397336	rs7645756	7.33557e-11	-1.88417	-1.42389	4.11527e-05	11.1282	-1.34252	1.15302e-05	-1.86694	-1.42253
17397426	rs73145877	1.53662e-10	-1.14584	-1.42279	2.77426e-10	-0.698929	-1.42267	1.92479e-05	-1.35518	-1.42185
17397851	rs6442679	8.00869e-11	-1.88417	-1.3361	3.82347e-05	11.1282	-1.41607	1.24849e-05	-1.86694	-1.34298
17398284	rs9830240	8.25508e-11	-1.76603	-1.42394	2.25646e-06	8.27555	-1.39339	1.1569e-05	-1.863	-1.4231
17398386	rs9850127	7.55222e-11	-1.86838	-1.41057	8.94266e-06	9.60512	-1.34593	1.15806e-05	-1.88194	-1.40316
17398585	rs2348363	7.61847e-11	-1.85884	-1.41137	2.46942e-08	3.77453	-1.40737	1.14521e-05	-1.88339	-1.41287
17399281	rs13318886	7.53057e-11	-1.86824	-1.41358	9.2095e-06	9.70947	-1.42088	1.14341e-05	-1.88068	-1.41715
17399778	rs112169580	2.33091e-10	-0.743824	-1.40812	4.62891e-10	-0.201245	-1.40842	2.76291e-05	-1.00818	-1.40738
17401030	rs115872965	3.20501e-10	-1.83349	-2.96935e-10	4.98788e-10	-1.53497	-2.96935e-10	5.6436e-05	-1.70133	-2.96935e-10
17402194	rs11924920	2.2836e-10	-0.770324	-1.40213	4.50884e-10	-0.23347	-1.40247	2.71611e-05	-1.03139	-1.40126
17402565	rs17043492	7.94131e-11	-1.88421	-1.34451	5.40616e-05	11.4781	-1.41962	1.25759e-05	-1.84966	-1.35299
17402575	rs17043493	1.70689e-10	-1.07125	-1.39228	3.1436e-10	-0.604923	-1.39169	2.12146e-05	-1.29177	-1.38798
17402592	rs17200795	5.75557e-10	-1.24804	-2.96935e-10	2.48717e-08	2.37433	-2.96935e-10	7.57483e-05	-1.40702	-2.96935e-10
17402604	rs73145883	2.19611e-10	-0.813945	-1.39758	4.29462e-10	-0.286663	-1.39796	2.62668e-05	-1.0695	-1.39662
17402806	rs17043494	7.35907e-11	-1.88421	-1.42065	6.02541e-05	11.4781	-1.31117	1.18057e-05	-1.84966	-1.41619
17403352	rs114725945	3.60151e-09	0.585729	-2.96935e-10	2.36497e-09	0.0213668	-2.96935e-10	0.00100585	1.17915	-2.96935e-10
17403545	rs75330476	1.04046e-09	-0.655963	-2.96935e-10	4.12483e-10	-1.72496	-2.96935e-10	0.000141835	-0.779771	-2.96935e-10
17403598	rs77634327	1.70093e-10	-1.07529	-1.39174	3.12942e-10	-0.609991	-1.39115	2.11538e-05	-1.29521	-1.3874
17404029	rs113238232	1.71492e-10	-1.12022	-1.33863	3.11432e-10	-0.66653	-1.33944	2.15028e-05	-1.33346	-1.33279
17404604	rs74788306	4.27174e-10	-1.54619	-2.96935e-10	4.41428e-10	-1.65714	-2.96935e-10	5.52292e-05	-1.72294	-2.96935e-10
17405633	rs10510473	1.61726e-10	-1.12374	-1.39374	2.93834e-10	-0.670975	-1.39316	2.02561e-05	-1.33645	-1.38953
17405803	rs73145887	2.25e-10	-0.787654	-1.39962	4.42564e-10	-0.25458	-1.39999	2.68209e-05	-1.04654	-1.39871
17405961	rs17043499	1.74291e-10	-1.04844	-1.39422	3.22843e-10	-0.576343	-1.39365	2.15878e-05	-1.27226	-1.39004
17406183	rs143037922	2.01937e-09	-1.65472e-10	0.00716179	2.12012e-09	-1.65472e-10	-0.0879271	0.000297668	-1.65472e-10	-0.0384538
17406273	rs6801690	7.39441e-11	-1.87869	-1.42138	2.47682e-05	10.692	-1.41406	1.15746e-05	-1.86282	-1.4228
17406811	rs73145894	1.73106e-10	-1.05622	-1.39326	3.20025e-10	-0.586077	-1.39268	2.14666e-05	-1.27892	-1.38902
17406857	rs7623979	7.54907e-11	-1.88262	-1.39675	0.000131582	12.1681	-1.22012	1.23845e-05	-1.83395	-1.38404
17407313	rs73145896	1.62374e-10	-1.12022	-1.39326	2.95287e-10	-0.66653	-1.39268	2.03272e-05	-1.33346	-1.38902
17407522	rs7648883	7.43069e-11	-1.88084	-1.41433	0.000154148	12.3957	-1.2894	1.2257e-05	-1.82092	-1.40742
17407930	rs9870741	9.28548e-11	-1.67342	-1.39892	6.302e-07	6.83279	-1.22615	1.45557e-05	-1.66977	-1.38668
17408018	rs114521505	8.66526e-10	-0.838887	-2.96935e-10	8.81217e-10	-0.965851	-2.96935e-10	0.000129778	-0.868611	-2.96935e-10
17408138	rs73145900	1.62453e-10	-1.12022	-1.39277	2.95431e-10	-0.66653	-1.39219	2.03377e-05	-1.33346	-1.3885
17408297	rs9817290	7.43763e-11	-1.8764	-1.41785	1.27309e-05	10.0301	-1.4177	1.14972e-05	-1.87184	-1.4205
17408332	rs80185953	1.72556e-10	-1.05989	-1.39277	3.18714e-10	-0.590674	-1.39219	2.14104e-05	-1.28206	-1.3885
17408600	rs117107708	1.35177e-10	-1.31943	-1.37736	2.64706e-10	-0.790668	-1.37787	1.80035e-05	-1.46777	-1.3761
17408648	rs17043506	1.62533e-10	-1.12022	-1.39228	2.95577e-10	-0.66653	-1.39169	2.03483e-05	-1.33346	-1.38798
17409517	rs6763681	7.81515e-11	-1.85978	-1.38495	0.000483495	13.673	-1.42359	1.33449e-05	-1.75248	-1.39082
17409581	rs189977138	1.5252e-09	-0.273496	-2.96935e-10	4.61653e-10	-1.61234	-2.96935e-10	0.000123158	-0.920965	-2.96935e-10
17409919	rs9861749	7.61881e-11	-1.88463	-1.38555	8.50421e-05	11.9352	-1.42372	1.20823e-05	-1.85127	-1.39142
17410059	rs62245917	5.37002e-10	-1.31738	-2.96935e-10	9.92515e-09	1.45567	-2.96935e-10	0.000161013	-0.652949	-2.96935e-10
17410188	rs9874826	7.47806e-11	-1.87775	-1.41107	1.33707e-05	10.084	-1.42261	1.15864e-05	-1.87001	-1.41459
17410238	rs73147810	1.77611e-10	-1.05622	-1.36757	3.2855e-10	-0.586077	-1.36639	2.20997e-05	-1.27892	-1.35996
17410411	rs17200818	7.50516e-11	-1.86222	-1.42298	1.49728e-05	10.1826	-1.40803	1.13775e-05	-1.87899	-1.42381
17410776	rs17043514	1.73369e-10	-1.05622	-1.39174	3.20516e-10	-0.586077	-1.39115	2.15013e-05	-1.27892	-1.3874
17411346	rs73154801	1.70263e-10	-1.07529	-1.39074	3.13257e-10	-0.609991	-1.39014	2.11762e-05	-1.29521	-1.38634
17412485	rs9848766	7.46883e-11	-1.87899	-1.41107	1.41134e-05	10.1381	-1.42261	1.1609e-05	-1.86806	-1.41459
17412586	rs190417984	5.02987e-10	-1.65472e-10	-1.38281	5.91036e-10	-1.65472e-10	-1.36528	7.72104e-05	-1.65472e-10	-1.3879
17412690	rs9868647	4.24584e-10	-0.249143	-1.30313	1.95152e-05	10.3732	-1.33364	6.92256e-05	-0.116559	-1.3805
17412725	rs73156310	1.86498e-10	-0.983219	-1.39174	3.08548e-10	-0.624131	-1.39115	2.25841e-05	-1.22978	-1.3874
17412773	rs73156313	1.6392e-10	-1.11276	-1.39124	2.98686e-10	-0.657118	-1.39065	2.05003e-05	-1.32712	-1.38687
17412923	rs77688720	1.60231e-10	-1.13502	-1.39174	2.90257e-10	-0.68524	-1.39115	2.01059e-05	-1.34602	-1.3874
17412927	rs79519650	1.73369e-10	-1.05622	-1.39174	3.20516e-10	-0.586077	-1.39115	2.15013e-05	-1.27892	-1.3874
17413462	rs73156314	1.63839e-10	-1.11276	-1.39174	2.98536e-10	-0.657118	-1.39115	2.04895e-05	-1.32712	-1.3874
17414107	rs9820703	7.41496e-11	-1.87775	-1.41954	1.34633e-05	10.084	-1.4157	1.15039e-05	-1.87001	-1.42174
17414232	rs144768790	3.16144e-10	-1.84718	-2.96935e-10	4.41418e-10	-1.65716	-2.96935e-10	4.78751e-05	-1.86584	-2.96935e-10
17414490	rs73156319	2.25294e-10	-0.788064	-1.39791	4.43097e-10	-0.255079	-1.39829	2.68581e-05	-1.0469	-1.39696
17414753	rs11708391	7.42698e-11	-1.8764	-1.41928	1.27518e-05	10.0301	-1.41606	1.14851e-05	-1.87184	-1.42155
17414870	rs77177327	1.22129e-10	-1.41678	-1.38151	8.91821e-11	-1.88291	-1.37357	1.67144e-05	-1.52924	-1.38893
17414887	rs17273013	3.2679e-10	-1.81406	-2.96935e-10	4.07566e-10	-1.73695	-2.96935e-10	4.82315e-05	-1.85842	-2.96935e-10
17414889	rs17043518	1.64002e-10	-1.11276	-1.39074	2.98837e-10	-0.657118	-1.39014	2.05113e-05	-1.32712	-1.38634
17415261	rs117196188	8.1751e-10	-1.65472e-10	-0.897116	9.49057e-10	-1.65472e-10	-0.891686	0.000120677	-1.65472e-10	-0.941319
17415705	rs17273020	1.6039e-10	-1.10266	-1.42311	4.29122e-05	11.1892	-1.36164	3.15022e-05	-0.86044	-1.42394
17416342	rs55649567	3.45538e-10	-1.75828	-2.96935e-10	4.49942e-10	-1.63804	-2.96935e-10	4.92387e-05	-1.83775	-2.96935e-10
17416385	rs17029249	1.64982e-10	-1.10526	-1.39228	3.01206e-10	-0.647668	-1.39169	2.06086e-05	-1.32074	-1.38798
17416952	rs112886116	2.16554e-10	-0.826764	-1.39877	4.22283e-10	-0.302332	-1.39915	2.59431e-05	-1.08068	-1.39784
17417172	rs78575078	1.64353e-10	-1.10921	-1.39215	2.9975e-10	-0.652646	-1.39156	2.05424e-05	-1.3241	-1.38784
17417209	rs73156329	1.64353e-10	-1.10921	-1.39215	2.9975e-10	-0.652646	-1.39156	2.05424e-05	-1.3241	-1.38784
17417496	rs10510474	1.62332e-10	-1.11669	-1.39705	2.95471e-10	-0.662077	-1.39651	2.03057e-05	-1.33046	-1.39307
17417855	rs59714365	1.62825e-10	-1.11276	-1.39795	2.96671e-10	-0.657118	-1.39741	2.0354e-05	-1.32712	-1.39404
17418533	rs6442680	7.65933e-11	-1.88339	-1.38148	0.000114624	12.2339	-1.42384	1.23263e-05	-1.83508	-1.38762
17418614	rs73156333	2.26937e-10	-0.780364	-1.39834	4.94723e-10	-0.144439	-1.39872	2.98579e-05	-0.94058	-1.3974
17419843	rs9848610	7.49205e-11	-1.88387	-1.40308	0.000130276	12.1762	-1.23817	1.22338e-05	-1.83844	-1.39179
17420327	rs140595792	2.35852e-09	-1.65472e-10	0.162413	2.52944e-09	-1.65472e-10	0.0885995	0.000369559	-1.65472e-10	0.177877
17420816	rs138272198	3.78293e-10	-1.66771	-2.96935e-10	3.51936e-10	-1.88371	-2.96935e-10	5.00872e-05	-1.82067	-2.96935e-10
17421310	rs114845881	3.20464e-10	-1.83361	-2.96935e-10	4.7318e-10	-1.58768	-2.96935e-10	5.88292e-05	-1.65979	-2.96935e-10
17421410	rs79512177	1.33222e-10	-1.33476	-1.3766	2.59305e-10	-0.812034	-1.37711	1.77819e-05	-1.48092	-1.37533
17421476	rs143125415	1.90608e-09	-1.65472e-10	-0.0505726	2.04584e-09	-1.65472e-10	-0.123593	0.000290392	-1.65472e-10	-0.0632012
17421720	rs117631229	1.33156e-10	-1.33476	-1.37709	2.58858e-10	-0.812034	-1.37884	1.77637e-05	-1.48092	-1.37635
17421879	rs4582042	7.88062e-11	-1.87761	-1.35877	0.000165621	12.5997	-1.42167	1.29172e-05	-1.8112	-1.36468
17421937	rs1992736	2.63273e-10	-0.655617	-1.37457	5.11141e-05	11.3959	-1.39348	5.2698e-05	-0.353418	-1.41644
17422005	rs1992737	7.39778e-11	-1.88267	-1.41694	3.11062e-05	10.9253	-1.41954	1.17387e-05	-1.85207	-1.41947
17422007	rs62245918	9.00741e-10	-0.800161	-2.96935e-10	3.2299e-07	4.93822	-2.96935e-10	0.000393035	0.239466	-2.96935e-10
17422636	rs118137812	1.32766e-10	-1.33761	-1.37718	2.58128e-10	-0.816015	-1.37768	1.77282e-05	-1.48336	-1.37591
17422679	rs10510475	7.47187e-11	-1.88344	-1.40621	2.65958e-05	10.7725	-1.42337	1.17815e-05	-1.85691	-1.411
17423382	rs74422922	8.52283e-10	-1.65472e-10	-0.855459	9.34628e-10	-1.65472e-10	-0.907006	0.000104389	-1.65472e-10	-1.08631
17423384	rs80260898	1.40747e-10	-1.28134	-1.37508	2.79679e-10	-0.737919	-1.37559	1.86469e-05	-1.43497	-1.37378
17423701	rs80143366	4.25888e-10	-1.5492	-2.96935e-10	4.40339e-10	-1.65961	-2.96935e-10	5.51143e-05	-1.72503	-2.96935e-10
17423808	rs2028873	2.16288e-10	-0.822345	-1.40442	4.222e-10	-0.296929	-1.40475	2.58938e-05	-1.07683	-1.4036
17424242	rs73156342	2.20171e-10	-0.809347	-1.39962	4.31004e-10	-0.281047	-1.39999	2.63175e-05	-1.06549	-1.39871
17424893	rs73156346	2.36229e-10	-0.733778	-1.4048	4.34337e-10	-0.268213	-1.40512	2.88603e-05	-0.967984	-1.40398
17425260	rs75062519	7.95211e-10	-1.65472e-10	-0.92477	9.39445e-10	-1.65472e-10	-0.901865	0.000124124	-1.65472e-10	-0.913151
17425738	rs921052	3.92398e-10	-0.253635	-1.37747	0.000591874	13.8471	-1.39541	0.000101905	0.305581	-1.41597
17425810	rs11915588	2.38402e-10	-0.729334	-1.40009	4.38676e-10	-0.262946	-1.40045	2.91145e-05	-0.964016	-1.39918
17425832	rs17200839	7.45574e-11	-1.88076	-1.41105	2.87532e-05	10.8491	-1.42204	1.17713e-05	-1.85369	-1.41508
17426616	rs12493567	7.78762e-11	-1.86567	-1.38259	0.000255511	13.0355	-1.42387	1.31563e-05	-1.76599	-1.39154
17426715	rs2028874	7.40907e-11	-1.88365	-1.41444	3.5906e-05	11.0696	-1.42039	1.18778e-05	-1.84192	-1.41784
17426748	rs17043539	7.42094e-11	-1.87335	-1.42314	0.000214403	12.7934	-1.35721	1.24767e-05	-1.78668	-1.4239
17426846	rs17043541	7.43491e-11	-1.87166	-1.42295	0.000227031	12.8523	-1.35884	1.25371e-05	-1.78181	-1.42393
17426883	rs143083787	4.04578e-10	-1.60053	-2.96935e-10	3.84532e-10	-1.79513	-2.96935e-10	5.67106e-05	-1.69647	-2.96935e-10
17427107	rs73156350	2.34101e-10	-0.74283	-1.4048	4.29701e-10	-0.278943	-1.40512	2.86281e-05	-0.97606	-1.40398
17427142	rs6799259	7.43491e-11	-1.87166	-1.42295	0.000227031	12.8523	-1.35884	1.25371e-05	-1.78181	-1.42393
17427622	rs12494513	7.4301e-11	-1.87166	-1.4236	0.000228575	12.8523	-1.35207	1.25403e-05	-1.78181	-1.42367
17427740	rs73156352	2.32929e-10	-0.747104	-1.40554	4.27213e-10	-0.284013	-1.40586	2.84975e-05	-0.979872	-1.40474
17427813	rs74400248	1.48564e-10	-1.22611	-1.37625	2.81996e-10	-0.728499	-1.37676	2.00393e-05	-1.36177	-1.37497
17428056	rs73156353	2.36157e-10	-0.738378	-1.4005	4.3382e-10	-0.273665	-1.40086	2.88682e-05	-0.972089	-1.3996
17428202	rs11922699	1.74704e-10	-1.04112	-1.39916	3.02369e-10	-0.636863	-1.39864	2.21842e-05	-1.23971	-1.39534
17428220	rs11922701	1.84624e-10	-0.985896	-1.39916	3.23314e-10	-0.569887	-1.39864	2.32842e-05	-1.19132	-1.39534
17428987	rs73156355	1.83219e-10	-0.993535	-1.39916	3.2034e-10	-0.579129	-1.39864	2.31286e-05	-1.19802	-1.39534
17429214	rs78163749	3.055e-10	-1.88143	-2.96935e-10	9.87858e-10	-0.851616	-2.96935e-10	4.69913e-05	-1.88447	-2.96935e-10
17429437	rs73156356	1.84624e-10	-0.985896	-1.39916	3.23314e-10	-0.569887	-1.39864	2.32842e-05	-1.19132	-1.39534
17429929	rs2044448	7.28535e-10	0.410166	-1.42251	0.000594574	13.8761	-1.41994	0.000269767	1.2852	-1.42207
17429963	rs60303234	1.84543e-10	-0.985896	-1.3996	3.23172e-10	-0.569887	-1.39908	2.32733e-05	-1.19132	-1.39581
17430344	rs11915044	1.60699e-10	-1.11024	-1.4136	2.7407e-10	-0.721247	-1.41252	2.05102e-05	-1.29996	-1.41355
17430346	rs114476880	4.35941e-10	-1.52587	-2.96935e-10	4.6315e-09	0.69348	-2.96935e-10	8.48536e-05	-1.29351	-2.96935e-10
17430574	rs13353435	7.38763e-11	-1.87735	-1.42364	0.000176781	12.5748	-1.33154	1.22579e-05	-1.80705	-1.42121
17431102	rs78792614	8.02124e-10	-1.65472e-10	-0.916115	9.47796e-10	-1.65472e-10	-0.893015	0.000125216	-1.65472e-10	-0.904396
17431545	rs73156363	2.31943e-10	-0.751639	-1.40525	4.25045e-10	-0.289393	-1.40557	2.83911e-05	-0.983917	-1.40444
17432134	rs62245936	5.23231e-10	-1.34335	-2.96935e-10	9.34883e-09	1.39585	-2.96935e-10	0.00015294	-0.704387	-2.96935e-10
17432517	rs35234876	7.91373e-11	-1.85575	-1.37644	0.000328051	13.2854	-1.4239	1.35393e-05	-1.74276	-1.38608
17433082	rs73156367	1.73424e-10	-1.0526	-1.39504	2.99419e-10	-0.650833	-1.39448	2.206e-05	-1.24975	-1.39092
17433383	rs7647905	7.38732e-11	-1.88095	-1.42008	2.78018e-05	10.8084	-1.41492	1.16418e-05	-1.85771	-1.42211
17433502	rs73156369	1.83976e-10	-0.993535	-1.39504	3.21677e-10	-0.579129	-1.39448	2.3231e-05	-1.19802	-1.39092
17433760	rs7636787	7.8039e-11	-1.87598	-1.37019	0.000170922	12.6333	-1.42369	1.28661e-05	-1.80271	-1.37712
17434006	rs4312642	7.37643e-11	-1.88267	-1.41983	3.12386e-05	10.9253	-1.41529	1.17097e-05	-1.85207	-1.42194
17434013	rs2348364	1.72635e-10	-1.0526	-1.3996	2.98044e-10	-0.650833	-1.39908	2.19525e-05	-1.24975	-1.39581
17434484	rs58286882	1.74629e-10	-1.04112	-1.3996	3.02237e-10	-0.636863	-1.39908	2.21738e-05	-1.23971	-1.39581
17434502	rs4615062	7.74421e-11	-1.87598	-1.37787	0.00017088	12.6333	-1.42394	1.27745e-05	-1.80271	-1.38427
17434685	rs141829172	2.14934e-08	2.37212	-2.96935e-10	1.506e-07	4.17523	-2.96935e-10	0.00108128	1.25146	-2.96935e-10
17434947	rs7640003	6.44209e-10	0.217674	-1.35303	0.000329012	13.2408	-1.37632	0.000147569	0.667262	-1.4074
17435090	rs146001478	8.70518e-10	-1.65472e-10	-0.834289	9.85348e-10	-1.65472e-10	-0.85416	0.000137397	-1.65472e-10	-0.811562
17435127	rs111565211	2.28906e-10	-0.764819	-1.40525	4.18447e-10	-0.30504	-1.40557	2.80595e-05	-0.995664	-1.40444
17435581	rs7642719	7.78849e-11	-1.87598	-1.37217	0.000170902	12.6333	-1.42381	1.28424e-05	-1.80271	-1.37897
17435598	rs13093375	7.37455e-11	-1.87984	-1.42291	0.00015785	12.4525	-1.32245	1.21727e-05	-1.81577	-1.41947
17436609	rs73040823	3.05862e-10	-1.88024	-2.96935e-10	3.82475e-09	0.502093	-2.96935e-10	4.8931e-05	-1.84402	-2.96935e-10
17438404	rs73156372	1.34594e-10	-1.28854	-1.41258	2.33681e-10	-0.881748	-1.41145	1.72378e-05	-1.47481	-1.41252
17438407	rs73156373	1.34984e-10	-1.28631	-1.41191	2.34521e-10	-0.878862	-1.41075	1.72813e-05	-1.47296	-1.41185
17438601	rs114483162	3.61478e-10	-1.71318	-2.96935e-10	8.08337e-10	-1.05218	-2.96935e-10	5.05798e-05	-1.81088	-2.96935e-10
17438611	rs73156374	1.34558e-10	-1.28631	-1.41507	2.33743e-10	-0.878862	-1.41407	1.72266e-05	-1.47296	-1.41502
17439143	rs7652792	7.37355e-11	-1.88441	-1.41848	4.05425e-05	11.1877	-1.41702	1.19243e-05	-1.83489	-1.42097
17439307	rs57863448	9.46333e-10	-1.65472e-10	-0.750784	1.05547e-09	-1.65472e-10	-0.785414	0.000167455	-1.65472e-10	-0.61372
17439510	rs11720653	1.03359e-10	-1.54804	-1.41713	1.67924e-06	7.87443	-1.28773	1.66715e-05	-1.51057	-1.41017
17439713	rs77022336	8.77566e-10	-1.65472e-10	-0.826226	1.07805e-09	-1.65472e-10	-0.764241	0.000134288	-1.65472e-10	-0.834444
17439749	rs74624802	4.83626e-10	-1.65472e-10	-1.42207	5.58805e-10	-1.65472e-10	-1.42135	7.46081e-05	-1.65472e-10	-1.42219
17439846	rs62245938	5.07257e-10	-1.37436	-2.96935e-10	8.656e-09	1.31885	-2.96935e-10	0.000146064	-0.750389	-2.96935e-10
17440446	rs78221136	1.35535e-09	-0.391565	-2.96935e-10	3.67147e-10	-1.84139	-2.96935e-10	0.000177322	-0.556466	-2.96935e-10
17440747	rs7614318	7.36947e-11	-1.88267	-1.42078	3.12861e-05	10.9253	-1.41377	1.17022e-05	-1.85207	-1.42258
17440886	rs150553798	1.3041e-09	-0.430112	-2.96935e-10	1.31857e-09	-0.562855	-2.96935e-10	0.00033734	0.086657	-2.96935e-10
17441588	rs73156378	1.31956e-10	-1.31109	-1.40982	2.27586e-10	-0.911068	-1.40856	1.6966e-05	-1.49347	-1.40975
17441862	rs9843640	7.39914e-11	-1.88462	-1.4148	4.42684e-05	11.2791	-1.42051	1.19947e-05	-1.83194	-1.41803
17442481	rs112159013	1.30375e-10	-1.31879	-1.41417	2.24287e-10	-0.921105	-1.41312	1.67851e-05	-1.49982	-1.41412
17443002	rs112266051	1.33506e-10	-1.29633	-1.41291	2.31251e-10	-0.891858	-1.41179	1.71213e-05	-1.48126	-1.41285
17443220	rs17043556	1.33797e-10	-1.29288	-1.41417	2.31979e-10	-0.887387	-1.41312	1.71484e-05	-1.47841	-1.41412
17443363	rs73156383	1.33094e-10	-1.29942	-1.41291	2.30324e-10	-0.895873	-1.41179	1.70776e-05	-1.48382	-1.41285
17443393	rs17043558	1.33008e-10	-1.29942	-1.41355	2.30169e-10	-0.895873	-1.41247	1.70666e-05	-1.48382	-1.41349
17443745	rs7651278	7.49402e-11	-1.86374	-1.42295	0.000297297	13.126	-1.36291	1.27443e-05	-1.76541	-1.42394
17443810	rs77810522	9.76207e-10	-1.65472e-10	-0.719703	1.1568e-09	-1.65472e-10	-0.693739	0.00017115	-1.65472e-10	-0.591893
17444192	rs73156385	1.32431e-10	-1.30284	-1.41448	2.28923e-10	-0.900325	-1.41344	1.70025e-05	-1.48665	-1.41442
17444212	rs78908732	1.97373e-10	-0.914625	-1.40366	3.77268e-10	-0.410211	-1.40399	2.39168e-05	-1.15703	-1.40282
17444540	rs17043565	1.33227e-10	-1.29942	-1.41191	2.30566e-10	-0.895873	-1.41075	1.70947e-05	-1.48382	-1.41185
17444766	rs116602969	1.39631e-10	-1.28773	-1.37664	2.76792e-10	-0.746736	-1.37715	1.85149e-05	-1.44049	-1.37537
17445286	rs73156387	1.32554e-10	-1.30284	-1.41355	2.29147e-10	-0.900325	-1.41247	1.70183e-05	-1.48665	-1.41349
17445611	rs73156390	1.32772e-10	-1.30284	-1.41191	2.29541e-10	-0.900325	-1.41075	1.70463e-05	-1.48665	-1.41185
17445627	rs73156391	1.32772e-10	-1.30284	-1.41191	2.29541e-10	-0.900325	-1.41075	1.70463e-05	-1.48665	-1.41185
17445848	rs17043568	1.32772e-10	-1.30284	-1.41191	2.29541e-10	-0.900325	-1.41075	1.70463e-05	-1.48665	-1.41185
17446551	rs73156395	1.49588e-10	-1.19342	-1.40207	2.66706e-10	-0.759424	-1.40158	1.89276e-05	-1.39534	-1.39847
17446916	rs73156397	1.95536e-10	-0.922915	-1.40472	3.73035e-10	-0.420436	-1.40505	2.37199e-05	-1.16421	-1.40391
17447336	rs58066441	1.37274e-10	-1.2699	-1.4115	2.3966e-10	-0.857612	-1.41032	1.75257e-05	-1.45933	-1.41144
17447410	rs17043571	1.37185e-10	-1.27306	-1.40899	2.39309e-10	-0.861699	-1.4077	1.75237e-05	-1.46196	-1.40892
17447550	rs17043574	1.31566e-10	-1.31237	-1.4115	2.26808e-10	-0.912732	-1.41032	1.69195e-05	-1.49453	-1.41144
17447851	rs41285053	3.3309e-10	-1.79497	-2.96935e-10	4.77181e-10	-1.57926	-2.96935e-10	4.82095e-05	-1.85888	-2.96935e-10
17448437	rs9824952	7.42222e-11	-1.8835	-1.41282	5.76694e-05	11.545	-1.42196	1.22776e-05	-1.81058	-1.41607
17448866	rs34892692	7.48923e-11	-1.86374	-1.42359	0.000299229	13.126	-1.35643	1.27462e-05	-1.76541	-1.42379
17449028	rs17043578	1.3337e-10	-1.29942	-1.41083	2.30825e-10	-0.895873	-1.40962	1.71131e-05	-1.48382	-1.41077
17449230	rs73040829	9.62101e-10	-0.734259	-2.96935e-10	6.15622e-10	-1.32452	-2.96935e-10	0.000132333	-0.849114	-2.96935e-10
17449251	rs17043579	1.27963e-10	-1.3408	-1.41083	2.18686e-10	-0.949895	-1.40962	1.65391e-05	-1.51794	-1.41077
17449619	rs9810675	7.48794e-11	-1.86374	-1.42376	0.00030008	13.126	-1.35359	1.27482e-05	-1.76541	-1.42363
17450088	rs11917482	1.29241e-10	-1.33152	-1.41018	2.21512e-10	-0.937737	-1.40894	1.66766e-05	-1.51031	-1.41012
17450271	rs10865749	7.43287e-11	-1.88291	-1.41197	6.10401e-05	11.6022	-1.42229	1.23393e-05	-1.80628	-1.41536
17450320	rs11929394	1.28855e-10	-1.33451	-1.41018	2.20646e-10	-0.941654	-1.40894	1.66356e-05	-1.51277	-1.41012
17450623	rs11925427	1.28855e-10	-1.33451	-1.41018	2.20646e-10	-0.941654	-1.40894	1.66356e-05	-1.51277	-1.41012
17450681	rs73158011	1.28902e-10	-1.33451	-1.40982	2.2073e-10	-0.941654	-1.40856	1.66417e-05	-1.51277	-1.40975
17451048	rs1596863	1.34431e-10	-1.29288	-1.40945	2.3313e-10	-0.887387	-1.40817	1.72299e-05	-1.47841	-1.40938
17451108	rs10212255	7.42295e-11	-1.87441	-1.42181	0.00022035	12.7768	-1.31322	1.2467e-05	-1.79397	-1.41737
17451311	rs62245941	5.31018e-10	-1.32858	-2.96935e-10	6.91542e-09	1.09435	-2.96935e-10	0.00013838	-0.804431	-2.96935e-10
17451397	rs61626295	1.30258e-10	-1.32517	-1.40869	2.23706e-10	-0.92944	-1.40738	1.67891e-05	-1.50509	-1.40862
17452025	rs1120412	7.41541e-11	-1.88401	-1.41323	5.41732e-05	11.4823	-1.42178	1.22172e-05	-1.81517	-1.41642
17452369	rs138652602	1.71264e-09	-1.65472e-10	-0.157586	1.8764e-09	-1.65472e-10	-0.210044	0.00026021	-1.65472e-10	-0.172946
17452925	rs1446300	2.45067e-10	-0.704978	-1.39687	4.26511e-05	11.2325	-1.41107	4.95169e-05	-0.408574	-1.42355
17453047	rs1446301	1.30308e-10	-1.32517	-1.4083	2.23796e-10	-0.92944	-1.40698	1.67956e-05	-1.50509	-1.40823
17453134	rs112092662	1.08267e-09	-0.616189	-2.96935e-10	3.5304e-10	-1.88057	-2.96935e-10	6.96697e-05	-1.49067	-2.96935e-10
17453223	rs6787756	7.46324e-11	-1.86814	-1.42267	0.000272541	13.0014	-1.32528	1.26622e-05	-1.77628	-1.41954
17453982	rs9824191	5.09819e-10	-1.36932	-2.96935e-10	1.12177e-06	6.18326	-2.96935e-10	7.89119e-05	-1.3661	-2.96935e-10
17454142	rs17043585	1.88568e-10	-0.959121	-1.4048	3.56681e-10	-0.465191	-1.40512	2.29874e-05	-1.1955	-1.40398
17454331	rs11918387	1.71654e-10	-1.054	-1.4039	3.18043e-10	-0.583296	-1.40167	2.12384e-05	-1.27702	-1.40161
17454353	rs34073532	1.6923e-10	-1.06495	-1.40717	3.12628e-10	-0.597016	-1.40513	2.09678e-05	-1.28638	-1.40507
17454766	rs6442681	7.48349e-11	-1.8659	-1.4222	0.000292023	13.0666	-1.32143	1.27444e-05	-1.77065	-1.4187
17455081	rs7625175	7.40258e-11	-1.88455	-1.41441	4.83803e-05	11.3686	-1.4212	1.21082e-05	-1.82314	-1.41741
17455185	rs17043589	1.88639e-10	-0.959121	-1.40442	3.56815e-10	-0.465191	-1.40475	2.29963e-05	-1.1955	-1.4036
17455291	rs77935562	1.22e-09	-1.65472e-10	-0.49677	1.41125e-09	-1.65472e-10	-0.494921	0.000178344	-1.65472e-10	-0.550721
17455397	rs9851518	7.35325e-11	-1.88464	-1.42102	3.60076e-05	11.0654	-1.41333	1.18242e-05	-1.84155	-1.42274
17455998	rs80292262	3.07121e-10	-1.87614	-2.96935e-10	3.80527e-10	-1.8056	-2.96935e-10	4.72541e-05	-1.8789	-2.96935e-10
17456658	rs112524083	1.30019e-10	-1.32818	-1.40752	2.231e-10	-0.933375	-1.40616	1.67672e-05	-1.50756	-1.40744
17457783	rs58856794	1.87981e-10	-0.963382	-1.40366	3.55205e-10	-0.47047	-1.40399	2.29298e-05	-1.19918	-1.40282
17458313	rs6792443	7.35829e-11	-1.88464	-1.42033	3.59167e-05	11.0654	-1.41586	1.18322e-05	-1.84155	-1.42206
17458378	rs6767839	1.6492e-10	-1.09395	-1.40397	3.01772e-10	-0.633432	-1.40405	2.05123e-05	-1.31112	-1.40229
17458581	rs6792747	1.29626e-10	-1.32818	-1.41055	2.22396e-10	-0.933375	-1.40932	1.67164e-05	-1.50756	-1.41048
17458621	rs6792589	1.29626e-10	-1.32818	-1.41055	2.22396e-10	-0.933375	-1.40932	1.67164e-05	-1.50756	-1.41048
17458688	rs4035124	1.55835e-09	-0.251995	-2.96935e-10	3.71276e-10	-1.83021	-2.96935e-10	0.000205439	-0.409283	-2.96935e-10
17459511	rs1446302	1.87909e-10	-0.963382	-1.40404	3.5507e-10	-0.47047	-1.40437	2.29208e-05	-1.19918	-1.40321
17460352	rs73161403	1.87909e-10	-0.963382	-1.40404	3.5507e-10	-0.47047	-1.40437	2.29208e-05	-1.19918	-1.40321
17460864	rs59217371	1.17275e-10	-1.82797	-1.01089	1.93902e-10	-1.45418	-1.02562	1.96614e-05	-1.85024	-0.905538
17460870	rs80128216	1.29672e-10	-1.32818	-1.41018	2.2248e-10	-0.933375	-1.40894	1.67224e-05	-1.50756	-1.41012
17461255	rs11717644	7.47059e-11	-1.8659	-1.42392	0.000284195	13.0666	-1.3486	1.26868e-05	-1.77065	-1.42323
17461342	rs12488687	7.41955e-11	-1.87879	-1.41788	4.29827e-05	11.2468	-1.41766	1.22498e-05	-1.8084	-1.42053
17461731	rs6442682	7.35328e-11	-1.88464	-1.421	4.57504e-05	11.3063	-1.41476	1.1996e-05	-1.82732	-1.42254
17462036	rs6809000	1.3054e-10	-1.32151	-1.41018	2.29972e-10	-0.900256	-1.40894	1.70343e-05	-1.48909	-1.41012
17462134	rs73161408	1.26506e-10	-1.35327	-1.40982	2.15364e-10	-0.966264	-1.40856	1.63875e-05	-1.52816	-1.40975
17462249	rs73040844	4.49878e-10	-1.4944	-2.96935e-10	3.64275e-10	-1.84925	-2.96935e-10	0.00010814	-1.05101	-2.96935e-10
17462283	rs7632989	7.47049e-11	-1.8659	-1.42394	0.000284568	13.0666	-1.34728	1.26885e-05	-1.77065	-1.42309
17462450	rs138461776	3.13186e-10	-1.85658	-2.96935e-10	3.71504e-10	-1.8296	-2.96935e-10	7.48338e-05	-1.41916	-2.96935e-10
17462585	rs73161409	1.26926e-10	-1.35033	-1.40945	2.16282e-10	-0.962401	-1.40817	1.64331e-05	-1.52576	-1.40938
17462683	rs114084005	1.94146e-09	-0.0321849	-2.96935e-10	1.71953e-09	-0.29735	-2.96935e-10	0.000280539	-0.0977229	-2.96935e-10
17462945	rs6442683	7.47049e-11	-1.8659	-1.42394	0.000284568	13.0666	-1.34728	1.26885e-05	-1.77065	-1.42309
17463161	rs118108518	1.16945e-10	-1.46507	-1.3766	2.15404e-10	-0.997524	-1.37711	1.59233e-05	-1.59132	-1.37533
17463328	rs6803999	1.29148e-10	-1.33451	-1.40791	2.21169e-10	-0.941654	-1.40657	1.66735e-05	-1.51277	-1.40784
17463373	rs191537148	1.33745e-09	-0.404857	-2.96935e-10	2.70435e-09	0.155461	-2.96935e-10	0.000145425	-0.754776	-2.96935e-10
17463467	rs73161412	1.2646e-10	-1.35327	-1.41018	2.15282e-10	-0.966264	-1.40894	1.63815e-05	-1.52816	-1.41012
17463554	rs73161414	1.26553e-10	-1.35327	-1.40945	2.15448e-10	-0.966264	-1.40817	1.63936e-05	-1.52816	-1.40938
17464102	rs9882273	7.42474e-11	-1.88401	-1.41197	5.41453e-05	11.4823	-1.42229	1.22301e-05	-1.81517	-1.41536
17464298	rs76166206	1.86062e-10	-0.971028	-1.40627	3.50945e-10	-0.479946	-1.40658	2.27184e-05	-1.20577	-1.40549
17464370	rs73161417	1.29586e-10	-1.33152	-1.40752	2.22129e-10	-0.937737	-1.40616	1.67213e-05	-1.51031	-1.40744
17464812	rs13320693	7.56975e-11	-1.8527	-1.42393	0.000329385	13.2135	-1.34794	1.29366e-05	-1.75121	-1.42316
17464862	rs13317478	2.00089e-10	-0.886772	-1.41784	0.000245678	12.958	-1.38567	4.39234e-05	-0.530008	-1.42198
17464911	rs13327810	7.47066e-11	-1.8659	-1.42391	0.000284922	13.0666	-1.34604	1.26993e-05	-1.77065	-1.42224
17465704	rs9813532	7.40258e-11	-1.88455	-1.41441	4.83803e-05	11.3686	-1.4212	1.21082e-05	-1.82314	-1.41741
17466330	rs56824662	1.35164e-10	-1.28977	-1.40712	2.34641e-10	-0.883353	-1.40574	1.73147e-05	-1.47583	-1.40704
17466590	rs75614576	4.29591e-10	-1.54054	-2.96935e-10	3.67313e-10	-1.84094	-2.96935e-10	5.43419e-05	-1.73914	-2.96935e-10
17467262	rs76708094	1.09865e-09	-1.65472e-10	-0.601538	1.27074e-09	-1.65472e-10	-0.599797	0.000161117	-1.65472e-10	-0.652303
17467541	rs17273048	1.17036e-10	-1.46258	-1.37831	2.15819e-10	-0.993902	-1.37881	1.59289e-05	-1.58924	-1.37706
17467548	rs186995215	1.5101e-08	2.01914	-2.96935e-10	3.2631e-08	2.64586	-2.96935e-10	0.00102078	1.19388	-2.96935e-10
17467578	rs4627740	1.77168e-10	-1.01542	-1.41086	3.31288e-10	-0.535124	-1.40904	2.17907e-05	-1.24396	-1.40899
17468222	rs73161422	1.35633e-10	-1.28631	-1.40712	2.35697e-10	-0.878862	-1.40574	1.73645e-05	-1.47296	-1.40704
17468614	rs148468556	3.152e-10	-1.85017	-2.96935e-10	3.51799e-10	-1.88409	-2.96935e-10	4.7729e-05	-1.8689	-2.96935e-10
17468753	rs17043618	1.91082e-10	-0.946258	-1.40442	3.45361e-10	-0.497816	-1.40475	2.28294e-05	-1.20278	-1.4036
17468841	rs75066783	3.9576e-10	-0.584056	-1.03851	1.38349e-10	-1.81659	-1.00078	3.8192e-05	-0.974423	-1.11738
17469167	rs73161425	1.89295e-10	-0.955276	-1.4048	3.58383e-10	-0.460431	-1.40512	2.30638e-05	-1.19218	-1.40398
17470114	rs2121262	7.3683e-11	-1.88455	-1.41905	4.85582e-05	11.3686	-1.41753	1.20634e-05	-1.82314	-1.42112
17470217	rs56757867	1.41255e-10	-1.2453	-1.40752	2.48416e-10	-0.825889	-1.40616	1.79603e-05	-1.43883	-1.40744
17470282	rs115605326	1.3434e-10	-1.32793	-1.37508	2.62188e-10	-0.802499	-1.37559	1.79141e-05	-1.47506	-1.37378
17470453	rs73040848	8.5137e-10	-0.856531	-2.96935e-10	1.48189e-09	-0.446083	-2.96935e-10	7.00107e-05	-1.48579	-2.96935e-10
17470782	rs7625855	7.37944e-11	-1.88067	-1.42142	2.47619e-05	10.6902	-1.41251	1.16229e-05	-1.85847	-1.42299
17470827	rs9310516	7.40338e-11	-1.88067	-1.41819	2.46425e-05	10.6902	-1.41734	1.1649e-05	-1.85847	-1.42075
17471528	rs9854201	7.40199e-11	-1.8781	-1.42094	0.000192615	12.6365	-1.30746	1.23441e-05	-1.80534	-1.41592
17471729	rs79201646	3.52388e-10	-1.73865	-2.96935e-10	4.23015e-10	-1.69975	-2.96935e-10	4.87992e-05	-1.84672	-2.96935e-10
17471784	rs117989294	1.99493e-09	-1.65472e-10	-0.00501394	2.32943e-09	-1.65472e-10	0.00622388	0.000309888	-1.65472e-10	0.00177775
17472784	rs149393182	3.86919e-10	-1.64516	-2.96935e-10	3.51623e-10	-1.8846	-2.96935e-10	5.07173e-05	-1.80817	-2.96935e-10
17473346	rs9864494	7.39336e-11	-1.87721	-1.42301	2.11073e-05	10.5259	-1.40793	1.15306e-05	-1.86562	-1.42381
17473585	rs116170679	1.35205e-10	-1.32793	-1.36866	2.63867e-10	-0.802499	-1.36921	1.80309e-05	-1.47506	-1.36728
17474732	rs61057228	1.35962e-10	-1.28508	-1.40593	2.36366e-10	-0.877266	-1.40451	1.7403e-05	-1.47194	-1.40585
17474742	rs60019424	1.35962e-10	-1.28508	-1.40593	2.36366e-10	-0.877266	-1.40451	1.7403e-05	-1.47194	-1.40585
17474978	rs60964146	1.35549e-10	-1.28854	-1.40551	2.35411e-10	-0.881748	-1.40407	1.73605e-05	-1.47481	-1.40543
17474990	rs59394144	1.41539e-10	-1.2453	-1.40551	2.48935e-10	-0.825889	-1.40407	1.79965e-05	-1.43883	-1.40543
17475143	rs113904762	1.71077e-10	-1.06093	-1.40034	3.16479e-10	-0.591978	-1.39792	2.11923e-05	-1.28294	-1.39785
17475202	rs111630438	1.35607e-10	-1.28854	-1.40508	2.35515e-10	-0.881748	-1.40363	1.73679e-05	-1.47481	-1.40501
17475857	rs149923220	9.64546e-10	-1.65472e-10	-0.73172	1.06975e-09	-1.65472e-10	-0.771972	0.00014656	-1.65472e-10	-0.746999
17475861	rs1823099	1.86724e-10	-0.963382	-1.41037	3.52851e-10	-0.47047	-1.41064	2.2773e-05	-1.19918	-1.40968
17475873	rs1374199	1.42863e-10	-1.30158	-1.33992	2.47436e-10	-0.898685	-1.33732	1.83129e-05	-1.48561	-1.34122
17476500	rs111574067	1.35784e-10	-1.28854	-1.40378	2.35833e-10	-0.881748	-1.40228	1.73905e-05	-1.47481	-1.4037
17477707	rs74703603	3.04584e-10	-1.88443	-2.96935e-10	3.99891e-10	-1.75596	-2.96935e-10	4.69833e-05	-1.88464	-2.96935e-10
17477901	rs73161441	1.35326e-10	-1.29508	-1.40062	2.34607e-10	-0.890235	-1.39901	1.73515e-05	-1.48023	-1.40053
17478817	rs58653570	1.41024e-10	-1.25528	-1.39917	2.47373e-10	-0.838744	-1.39751	1.79609e-05	-1.44715	-1.39908
17478891	rs17043623	1.35522e-10	-1.29508	-1.39917	2.34958e-10	-0.890235	-1.39751	1.73766e-05	-1.48023	-1.39908
17479294	rs59460836	1.72643e-10	-1.06093	-1.39123	3.1951e-10	-0.591978	-1.38839	2.13955e-05	-1.28294	-1.38831
17479434	rs60580179	1.72739e-10	-1.06093	-1.39067	3.19695e-10	-0.591978	-1.38781	2.14079e-05	-1.28294	-1.38773
17480100	rs73161446	1.35299e-10	-1.29816	-1.39773	2.34367e-10	-0.894242	-1.39602	1.73574e-05	-1.48278	-1.39764
17480343	rs79963120	1.4082e-10	-1.25528	-1.40062	2.47004e-10	-0.838744	-1.39901	1.79349e-05	-1.44715	-1.40053
17480998	rs6766514	1.42881e-10	-1.24171	-1.39966	2.51605e-10	-0.821277	-1.39802	1.81566e-05	-1.43583	-1.39957
17481548	rs7644020	7.45046e-11	-1.87703	-1.41549	0.000214338	12.7166	-1.28068	1.24651e-05	-1.80363	-1.40787
17481556	rs11128829	1.41094e-10	-1.25528	-1.39868	2.47499e-10	-0.838744	-1.397	1.79698e-05	-1.44715	-1.39859
17481728	rs11128830	1.41526e-10	-1.25172	-1.39917	2.48509e-10	-0.834162	-1.39751	1.80143e-05	-1.44419	-1.39908
17481856	rs11128831	1.41659e-10	-1.25172	-1.39823	2.48751e-10	-0.834162	-1.39654	1.80312e-05	-1.44419	-1.39814
17482120	rs111505253	3.04839e-10	-1.88359	-2.96935e-10	1.24615e-09	-0.61934	-2.96935e-10	4.7331e-05	-1.87727	-2.96935e-10
17482538	rs17043631	1.32307e-10	-1.32052	-1.39773	2.27639e-10	-0.923369	-1.39602	1.70396e-05	-1.50126	-1.39764
17482564	rs1446303	7.47786e-11	-1.87037	-1.41848	1.97042e-05	10.4662	-1.41702	1.14979e-05	-1.8713	-1.42097
17483322	rs12106762	1.4173e-10	-1.25172	-1.39773	2.48879e-10	-0.834162	-1.39602	1.80403e-05	-1.44419	-1.39764
17483547	rs12106770	1.4173e-10	-1.25172	-1.39773	2.48879e-10	-0.834162	-1.39602	1.80403e-05	-1.44419	-1.39764
17484379	rs78162091	5.86653e-10	-1.22894	-2.96935e-10	3.5214e-10	-1.88313	-2.96935e-10	6.58432e-05	-1.54716	-2.96935e-10
17484771	rs73161453	1.41094e-10	-1.25528	-1.39868	2.47499e-10	-0.838744	-1.397	1.79698e-05	-1.44715	-1.39859
17485164	rs6788957	1.38834e-10	-1.25847	-1.41163	2.4319e-10	-0.842859	-1.41045	1.76909e-05	-1.44981	-1.41157
17485803	rs6778109	1.8614e-10	-0.967209	-1.40967	3.51424e-10	-0.475212	-1.40995	2.27142e-05	-1.20248	-1.40897
17485883	rs9883518	7.53146e-11	-1.87306	-1.40865	0.000234486	12.7814	-1.25565	1.26529e-05	-1.79774	-1.39881
17486259	rs149003335	9.86882e-10	-1.65472e-10	-0.708827	1.16117e-09	-1.65472e-10	-0.689971	0.000141002	-1.65472e-10	-0.785662
17486643	rs17043638	5.548e-10	0.102688	-1.38746	1.02903e-10	-1.74586	-1.3675	5.06872e-05	-0.389631	-1.41913
17486671	rs17043643	1.39518e-10	-1.25387	-1.41132	2.34589e-10	-0.879193	-1.41013	1.75071e-05	-1.46057	-1.41126
17487000	rs73161465	1.8197e-10	-0.979061	-1.42047	3.42985e-10	-0.489912	-1.41956	2.22203e-05	-1.21269	-1.42074
17488124	rs6772394	7.44458e-11	-1.87306	-1.42025	0.000223571	12.7814	-1.30331	1.24522e-05	-1.79774	-1.4148
17488420	rs111867317	1.38046e-10	-1.26518	-1.41061	2.4135e-10	-0.851517	-1.40939	1.76103e-05	-1.4554	-1.41055
17488642	rs73161470	1.37561e-10	-1.26869	-1.41061	2.40256e-10	-0.856059	-1.40939	1.75588e-05	-1.45833	-1.41055
17488763	rs73161472	1.37561e-10	-1.26869	-1.41061	2.40256e-10	-0.856059	-1.40939	1.75588e-05	-1.45833	-1.41055
17488786	rs17043652	1.35798e-10	-1.28196	-1.41025	2.36256e-10	-0.873223	-1.40902	1.73726e-05	-1.46935	-1.41019
17489714	rs139488500	1.33492e-09	-0.406749	-2.96935e-10	4.55271e-10	-1.62626	-2.96935e-10	0.000129651	-0.869588	-2.96935e-10
17489901	rs11922177	1.82571e-10	-0.979061	-1.41718	3.43736e-10	-0.489912	-1.41737	2.23103e-05	-1.21269	-1.41669
17490087	rs77491061	1.66888e-09	-1.65472e-10	-0.183468	2.06671e-09	-1.65472e-10	-0.11344	0.000300211	-1.65472e-10	-0.0299468
17490725	rs6795454	1.35897e-10	-1.28196	-1.40952	2.36437e-10	-0.873223	-1.40825	1.73854e-05	-1.46935	-1.40945
17490855	rs6782575	1.37661e-10	-1.26869	-1.40989	2.40438e-10	-0.856059	-1.40863	1.75716e-05	-1.45833	-1.40982
17491077	rs140913922	7.38818e-10	-1.65472e-10	-0.998327	8.7131e-10	-1.65472e-10	-0.977158	0.00011522	-1.65472e-10	-0.987593
17491313	rs111999980	1.37712e-10	-1.26869	-1.40952	2.40531e-10	-0.856059	-1.40825	1.75781e-05	-1.45833	-1.40945
17491642	rs138743469	5.65852e-10	-1.65472e-10	-1.26505	6.56105e-10	-1.65472e-10	-1.26083	9.22145e-05	-1.65472e-10	-1.21032
17491764	rs116186944	1.37712e-10	-1.26869	-1.40952	2.40531e-10	-0.856059	-1.40825	1.75781e-05	-1.45833	-1.40945
17492297	rs148641189	1.38688e-10	-1.26201	-1.40914	2.42712e-10	-0.84742	-1.40786	1.76829e-05	-1.45276	-1.40908
17492937	rs112080844	1.32459e-10	-1.31109	-1.40602	2.28488e-10	-0.911068	-1.4046	1.70308e-05	-1.49347	-1.40594
17493245	rs11920557	1.33866e-10	-1.29816	-1.40838	2.31794e-10	-0.894242	-1.40706	1.71731e-05	-1.48278	-1.40831
17494334	rs115019871	4.34105e-10	-1.53009	-2.96935e-10	4.30035e-10	-1.68329	-2.96935e-10	5.8629e-05	-1.66321	-2.96935e-10
17494415	rs73161481	1.72468e-10	-1.07974	-1.37343	3.17879e-10	-0.615568	-1.36992	2.14476e-05	-1.299	-1.36982
17495069	rs74775833	1.3316e-10	-1.30636	-1.40547	2.62134e-10	-0.772515	-1.40579	1.7694e-05	-1.45654	-1.40467
17496173	rs35521582	7.41151e-11	-1.87766	-1.4201	2.35946e-05	10.6466	-1.41723	1.15551e-05	-1.86467	-1.42264
17496218	rs60909298	1.30622e-10	-1.32387	-1.4072	2.24433e-10	-0.927743	-1.40583	1.68322e-05	-1.50402	-1.40713
17496389	rs60066286	1.37117e-10	-1.27535	-1.4072	2.39047e-10	-0.86466	-1.40583	1.75219e-05	-1.46386	-1.40713
17497008	rs184416398	9.0684e-10	-1.65472e-10	-0.793412	1.0051e-09	-1.65472e-10	-0.834316	0.000139329	-1.65472e-10	-0.797597
17497051	rs62245947	7.39033e-11	-1.8801	-1.42052	2.65284e-05	10.7614	-1.41485	1.16125e-05	-1.85984	-1.42251
17497895	rs73161483	1.31504e-10	-1.3175	-1.40684	2.26394e-10	-0.919424	-1.40546	1.6927e-05	-1.49876	-1.40676
17498158	rs79087007	6.71977e-10	-1.65472e-10	-1.09315	7.97436e-10	-1.65472e-10	-1.06575	9.93655e-05	-1.65472e-10	-1.13563
17498534	rs2881803	1.25553e-10	-1.36422	-1.40643	2.13031e-10	-0.980685	-1.40503	1.62965e-05	-1.53713	-1.40636
17498832	rs76974856	3.2178e-10	-1.82951	-2.96935e-10	5.91962e-10	-1.36371	-2.96935e-10	4.70462e-05	-1.8833	-2.96935e-10
17499076	rs73161486	1.31161e-10	-1.32052	-1.40643	2.25598e-10	-0.923369	-1.40503	1.68917e-05	-1.50126	-1.40636
17499186	rs78577741	1.31161e-10	-1.32052	-1.40643	2.25598e-10	-0.923369	-1.40503	1.68917e-05	-1.50126	-1.40636
17499209	rs76926212	1.72818e-10	-1.07974	-1.3714	3.18544e-10	-0.615568	-1.36783	2.14925e-05	-1.299	-1.36773
17500197	rs73161488	1.31558e-10	-1.3175	-1.40643	2.2649e-10	-0.919424	-1.40503	1.69339e-05	-1.49876	-1.40636
17500614	rs11922534	1.3326e-10	-1.30464	-1.40643	2.30315e-10	-0.902674	-1.40503	1.71146e-05	-1.48814	-1.40636
17500619	rs11922536	1.32459e-10	-1.31109	-1.40602	2.28488e-10	-0.911068	-1.4046	1.70308e-05	-1.49347	-1.40594
17501299	rs6783550	3.41429e-10	-1.77024	-2.96935e-10	2.45709e-09	0.0595764	-2.96935e-10	7.07167e-05	-1.47575	-2.96935e-10
17501741	rs78051614	1.31667e-10	-1.3175	-1.4056	2.26685e-10	-0.919424	-1.40417	1.6948e-05	-1.49876	-1.40552
17501856	rs73161491	1.32057e-10	-1.31413	-1.40602	2.27584e-10	-0.915031	-1.4046	1.6988e-05	-1.49598	-1.40594
17501954	rs73161492	1.32112e-10	-1.31413	-1.4056	2.27683e-10	-0.915031	-1.40417	1.69952e-05	-1.49598	-1.40552
17502062	rs73161493	1.32057e-10	-1.31413	-1.40602	2.27584e-10	-0.915031	-1.4046	1.6988e-05	-1.49598	-1.40594
17502474	rs149649576	3.50841e-10	-1.74304	-2.96935e-10	3.6535e-10	-1.8463	-2.96935e-10	5.32155e-05	-1.76008	-2.96935e-10
17502631	rs11128833	1.33725e-10	-1.30158	-1.40602	2.31335e-10	-0.898685	-1.4046	1.71652e-05	-1.48561	-1.40594
17502711	rs78173787	6.72172e-10	-1.65472e-10	-1.09286	8.00799e-10	-1.65472e-10	-1.06155	0.000116021	-1.65472e-10	-0.98066
17502918	rs7644389	7.61926e-11	-1.87884	-1.39127	0.000191434	12.5414	-1.21845	1.27079e-05	-1.8153	-1.37691
17503123	rs57153645	1.32919e-10	-1.30804	-1.4056	2.29497e-10	-0.907096	-1.40417	1.70808e-05	-1.49095	-1.40552
17503473	rs56950773	1.73684e-10	-1.07615	-1.36999	3.2045e-10	-0.611068	-1.36636	2.159e-05	-1.29595	-1.36626
17503786	rs187723397	3.63335e-10	-1.70805	-2.96935e-10	3.72408e-10	-1.82716	-2.96935e-10	5.49975e-05	-1.72715	-2.96935e-10
17503941	rs58473554	1.2394e-10	-1.37841	-1.40518	1.99723e-10	-1.04649	-1.40373	1.48755e-05	-1.62962	-1.4051
17504380	rs7427623	2.55965e-09	-1.65472e-10	0.244246	3.07243e-09	-1.65472e-10	0.283069	0.000474909	-1.65472e-10	0.42869
17504550	rs73161500	1.32975e-10	-1.30804	-1.40518	2.29598e-10	-0.907096	-1.40373	1.70881e-05	-1.49095	-1.4051
17506024	rs7432241	1.28915e-10	-1.33948	-1.40475	2.20458e-10	-0.948158	-1.40329	1.66584e-05	-1.51685	-1.40467
17506064	rs73161502	1.33032e-10	-1.30804	-1.40475	2.29699e-10	-0.907096	-1.40329	1.70954e-05	-1.49095	-1.40467
17507130	rs7612938	1.83857e-10	-0.967209	-1.42201	3.47175e-10	-0.475212	-1.42211	2.24257e-05	-1.20248	-1.42175
17507484	rs73153017	1.83133e-10	-0.971028	-1.42214	3.45492e-10	-0.479946	-1.42224	2.23489e-05	-1.20577	-1.42189
17507517	rs6804323	1.33147e-10	-1.30804	-1.40388	2.29906e-10	-0.907096	-1.40239	1.71103e-05	-1.49095	-1.4038
17508305	rs73153018	1.33262e-10	-1.30804	-1.40302	2.30027e-10	-0.907096	-1.40186	1.71059e-05	-1.49095	-1.40406
17508439	rs73042824	3.14815e-10	-1.85139	-2.96935e-10	4.56568e-09	0.679167	-2.96935e-10	5.08981e-05	-1.80461	-2.96935e-10
17508941	rs73153020	1.3322e-10	-1.30804	-1.40334	2.30036e-10	-0.907096	-1.40182	1.71196e-05	-1.49095	-1.40326
17509257	rs77408619	1.3322e-10	-1.30804	-1.40334	2.30036e-10	-0.907096	-1.40182	1.71196e-05	-1.49095	-1.40326
17509263	rs56249239	2.94251e-09	0.38364	-2.96935e-10	3.53535e-10	-1.87917	-2.96935e-10	0.000356635	0.14228	-2.96935e-10
17509481	rs9878954	7.53101e-11	-1.87614	-1.40562	2.25366e-05	10.6073	-1.42381	1.1662e-05	-1.8679	-1.4102
17510218	rs73153024	1.27772e-10	-1.3554	-1.39773	2.17471e-10	-0.969066	-1.39602	1.65583e-05	-1.52991	-1.39764
17511045	rs11924970	1.35245e-10	-1.29164	-1.40465	2.34673e-10	-0.885773	-1.40319	1.73307e-05	-1.47738	-1.40457
17512282	rs13058774	3.32598e-09	0.506143	-2.96935e-10	0.000110588	10.7742	-2.96935e-10	0.000749125	0.884471	-2.96935e-10
17513331	rs73153026	1.31508e-10	-1.3276	-1.39671	2.2578e-10	-0.932618	-1.39497	1.69578e-05	-1.50709	-1.39662
17513440	rs147624129	4.82747e-10	-1.65472e-10	-1.42388	5.57689e-10	-1.65472e-10	-1.42335	7.72287e-05	-1.65472e-10	-1.38766
17513896	rs9852861	7.50869e-11	-1.87563	-1.4091	0.000228613	12.7753	-1.27492	1.26161e-05	-1.7992	-1.40025
17514003	rs62248266	3.18974e-10	-1.83827	-2.96935e-10	9.3754e-10	-0.903895	-2.96935e-10	5.44065e-05	-1.73795	-2.96935e-10
17514258	rs73153027	1.30552e-10	-1.33388	-1.39773	2.23699e-10	-0.94083	-1.39602	1.68533e-05	-1.51225	-1.39764
17514581	rs114849030	3.0511e-10	-1.88271	-2.96935e-10	5.68582e-10	-1.40401	-2.96935e-10	4.83055e-05	-1.85689	-2.96935e-10
17514794	rs9877883	3.68644e-10	-1.69355	-2.96935e-10	3.26931e-09	0.345181	-2.96935e-10	8.1041e-05	-1.33948	-2.96935e-10
17515352	rs117172415	1.14615e-10	-1.44916	-1.41264	2.12685e-10	-0.974457	-1.41289	1.55557e-05	-1.57799	-1.41201
17515788	rs78108845	3.72117e-10	-1.68417	-2.96935e-10	3.80331e-10	-1.80611	-2.96935e-10	5.22287e-05	-1.7788	-2.96935e-10
17516031	rs7634642	1.83001e-10	-0.971028	-1.42286	3.45252e-10	-0.479946	-1.42294	2.23316e-05	-1.20577	-1.42266
17516411	rs73153028	1.39434e-10	-1.26201	-1.40378	2.44069e-10	-0.84742	-1.40228	1.77782e-05	-1.45276	-1.4037
17516422	rs112045938	1.11827e-09	-0.583838	-2.96935e-10	4.10343e-10	-1.73016	-2.96935e-10	9.72429e-05	-1.15722	-2.96935e-10
17516646	rs73042828	4.17733e-10	-1.56853	-2.96935e-10	3.57142e-10	-1.86902	-2.96935e-10	9.66739e-05	-1.16309	-2.96935e-10
17516671	rs7615612	7.79625e-11	-1.87244	-1.37471	0.000116273	12.1122	-1.28786	1.31752e-05	-1.78901	-1.36709
17516817	rs76803019	1.27837e-10	-1.3554	-1.39722	2.17585e-10	-0.969066	-1.3955	1.65667e-05	-1.52991	-1.39713
17516957	rs73042831	3.58098e-10	-1.15507	-0.567503	4.89548e-10	-1.06414	-0.489535	4.14489e-05	-1.31509	-0.694882
17517721	rs9835988	7.3824e-11	-1.88165	-1.42005	3.11923e-05	10.9253	-1.41682	1.17082e-05	-1.85216	-1.42198
17517910	rs73153029	1.33788e-10	-1.30464	-1.40248	2.31261e-10	-0.902674	-1.40093	1.71825e-05	-1.48814	-1.4024
17518283	rs73153034	1.30518e-10	-1.32387	-1.40799	2.24248e-10	-0.927743	-1.40666	1.68188e-05	-1.50402	-1.40792
17518536	rs57161733	1.79856e-10	-1.0573	-1.35392	3.33592e-10	-0.587434	-1.3498	2.23071e-05	-1.27984	-1.34969
17518906	rs58617436	1.79856e-10	-1.0573	-1.35392	3.33592e-10	-0.587434	-1.3498	2.23071e-05	-1.27984	-1.34969
17518992	rs57201363	1.3968e-10	-1.26201	-1.40202	2.44514e-10	-0.84742	-1.40046	1.78096e-05	-1.45276	-1.40194
17519053	rs6788763	7.57724e-11	-1.87563	-1.40001	0.000234742	12.7753	-1.24846	1.27582e-05	-1.7992	-1.38905
17519178	rs58314792	4.85947e-10	-1.65472e-10	-1.41728	5.61473e-10	-1.65472e-10	-1.41659	7.46528e-05	-1.65472e-10	-1.42159
17519254	rs75222012	1.30685e-10	-1.33388	-1.39671	2.23934e-10	-0.94083	-1.39497	1.68705e-05	-1.51225	-1.39662
17519458	rs188137042	3.5502e-10	-1.7312	-2.96935e-10	3.51623e-10	-1.8846	-2.96935e-10	5.28159e-05	-1.76762	-2.96935e-10
17520222	rs9823064	7.4543e-11	-1.87614	-1.41586	2.26067e-05	10.6073	-1.4207	1.15622e-05	-1.8679	-1.41879
17520411	rs115252408	4.86448e-10	-1.41625	-2.96935e-10	5.68744e-10	-1.40372	-2.96935e-10	6.34814e-05	-1.58369	-2.96935e-10
17520882	rs79519626	4.86825e-10	-1.65472e-10	-1.41547	5.62751e-10	-1.65472e-10	-1.41432	7.46144e-05	-1.65472e-10	-1.4221
17520968	rs7650295	1.27215e-10	-1.35406	-1.40344	2.16572e-10	-0.967305	-1.40193	1.64819e-05	-1.52881	-1.40336
17521152	rs115447659	2.47445e-09	0.210393	-2.96935e-10	5.6955e-10	-1.40231	-2.96935e-10	0.000498928	0.478028	-2.96935e-10
17521194	rs57825001	1.27415e-10	-1.35249	-1.40344	2.17019e-10	-0.965242	-1.40193	1.65031e-05	-1.52753	-1.40336
17521248	rs57904270	1.27942e-10	-1.34792	-1.40388	2.18226e-10	-0.959238	-1.40239	1.65577e-05	-1.52378	-1.4038
17521404	rs60993983	1.30568e-10	-1.32429	-1.4072	2.24313e-10	-0.928281	-1.40583	1.68264e-05	-1.50435	-1.40713
17522383	rs7427885	1.82955e-10	-0.971028	-1.42311	3.45169e-10	-0.479946	-1.42318	2.23255e-05	-1.20577	-1.42293
17522713	rs7427937	1.14457e-10	-1.44916	-1.41401	2.12396e-10	-0.974457	-1.41425	1.55337e-05	-1.57799	-1.41343
17522714	rs7427909	1.14457e-10	-1.44916	-1.41401	2.12396e-10	-0.974457	-1.41425	1.55337e-05	-1.57799	-1.41343
17523295	rs143179245	1.14457e-10	-1.44916	-1.41401	2.12396e-10	-0.974457	-1.41425	1.55337e-05	-1.57799	-1.41343
17523513	rs3935701	1.2487e-10	-1.37409	-1.40202	2.25107e-10	-0.93012	-1.40046	1.6034e-05	-1.55779	-1.40194
17524103	rs73153038	1.32643e-10	-1.31413	-1.40159	2.28558e-10	-0.915031	-1.40034	1.7051e-05	-1.49598	-1.40224
17524127	rs114497218	1.82938e-10	-0.971028	-1.4232	3.45162e-10	-0.479946	-1.4232	2.23275e-05	-1.20577	-1.42284
17524128	rs115973107	1.82938e-10	-0.971028	-1.4232	3.45162e-10	-0.479946	-1.4232	2.23275e-05	-1.20577	-1.42284
17524576	rs62248267	3.04694e-10	-1.88407	-2.96935e-10	5.20193e-10	-1.49295	-2.96935e-10	4.73376e-05	-1.87713	-2.96935e-10
17524645	rs73153039	1.34234e-10	-1.30158	-1.40221	2.32309e-10	-0.898685	-1.4004	1.72407e-05	-1.48561	-1.40155
17525294	rs80174604	1.11479e-10	-1.50845	-1.3811	9.10623e-11	-1.86213	-1.37348	1.90492e-05	-1.40107	-1.38633
17525505	rs9812906	7.4992e-11	-1.87165	-1.41435	0.000244731	12.8615	-1.29299	1.25792e-05	-1.79598	-1.40641
17526106	rs57427954	1.31576e-10	-1.3276	-1.39619	2.25901e-10	-0.932618	-1.39444	1.69666e-05	-1.50709	-1.3961
17526301	rs73153042	1.29807e-10	-1.33058	-1.40675	2.22578e-10	-0.936513	-1.40537	1.6747e-05	-1.50954	-1.40668
17526756	rs114576119	1.80019e-10	-0.987058	-1.42326	3.38321e-10	-0.49984	-1.42332	2.20157e-05	-1.21958	-1.4231
17527123	rs11921244	1.2264e-10	-1.39742	-1.39671	2.05938e-10	-1.02461	-1.39497	1.60172e-05	-1.56415	-1.39662
17528018	rs11918295	1.30298e-10	-1.33684	-1.39671	2.23068e-10	-0.944707	-1.39497	1.68294e-05	-1.51469	-1.39662
17528556	rs7427235	1.30007e-10	-1.34012	-1.39567	2.22349e-10	-0.949004	-1.3939	1.68016e-05	-1.51738	-1.39558
17528764	rs13321297	1.17263e-10	-1.43893	-1.40002	2.67943e-06	8.29538	-1.24142	1.84739e-05	-1.43053	-1.38755
17529437	rs73153047	1.30685e-10	-1.33388	-1.39671	2.23934e-10	-0.94083	-1.39497	1.68705e-05	-1.51225	-1.39662
17529529	rs78470539	1.74464e-10	-1.01826	-1.4234	3.25395e-10	-0.538666	-1.42345	2.14298e-05	-1.2464	-1.42325
17529624	rs111848873	1.18215e-09	-0.52829	-2.96935e-10	4.39034e-10	-1.66258	-2.96935e-10	0.000110158	-1.03252	-2.96935e-10
17529707	rs115931986	3.25158e-10	-1.81907	-2.96935e-10	1.41778e-09	-0.490309	-2.96935e-10	6.06644e-05	-1.62908	-2.96935e-10
17529942	rs73153048	1.31117e-10	-1.33058	-1.39671	2.24903e-10	-0.936513	-1.39497	1.69163e-05	-1.50954	-1.39662
17530321	rs77874994	6.63117e-10	-1.10643	-2.96935e-10	6.03312e-10	-1.34472	-2.96935e-10	6.7356e-05	-1.52444	-2.96935e-10
17530530	rs34043199	3.84006e-10	-1.65272	-2.96935e-10	3.31803e-09	0.359971	-2.96935e-10	6.3043e-05	-1.59062	-2.96935e-10
17530903	rs73153050	1.85795e-10	-0.955276	-1.42346	3.51854e-10	-0.460431	-1.42351	2.26221e-05	-1.19218	-1.42332
17530968	rs116572026	1.15575e-10	-1.43839	-1.41508	2.15498e-10	-0.958908	-1.4153	1.56579e-05	-1.56894	-1.41452
17531329	rs74999637	1.78204e-10	-1.0573	-1.36315	3.30437e-10	-0.587434	-1.35931	2.20959e-05	-1.27984	-1.3592
17531336	rs78369091	1.30536e-10	-1.33553	-1.39619	2.23569e-10	-0.942992	-1.39444	1.68563e-05	-1.51361	-1.3961
17531358	rs73153051	1.30536e-10	-1.33553	-1.39619	2.23569e-10	-0.942992	-1.39444	1.68563e-05	-1.51361	-1.3961
17531461	rs73153052	1.25105e-10	-1.37803	-1.39619	2.1922e-10	-0.962638	-1.39444	1.61944e-05	-1.55367	-1.3961
17531726	rs112731490	1.86592e-10	-0.950995	-1.42346	3.53724e-10	-0.455132	-1.42351	2.27059e-05	-1.18849	-1.42332
17531952	rs73153055	1.30469e-10	-1.33553	-1.39671	2.2345e-10	-0.942992	-1.39497	1.68476e-05	-1.51361	-1.39662
17532320	rs13095571	7.99497e-11	-1.81844	-1.40354	0.00138359	14.5522	-1.25139	1.46686e-05	-1.65681	-1.39192
17532347	rs114927939	4.69282e-10	-1.45217	-2.96935e-10	3.66544e-10	-1.84304	-2.96935e-10	0.000112914	-1.00781	-2.96935e-10
17532610	rs11924717	1.36621e-10	-1.28508	-1.40109	2.37553e-10	-0.877266	-1.3995	1.74875e-05	-1.47194	-1.401
17533186	rs35302807	1.36984e-10	-1.28196	-1.40156	2.384e-10	-0.873223	-1.39998	1.75247e-05	-1.46935	-1.40147
17534174	rs73153057	1.32977e-10	-1.31701	-1.39619	2.29048e-10	-0.91878	-1.39444	1.71154e-05	-1.49835	-1.3961
17534259	rs111615434	1.32483e-10	-1.32333	-1.39359	2.27776e-10	-0.927031	-1.39176	1.70709e-05	-1.50357	-1.39349
17534737	rs73153058	1.32208e-10	-1.32333	-1.39567	2.27289e-10	-0.927031	-1.3939	1.70353e-05	-1.50357	-1.39558
17534938	rs73153059	1.87283e-10	-0.947133	-1.42362	3.55362e-10	-0.450354	-1.42366	2.27775e-05	-1.18515	-1.42351
17535097	rs115410162	1.82452e-10	-1.03413	-1.36276	3.40288e-10	-0.558464	-1.3589	2.25477e-05	-1.26001	-1.35879
17535098	rs114251619	1.32208e-10	-1.32333	-1.39567	2.27289e-10	-0.927031	-1.3939	1.70353e-05	-1.50357	-1.39558
17535146	rs73153061	1.88001e-10	-0.943263	-1.42367	3.57052e-10	-0.445568	-1.42371	2.28525e-05	-1.18181	-1.42356
17535666	rs60158152	1.32443e-10	-1.32001	-1.39722	2.27912e-10	-0.922693	-1.3955	1.70556e-05	-1.50083	-1.39713
17537501	rs147716258	3.05285e-10	-1.88213	-2.96935e-10	4.14643e-10	-1.71974	-2.96935e-10	4.9933e-05	-1.82375	-2.96935e-10
17537860	rs6780076	1.33966e-10	-1.31065	-1.39515	2.31204e-10	-0.910492	-1.39336	1.72235e-05	-1.49311	-1.39505
17538185	rs58233162	1.82864e-10	-1.03044	-1.36419	3.41352e-10	-0.553859	-1.36038	2.25855e-05	-1.25685	-1.36028
17538921	rs7618836	1.84575e-10	-0.999379	-1.38594	3.46577e-10	-0.515155	-1.3839	2.26106e-05	-1.23018	-1.38583
17539040	rs117347138	1.16064e-10	-1.43295	-1.41629	2.16931e-10	-0.951081	-1.41649	1.571e-05	-1.56436	-1.41577
17539387	rs73153063	1.83772e-10	-1.00314	-1.38655	3.44746e-10	-0.51983	-1.38452	2.25241e-05	-1.23341	-1.38644
17540183	rs73153064	1.83772e-10	-1.00314	-1.38655	3.44746e-10	-0.51983	-1.38452	2.25241e-05	-1.23341	-1.38644
17540475	rs75356537	8.4584e-10	-1.65472e-10	-0.863048	1.04467e-09	-1.65472e-10	-0.795697	0.00012379	-1.65472e-10	-0.915845
17540992	rs137967159	3.04521e-10	-1.88464	-2.96935e-10	4.1717e-10	-1.71366	-2.96935e-10	5.14435e-05	-1.79395	-2.96935e-10
17542189	rs111919250	1.00666e-09	-0.688982	-2.96935e-10	3.96316e-10	-1.76494	-2.96935e-10	8.99401e-05	-1.23529	-2.96935e-10
17544195	rs150886068	3.21779e-10	-1.82951	-2.96935e-10	3.59593e-10	-1.86218	-2.96935e-10	4.86221e-05	-1.85036	-2.96935e-10
17544235	rs139298762	3.83758e-09	-1.65472e-10	0.649218	4.58071e-09	-1.65472e-10	0.682454	0.00061741	-1.65472e-10	0.6911
17544748	rs77520337	6.39914e-10	-1.65472e-10	-1.14204	7.14811e-10	-1.65472e-10	-1.17514	8.4425e-05	-1.65472e-10	-1.29857
17546245	rs73153068	2.07167e-10	-0.852389	-1.41746	4.01737e-10	-0.333707	-1.41765	2.48894e-05	-1.103	-1.41699
17548433	rs138933896	6.00688e-10	-1.65472e-10	-1.2053	6.75523e-10	-1.65472e-10	-1.23167	8.48913e-05	-1.65472e-10	-1.29306
17548685	rs73153069	1.85664e-10	-1.01478	-1.36466	3.47919e-10	-0.534322	-1.36086	2.28801e-05	-1.24341	-1.36076
17548744	rs73153070	1.83888e-10	-0.999379	-1.38967	3.45582e-10	-0.515155	-1.38677	2.25913e-05	-1.23018	-1.38669
17548911	rs112910260	1.84136e-10	-0.999379	-1.38833	3.45729e-10	-0.515155	-1.38634	2.25568e-05	-1.23018	-1.38822
17548961	rs73153071	1.84136e-10	-0.999379	-1.38833	3.45729e-10	-0.515155	-1.38634	2.25568e-05	-1.23018	-1.38822
17549897	rs73153072	1.85282e-10	-0.999379	-1.38212	3.48306e-10	-0.515155	-1.37892	2.27696e-05	-1.23018	-1.37883
17549954	rs73153073	1.79399e-10	-1.02263	-1.39114	3.34893e-10	-0.544109	-1.38924	2.20486e-05	-1.25015	-1.39104
17550512	rs73153074	1.80113e-10	-1.02088	-1.38891	3.10437e-10	-0.62223	-1.38694	2.04995e-05	-1.32523	-1.3888
17550666	rs9310517	7.45686e-11	-1.87614	-1.41552	2.26299e-05	10.6073	-1.41968	1.15633e-05	-1.8679	-1.4187
17551181	rs73153075	1.79399e-10	-1.02263	-1.39114	3.34893e-10	-0.544109	-1.38924	2.20486e-05	-1.25015	-1.39104
17553096	rs9876715	1.41756e-10	-1.25091	-1.39836	2.48978e-10	-0.833119	-1.39667	1.80411e-05	-1.44351	-1.39827
17553891	rs11928397	1.8451e-10	-0.995613	-1.39006	3.46733e-10	-0.510471	-1.38813	2.25906e-05	-1.22694	-1.38996
17554181	rs9881850	7.94767e-11	-1.80919	-1.41873	0.00170482	14.8048	-1.29522	1.47349e-05	-1.63174	-1.41248
17554269	rs77846871	1.40909e-10	-1.26196	-1.39331	2.82078e-10	-0.711253	-1.39372	1.86144e-05	-1.41822	-1.39228
17554463	rs73153079	1.79638e-10	-1.01891	-1.39352	3.35926e-10	-0.539478	-1.39079	2.21263e-05	-1.24696	-1.39071
17554476	rs146129095	2.26393e-09	-1.65472e-10	0.121479	2.55332e-09	-1.65472e-10	0.0979948	0.000372328	-1.65472e-10	0.18534
17554561	rs112560931	1.85286e-10	-0.991418	-1.39006	3.48546e-10	-0.505257	-1.38813	2.26723e-05	-1.22333	-1.38996
17554860	rs67851870	1.67106e-10	-1.06086	-1.42389	1.88647e-05	10.3435	-1.33785	2.78365e-05	-0.985886	-1.4222
17555112	rs9713431	1.79866e-10	-1.01891	-1.39225	3.36062e-10	-0.539478	-1.39038	2.20943e-05	-1.24696	-1.39215
17555377	rs9812199	7.96843e-11	-1.80449	-1.42081	0.00180558	14.8736	-1.30664	1.48134e-05	-1.6232	-1.4157
17555399	rs11915019	1.74478e-10	-1.04668	-1.3949	3.23728e-10	-0.574143	-1.39311	2.15176e-05	-1.27076	-1.39481
17555718	rs115515680	4.34832e-10	-1.52842	-2.96935e-10	3.75809e-10	-1.81807	-2.96935e-10	8.72964e-05	-1.26512	-2.96935e-10
17555749	rs73153086	1.79866e-10	-1.01891	-1.39225	3.36062e-10	-0.539478	-1.39038	2.20943e-05	-1.24696	-1.39215
17556469	rs73153089	1.79866e-10	-1.01891	-1.39225	3.36062e-10	-0.539478	-1.39038	2.20943e-05	-1.24696	-1.39215
17556950	rs73153090	8.02289e-11	-1.88324	-1.33526	1.22309e-10	-1.59673	-1.34387	1.29927e-05	-1.88406	-1.28598
17557106	rs78235338	1.79638e-10	-1.01891	-1.39352	3.35926e-10	-0.539478	-1.39079	2.21263e-05	-1.24696	-1.39071
17557476	rs112745918	4.23966e-10	-1.55372	-2.96935e-10	4.53495e-10	-1.63017	-2.96935e-10	5.60651e-05	-1.70792	-2.96935e-10
17557533	rs73153093	1.80612e-10	-1.01478	-1.39225	3.37799e-10	-0.534322	-1.39038	2.21729e-05	-1.24341	-1.39215
17558167	rs78633307	1.73092e-10	-1.0573	-1.39225	3.20326e-10	-0.587434	-1.39038	2.13796e-05	-1.27984	-1.39215
17559486	rs117571854	1.10896e-10	-1.47823	-1.41655	2.031e-10	-1.01671	-1.41675	1.5121e-05	-1.60231	-1.41604
17559640	rs9681747	1.88658e-10	-0.947133	-1.41631	3.57913e-10	-0.450354	-1.41651	2.2954e-05	-1.18515	-1.41579
17560332	rs73153096	1.73723e-10	-1.05366	-1.39225	3.21787e-10	-0.582882	-1.39038	2.14462e-05	-1.27673	-1.39215
17560414	rs78444569	3.09901e-10	-1.86712	-2.96935e-10	3.72639e-10	-1.82655	-2.96935e-10	4.7619e-05	-1.8712	-2.96935e-10
17560793	rs150838016	5.31223e-10	-1.65472e-10	-1.3282	6.16393e-10	-1.65472e-10	-1.32327	7.96666e-05	-1.65472e-10	-1.35658
17560812	rs76110320	4.88341e-10	-1.65472e-10	-1.41236	5.63983e-10	-1.65472e-10	-1.41213	7.48542e-05	-1.65472e-10	-1.41889
17560915	rs12108135	1.73723e-10	-1.05366	-1.39225	3.21787e-10	-0.582882	-1.39038	2.14462e-05	-1.27673	-1.39215
17562830	rs58790051	1.74428e-10	-1.04961	-1.39225	3.23422e-10	-0.577815	-1.39038	2.15206e-05	-1.27327	-1.39215
17562942	rs139618105	4.98709e-10	-1.65472e-10	-1.39136	5.75479e-10	-1.65472e-10	-1.39195	8.52945e-05	-1.65472e-10	-1.28832
17564002	rs60140283	1.78302e-10	-1.02675	-1.39315	3.32994e-10	-0.549245	-1.38979	2.19779e-05	-1.25368	-1.39072
17564105	rs73153102	1.78302e-10	-1.02675	-1.39315	3.32994e-10	-0.549245	-1.38979	2.19779e-05	-1.25368	-1.39072
17564291	rs73155203	1.83722e-10	-0.999379	-1.39057	3.44931e-10	-0.515155	-1.38866	2.2506e-05	-1.23018	-1.39047
17564777	rs73155205	1.74271e-10	-1.04961	-1.39315	3.23615e-10	-0.577815	-1.38979	2.15515e-05	-1.27327	-1.39072
17565034	rs117615725	6.31899e-10	-1.65472e-10	-1.15465	7.52362e-10	-1.65472e-10	-1.12394	0.000113125	-1.65472e-10	-1.00594
17566196	rs118083192	1.83595e-09	-1.65472e-10	-0.0880596	1.98114e-09	-1.65472e-10	-0.155726	0.000286901	-1.65472e-10	-0.0752959
17566444	rs73155206	1.74332e-10	-1.04961	-1.3928	3.23239e-10	-0.577815	-1.39095	2.15088e-05	-1.27327	-1.3927
17566709	rs113219782	1.74332e-10	-1.04961	-1.3928	3.23239e-10	-0.577815	-1.39095	2.15088e-05	-1.27327	-1.3927
17567154	rs73155208	2.04585e-10	-0.869034	-1.41336	3.95215e-10	-0.354125	-1.4136	2.46358e-05	-1.11748	-1.41275
17567220	rs9821318	7.77041e-11	-1.85049	-1.39998	0.00033939	13.3194	-1.42393	1.41145e-05	-1.68163	-1.40561
17567677	rs73155209	1.74332e-10	-1.04961	-1.3928	3.23239e-10	-0.577815	-1.39095	2.15088e-05	-1.27327	-1.3927
17567743	rs73155211	1.75066e-10	-1.04596	-1.39225	3.24903e-10	-0.573245	-1.39038	2.1588e-05	-1.27014	-1.39215
17568574	rs73155212	1.76235e-10	-1.03044	-1.40111	3.28508e-10	-0.553859	-1.39874	2.17348e-05	-1.25685	-1.39867
17568637	rs73155213	1.75683e-10	-1.04189	-1.3928	3.26375e-10	-0.568158	-1.39095	2.16514e-05	-1.26666	-1.3927
17568876	rs73155214	1.7497e-10	-1.04596	-1.3928	3.24719e-10	-0.573245	-1.39095	2.15761e-05	-1.27014	-1.3927
17569694	rs117758467	4.82736e-10	-1.65472e-10	-1.42391	5.57996e-10	-1.65472e-10	-1.4228	7.53135e-05	-1.65472e-10	-1.41277
17569829	rs9757339	7.70245e-11	-1.8552	-1.40405	0.00025691	13.0408	-1.42368	1.38277e-05	-1.69861	-1.40915
17570571	rs111773804	1.825e-09	-0.0940444	-2.96935e-10	4.29694e-09	0.618504	-2.96935e-10	0.000183787	-0.520655	-2.96935e-10
17570821	rs73155215	1.75683e-10	-1.04189	-1.3928	3.26375e-10	-0.568158	-1.39095	2.16514e-05	-1.26666	-1.3927
17570904	rs182588909	6.01321e-08	3.40092	-2.96935e-10	1.43418e-07	4.12636	-2.96935e-10	0.00352305	2.43265	-2.96935e-10
17571283	rs73155225	1.78318e-10	-1.02701	-1.3928	3.32499e-10	-0.54957	-1.39095	2.19294e-05	-1.2539	-1.3927
17571304	rs73155226	1.75683e-10	-1.04189	-1.3928	3.26375e-10	-0.568158	-1.39095	2.16514e-05	-1.26666	-1.3927
17571565	rs111411051	2.06222e-10	-0.860505	-1.41392	3.99152e-10	-0.343658	-1.41415	2.48049e-05	-1.11006	-1.41333
17572129	rs114784870	1.78982e-10	-1.02329	-1.3928	3.34044e-10	-0.544935	-1.39095	2.19994e-05	-1.25072	-1.3927
17572229	rs139592795	1.94554e-10	-0.939864	-1.3928	3.70495e-10	-0.441367	-1.39095	2.36381e-05	-1.17887	-1.3927
17572567	rs188681293	5.0496e-10	-1.65472e-10	-1.3789	5.94719e-10	-1.65472e-10	-1.35907	7.6728e-05	-1.65472e-10	-1.39417
17572663	rs139213030	1.75683e-10	-1.04189	-1.3928	3.26375e-10	-0.568158	-1.39095	2.16514e-05	-1.26666	-1.3927
17573523	rs151117566	1.75683e-10	-1.04189	-1.3928	3.26375e-10	-0.568158	-1.39095	2.16514e-05	-1.26666	-1.3927
17573564	rs146799605	7.75535e-11	-1.87412	-1.37829	1.15513e-10	-1.61361	-1.38416	1.22988e-05	-1.88215	-1.34279
17574371	rs9681628	1.74332e-10	-1.04961	-1.3928	3.23239e-10	-0.577815	-1.39095	2.15088e-05	-1.27327	-1.3927
17574433	rs138336425	3.91559e-10	-1.63324	-2.96935e-10	4.29783e-10	-1.68387	-2.96935e-10	5.21426e-05	-1.78045	-2.96935e-10
17574743	rs76060279	1.73439e-10	-1.05366	-1.39389	3.21246e-10	-0.582882	-1.39207	2.14111e-05	-1.27673	-1.39379
17575292	rs73160923	1.76233e-10	-1.03822	-1.39335	3.27692e-10	-0.563571	-1.39151	2.17077e-05	-1.26351	-1.39325
17575466	rs74555047	3.07953e-10	-1.87343	-2.96935e-10	4.16869e-10	-1.71438	-2.96935e-10	4.72387e-05	-1.87922	-2.96935e-10
17575799	rs112045856	3.05249e-10	-1.88225	-2.96935e-10	1.3427e-09	-0.544718	-2.96935e-10	4.77758e-05	-1.86791	-2.96935e-10
17576505	rs9310519	8.05739e-11	-1.79146	-1.42274	0.000139817	12.4176	-1.40894	1.52754e-05	-1.58448	-1.42371
17577221	rs142499858	1.46444e-09	-1.65472e-10	-0.31415	1.78054e-09	-1.65472e-10	-0.262485	0.000240981	-1.65472e-10	-0.249716
17577376	rs9310520	7.86639e-11	-1.81426	-1.42394	0.00010452	12.1171	-1.39932	1.46465e-05	-1.62666	-1.42357
17577830	rs58003185	1.7686e-10	-1.03413	-1.39389	3.29187e-10	-0.558464	-1.39207	2.17721e-05	-1.26001	-1.39379
17579340	rs117849654	4.8302e-10	-1.65472e-10	-1.42332	5.58068e-10	-1.65472e-10	-1.42267	7.44875e-05	-1.65472e-10	-1.4238
17579354	rs58595628	1.76149e-10	-1.03822	-1.39383	3.27823e-10	-0.563571	-1.39111	2.17008e-05	-1.26351	-1.39357
17579919	rs56746012	1.7578e-10	-1.04189	-1.39225	3.2656e-10	-0.568158	-1.39038	2.16633e-05	-1.26666	-1.39215
17580213	rs116494155	1.37017e-10	-1.28437	-1.3989	2.71994e-10	-0.7421	-1.39927	1.81536e-05	-1.43759	-1.39797
17580458	rs61284353	1.75683e-10	-1.04189	-1.3928	3.26375e-10	-0.568158	-1.39095	2.16514e-05	-1.26666	-1.3927
17580577	rs57344515	1.75683e-10	-1.04189	-1.3928	3.26375e-10	-0.568158	-1.39095	2.16514e-05	-1.26666	-1.3927
17580627	rs57087795	1.77804e-10	-1.03044	-1.39225	3.31263e-10	-0.553859	-1.39038	2.18769e-05	-1.25685	-1.39215
17581058	rs113362669	1.77008e-10	-1.03413	-1.39305	3.29568e-10	-0.558464	-1.39091	2.18061e-05	-1.26001	-1.39223
17581252	rs73160929	1.77706e-10	-1.03044	-1.3928	3.31076e-10	-0.553859	-1.39095	2.18648e-05	-1.25685	-1.3927
17581617	rs11920751	1.77706e-10	-1.03044	-1.3928	3.31076e-10	-0.553859	-1.39095	2.18648e-05	-1.25685	-1.3927
17582004	rs57487616	1.791e-10	-1.02263	-1.3928	3.3432e-10	-0.544109	-1.39095	2.20119e-05	-1.25015	-1.3927
17582031	rs59582994	1.79353e-10	-1.02263	-1.39139	3.34907e-10	-0.544109	-1.38919	2.20592e-05	-1.25015	-1.39055
17582219	rs112303378	1.77008e-10	-1.03413	-1.39305	3.29568e-10	-0.558464	-1.39091	2.18061e-05	-1.26001	-1.39223
17583213	rs11922854	1.79353e-10	-1.02263	-1.39139	3.34907e-10	-0.544109	-1.38919	2.20592e-05	-1.25015	-1.39055
17583586	rs9758476	7.72322e-10	0.402124	-1.3561	0.000510346	13.6813	-1.37787	0.000181562	0.870234	-1.40307
17583629	rs114717504	2.05647e-10	-0.860702	-1.41652	3.98034e-10	-0.3439	-1.41672	2.47343e-05	-1.11023	-1.41601
17583670	rs73160937	2.05647e-10	-0.860702	-1.41652	3.98034e-10	-0.3439	-1.41672	2.47343e-05	-1.11023	-1.41601
17584060	rs145514811	3.94669e-09	-1.65472e-10	0.677255	4.4338e-09	-1.65472e-10	0.649857	0.000655925	-1.65472e-10	0.751613
17584573	rs9875973	7.61283e-11	-1.85022	-1.42074	0.000528255	13.7517	-1.41381	1.43902e-05	-1.64545	-1.42243
17584881	rs74345393	4.91876e-10	-1.65472e-10	-1.40515	5.64807e-10	-1.65472e-10	-1.41067	7.46093e-05	-1.65472e-10	-1.42217
17584922	rs144436765	8.38548e-08	3.73346	-2.96935e-10	1.92134e-07	4.41879	-2.96935e-10	0.00618726	2.99581	-2.96935e-10
17584925	rs112069060	1.79154e-10	-1.02263	-1.3925	3.34523e-10	-0.544109	-1.39034	2.20345e-05	-1.25015	-1.39168
17585468	rs111651075	1.78418e-10	-1.02675	-1.3925	3.32809e-10	-0.549245	-1.39034	2.19568e-05	-1.25368	-1.39168
17586506	rs73160940	1.76748e-10	-1.03044	-1.39821	3.29325e-10	-0.553859	-1.39625	2.1761e-05	-1.25685	-1.39747
17586770	rs79107609	2.52202e-08	2.53202	-2.96935e-10	1.47632e-07	4.15532	-2.96935e-10	0.00110988	1.27757	-2.96935e-10
17587734	rs73160942	1.77663e-10	-1.03044	-1.39305	3.31089e-10	-0.553859	-1.39091	2.18751e-05	-1.25685	-1.39223
17587983	rs145764731	2.69202e-09	0.294669	-2.96935e-10	6.07669e-09	0.965061	-2.96935e-10	0.000270271	-0.13501	-2.96935e-10
17588575	rs9756494	7.46448e-11	-1.87442	-1.41622	0.000237498	12.9577	-1.41915	1.29571e-05	-1.75353	-1.41925
17588917	rs117446454	1.22421e-10	-1.42776	-1.36815	2.29228e-10	-0.943635	-1.3688	1.66424e-05	-1.56	-1.36248
17589084	rs143124163	7.05853e-10	-1.65472e-10	-1.04397	8.39202e-10	-1.65472e-10	-1.0147	0.000125382	-1.65472e-10	-0.903073
17589880	rs13320647	7.41988e-11	-1.87878	-1.41785	0.000196932	12.7689	-1.4177	1.27204e-05	-1.77073	-1.4205
17589967	rs117113616	1.15848e-10	-1.44916	-1.40193	2.15074e-10	-0.974457	-1.40171	1.57586e-05	-1.57799	-1.39905
17590375	rs73160943	1.80353e-10	-0.999986	-1.40848	3.38868e-10	-0.515908	-1.40564	2.20989e-05	-1.2307	-1.40821
17590640	rs117876378	1.15848e-10	-1.44916	-1.40193	2.15074e-10	-0.974457	-1.40171	1.57586e-05	-1.57799	-1.39905
17590895	rs58743613	4.99782e-10	-1.65472e-10	-1.38921	5.85908e-10	-1.65472e-10	-1.37399	7.59432e-05	-1.65472e-10	-1.40445
17591221	rs147145280	1.89262e-10	-0.960134	-1.40011	3.58698e-10	-0.466446	-1.39823	2.3073e-05	-1.19638	-1.3994
17591587	rs62248272	3.74494e-10	-1.6778	-2.96935e-10	3.73035e-09	0.477102	-2.96935e-10	0.00010119	-1.11743	-2.96935e-10
17592043	rs74626500	1.7177e-10	-1.05271	-1.40451	2.22984e-10	-0.934653	-1.4054	1.99542e-05	-1.33463	-1.40637
17593566	rs73160950	1.92848e-10	-0.943763	-1.39771	3.66953e-10	-0.446187	-1.39573	2.34585e-05	-1.18224	-1.39696
17593828	rs73160951	1.92657e-10	-0.943763	-1.3987	3.66575e-10	-0.446187	-1.39677	2.34349e-05	-1.18224	-1.39797
17593922	rs62248273	3.66226e-10	-1.70013	-2.96935e-10	2.87267e-09	0.215843	-2.96935e-10	7.33695e-05	-1.43893	-2.96935e-10
17594593	rs116887048	1.66604e-09	-1.65472e-10	-0.185174	2.09121e-09	-1.65472e-10	-0.101657	0.000256413	-1.65472e-10	-0.187646
17594901	rs113498052	1.15386e-10	-1.45198	-1.40312	2.13946e-10	-0.978527	-1.40291	1.57016e-05	-1.58035	-1.40031
17595025	rs117700980	1.14774e-10	-1.4573	-1.40312	2.12304e-10	-0.986232	-1.40291	1.56318e-05	-1.58481	-1.40031
17595617	rs11914797	1.9341e-10	-0.939864	-1.3987	3.68346e-10	-0.441367	-1.39677	2.3514e-05	-1.17887	-1.39797
17595722	rs118001271	1.15431e-10	-1.45198	-1.40273	2.1403e-10	-0.978527	-1.40251	1.57082e-05	-1.58035	-1.3999
17597486	rs112436581	1.1506e-10	-1.4545	-1.40342	2.131e-10	-0.982181	-1.40321	1.56634e-05	-1.58247	-1.40064
17598122	rs73160957	1.95014e-10	-0.931604	-1.3987	3.72124e-10	-0.431162	-1.39677	2.36825e-05	-1.17173	-1.39797
17598789	rs12185952	1.94251e-10	-0.935521	-1.3987	3.70328e-10	-0.436	-1.39677	2.36024e-05	-1.17512	-1.39797
17599228	rs147800976	2.36426e-09	-1.65472e-10	0.164842	2.52687e-09	-1.65472e-10	0.0875799	0.000354667	-1.65472e-10	0.136746
17599758	rs117412096	1.15016e-10	-1.4545	-1.40381	2.13018e-10	-0.982181	-1.4036	1.56569e-05	-1.58247	-1.40105
17603942	rs140224494	1.48555e-09	-0.29984	-2.96935e-10	3.36503e-09	0.374037	-2.96935e-10	0.000153694	-0.699472	-2.96935e-10
17604736	rs78172794	1.1776e-10	-1.43036	-1.40437	2.20498e-10	-0.947362	-1.40391	1.59793e-05	-1.56218	-1.40096
17605370	rs186949843	9.69151e-10	-1.65472e-10	-0.726958	1.12565e-09	-1.65472e-10	-0.721039	0.000151524	-1.65472e-10	-0.713693
17605431	rs113834241	1.00464e-09	-1.65472e-10	-0.690998	1.19316e-09	-1.65472e-10	-0.662797	0.000161456	-1.65472e-10	-0.650204
17605524	rs191369067	3.54372e-10	-1.73303	-2.96935e-10	2.40647e-09	0.0387613	-2.96935e-10	6.45974e-05	-1.56626	-2.96935e-10
17605554	rs113834739	3.86186e-10	-1.64706	-2.96935e-10	3.88643e-10	-1.78449	-2.96935e-10	4.69975e-05	-1.88434	-2.96935e-10
17605564	rs537522318	3.27757e-10	-1.81111	-2.96935e-10	4.37366e-10	-1.66638	-2.96935e-10	4.70892e-05	-1.88239	-2.96935e-10
17605565	rs114824717	4.04534e-10	-1.60064	-2.96935e-10	4.49044e-10	-1.64004	-2.96935e-10	4.90057e-05	-1.8425	-2.96935e-10
17605841	rs185221596	3.36072e-10	-1.78605	-2.96935e-10	4.29009e-10	-1.68568	-2.96935e-10	6.25198e-05	-1.59895	-2.96935e-10
17605859	rs74450778	1.80367e-10	-1.00813	-1.40026	3.8129e-10	-0.404958	-1.39864	2.26615e-05	-1.21359	-1.40017
17605930	rs148318521	5.41724e-10	-1.65472e-10	-1.30862	6.43058e-10	-1.65472e-10	-1.28092	0.000116898	-1.65472e-10	-0.973129
17606465	rs116043448	3.48069e-10	-1.75098	-2.96935e-10	4.29037e-10	-1.68561	-2.96935e-10	5.03629e-05	-1.81518	-2.96935e-10
17606532	rs138177689	4.38319e-10	-1.52043	-2.96935e-10	4.14633e-10	-1.71976	-2.96935e-10	4.95452e-05	-1.83155	-2.96935e-10
17607415	rs147210499	6.10041e-10	-1.65472e-10	-1.18985	7.20858e-10	-1.65472e-10	-1.16671	0.000103455	-1.65472e-10	-1.0953
17607655	rs77160913	7.54519e-10	-0.977298	-2.96935e-10	6.20102e-10	-1.31727	-2.96935e-10	7.67947e-05	-1.3933	-2.96935e-10
17607956	rs9847461	9.14366e-11	-1.66408	-1.42366	0.00745954	16.3418	-1.35616	1.74405e-05	-1.45195	-1.42369
17607991	rs9847477	7.7621e-11	-1.84744	-1.4041	0.00037848	13.4283	-1.42376	1.39365e-05	-1.69097	-1.40895
17608012	rs116198321	3.44728e-10	-1.76062	-2.96935e-10	3.91489e-10	-1.7772	-2.96935e-10	5.05473e-05	-1.81152	-2.96935e-10
17608123	rs79513975	3.84046e-10	-1.65261	-2.96935e-10	4.96802e-10	-1.53896	-2.96935e-10	5.69975e-05	-1.69143	-2.96935e-10
17608937	rs150958710	6.56634e-10	-1.65472e-10	-1.11625	7.74374e-10	-1.65472e-10	-1.0951	0.000108378	-1.65472e-10	-1.04881
17609545	rs78606789	7.42614e-10	-0.993202	-2.96935e-10	3.55442e-10	-1.87379	-2.96935e-10	9.87166e-05	-1.14218	-2.96935e-10
17610321	rs62248275	3.86207e-10	-1.647	-2.96935e-10	3.9343e-09	0.530334	-2.96935e-10	8.31365e-05	-1.31395	-2.96935e-10
17611318	rs73160967	2.10364e-10	-0.83533	-1.41921	4.09674e-10	-0.312812	-1.41898	2.52499e-05	-1.08815	-1.41746
17611792	rs148117988	1.15476e-10	-1.44916	-1.40516	2.14433e-10	-0.974457	-1.4047	1.57152e-05	-1.57799	-1.40181
17612322	rs187651831	3.2529e-10	-1.81866	-2.96935e-10	3.51792e-10	-1.88411	-2.96935e-10	4.81653e-05	-1.8598	-2.96935e-10
17612800	rs13080367	6.38371e-10	-1.14446	-2.96935e-10	3.06214e-09	0.279713	-2.96935e-10	0.000146706	-0.746002	-2.96935e-10
17613323	rs73165725	1.46638e-10	-1.20866	-1.40675	2.60578e-10	-0.778888	-1.40537	1.8534e-05	-1.40815	-1.40668
17613845	rs9851302	1.46946e-10	-1.20866	-1.40465	2.61146e-10	-0.778888	-1.40319	1.8573e-05	-1.40815	-1.40457
17613896	rs73165729	1.99089e-10	-0.907041	-1.40259	3.81933e-10	-0.400864	-1.40104	2.4082e-05	-1.15046	-1.4025
17614095	rs78047358	3.36204e-10	-1.78566	-2.96935e-10	4.01811e-10	-1.75117	-2.96935e-10	4.96011e-05	-1.83042	-2.96935e-10
17614343	rs116956590	1.15727e-10	-1.44662	-1.40552	2.15141e-10	-0.970787	-1.40508	1.57424e-05	-1.57586	-1.40221
17614669	rs117187080	1.15433e-10	-1.44916	-1.40552	2.14352e-10	-0.974457	-1.40508	1.57089e-05	-1.57799	-1.40221
17614684	rs116770430	5.88891e-10	-1.22514	-2.96935e-10	1.26494e-09	-0.604378	-2.96935e-10	6.57537e-05	-1.54852	-2.96935e-10
17614771	rs139875796	3.25035e-10	-1.81944	-2.96935e-10	3.51768e-10	-1.88418	-2.96935e-10	4.81422e-05	-1.86027	-2.96935e-10
17615086	rs117518595	7.55041e-10	-1.65472e-10	-0.976607	8.85555e-10	-1.65472e-10	-0.960941	0.000122408	-1.65472e-10	-0.927073
17615180	rs116932183	1.15684e-10	-1.44662	-1.40589	2.15061e-10	-0.970787	-1.40545	1.57362e-05	-1.57586	-1.40261
17615550	rs114503795	1.15684e-10	-1.44662	-1.40589	2.15061e-10	-0.970787	-1.40545	1.57362e-05	-1.57586	-1.40261
17615737	rs9823767	7.73871e-11	-1.85519	-1.39937	0.00046846	13.6417	-1.42394	1.38819e-05	-1.69877	-1.40508
17615777	rs140176242	4.48344e-10	-1.49782	-2.96935e-10	4.41653e-09	0.645955	-2.96935e-10	0.000129272	-0.872518	-2.96935e-10
17617522	rs145236362	1.49371e-09	-1.65472e-10	-0.294359	1.78491e-09	-1.65472e-10	-0.260033	0.000234515	-1.65472e-10	-0.276913
17617711	rs77762232	3.05548e-10	-1.88127	-2.96935e-10	4.21991e-10	-1.70217	-2.96935e-10	4.7131e-05	-1.8815	-2.96935e-10
17617752	rs111582657	3.61507e-10	-1.7131	-2.96935e-10	3.53464e-10	-1.87937	-2.96935e-10	7.08844e-05	-1.47338	-2.96935e-10
17618784	rs75073700	3.86743e-10	-1.64562	-2.96935e-10	3.91558e-10	-1.77702	-2.96935e-10	7.58233e-05	-1.40603	-2.96935e-10
17619527	rs118020549	1.16277e-10	-1.44916	-1.39824	2.15937e-10	-0.974457	-1.39771	1.58329e-05	-1.57799	-1.39435
17620598	rs117574802	1.16573e-10	-1.44662	-1.39824	2.16731e-10	-0.970787	-1.39771	1.58667e-05	-1.57586	-1.39435
17620735	rs116031773	1.16573e-10	-1.44662	-1.39824	2.16731e-10	-0.970787	-1.39771	1.58667e-05	-1.57586	-1.39435
17620915	rs73165734	1.98015e-10	-0.907041	-1.40799	3.79796e-10	-0.400864	-1.40666	2.39519e-05	-1.15046	-1.40792
17621514	rs116207575	3.64778e-10	-1.70409	-2.96935e-10	4.11298e-10	-1.72784	-2.96935e-10	4.98102e-05	-1.82622	-2.96935e-10
17621586	rs73165735	1.98093e-10	-0.907041	-1.4076	3.79951e-10	-0.400864	-1.40625	2.39614e-05	-1.15046	-1.40753
17622535	rs117923952	1.2042e-10	-1.43295	-1.37945	2.24714e-10	-0.951081	-1.38125	1.63005e-05	-1.56436	-1.37888
17623862	rs73028303	3.04548e-10	-1.88455	-2.96935e-10	5.26463e-10	-1.48097	-2.96935e-10	4.73066e-05	-1.87779	-2.96935e-10
17624579	rs9880971	8.24612e-11	-1.77532	-1.41573	0.00353253	15.6237	-1.38554	1.53242e-05	-1.58417	-1.42083
17624602	rs9881089	8.18092e-11	-1.78568	-1.41331	0.00307471	15.4896	-1.39027	1.50841e-05	-1.60151	-1.41928
17624708	rs138074221	1.1458e-10	-1.46258	-1.39952	2.11504e-10	-0.993902	-1.39901	1.56343e-05	-1.58924	-1.39573
17624728	rs149544724	1.14899e-10	-1.4598	-1.39952	2.12359e-10	-0.989869	-1.39901	1.56707e-05	-1.58691	-1.39573
17625935	rs80314744	1.14532e-10	-1.46258	-1.39994	2.11414e-10	-0.993902	-1.39943	1.56272e-05	-1.58924	-1.39618
17625955	rs118183823	1.14254e-10	-1.4573	-1.40766	2.11385e-10	-0.986232	-1.40724	1.55659e-05	-1.58481	-1.40454
17626341	rs137948604	1.14532e-10	-1.46258	-1.39994	2.11414e-10	-0.993902	-1.39943	1.56272e-05	-1.58924	-1.39618
17626394	rs9310523	3.4074e-10	-0.351388	-1.42087	0.00302498	15.4535	-1.3705	7.64508e-05	0.0257303	-1.42352
17627265	rs74398122	1.10328e-09	-0.597336	-2.96935e-10	7.06881e-10	-1.18629	-2.96935e-10	8.46836e-05	-1.29551	-2.96935e-10
17627877	rs9681332	1.76809e-09	-0.125723	-2.96935e-10	3.77095e-10	-1.81466	-2.96935e-10	0.000203671	-0.41793	-2.96935e-10
17631243	rs117138682	1.14755e-10	-1.4598	-1.40077	2.12091e-10	-0.989869	-1.40027	1.56496e-05	-1.58691	-1.39707
17631322	rs76089785	4.00372e-10	-1.61099	-2.96935e-10	3.82629e-10	-1.80009	-2.96935e-10	8.09193e-05	-1.34098	-2.96935e-10
17631880	rs9815204	7.74474e-11	-1.86166	-1.39212	0.000355737	13.366	-1.42348	1.36422e-05	-1.7226	-1.39867
17632096	rs116223019	3.0458e-10	-1.88444	-2.96935e-10	4.1142e-10	-1.72754	-2.96935e-10	5.19926e-05	-1.78333	-2.96935e-10
17633044	rs117797023	1.1667e-10	-1.4545	-1.38953	2.15926e-10	-0.982181	-1.39004	1.59118e-05	-1.58247	-1.3849
17633137	rs117970196	1.14058e-10	-1.4573	-1.40938	2.11018e-10	-0.986232	-1.40898	1.55367e-05	-1.58481	-1.40642
17633189	rs117568285	1.14058e-10	-1.4573	-1.40938	2.11018e-10	-0.986232	-1.40898	1.55367e-05	-1.58481	-1.40642
17633319	rs114842964	1.14415e-10	-1.4545	-1.40905	2.11945e-10	-0.982181	-1.40865	1.55787e-05	-1.58247	-1.40606
17633526	rs111494648	7.3779e-11	-1.8812	-1.42111	9.89549e-11	-1.73001	-1.42248	1.19669e-05	-1.84526	-1.40703
17633980	rs57075753	7.37532e-10	-1.65472e-10	-1.00007	8.5422e-10	-1.65472e-10	-0.996967	0.000109092	-1.65472e-10	-1.04225
17634502	rs112343013	3.32415e-10	-1.797	-2.96935e-10	3.67977e-10	-1.83913	-2.96935e-10	7.84022e-05	-1.37258	-2.96935e-10
17634543	rs112842382	9.34265e-10	-0.763618	-2.96935e-10	3.87385e-10	-1.78774	-2.96935e-10	8.51536e-05	-1.28998	-2.96935e-10
17634592	rs140442444	3.24817e-10	-1.82012	-2.96935e-10	3.51749e-10	-1.88424	-2.96935e-10	4.81225e-05	-1.86068	-2.96935e-10
17635383	rs73028308	3.04548e-10	-1.88455	-2.96935e-10	5.26463e-10	-1.48097	-2.96935e-10	4.73066e-05	-1.87779	-2.96935e-10
17635738	rs12152509	1.98508e-10	-0.907041	-1.40551	3.80778e-10	-0.400864	-1.40407	2.40117e-05	-1.15046	-1.40543
17637361	rs76190492	1.15185e-10	-1.4545	-1.40234	2.13389e-10	-0.982181	-1.40186	1.56927e-05	-1.58247	-1.39877
17639322	rs117201847	4.99014e-10	-1.65472e-10	-1.39074	5.71793e-10	-1.65472e-10	-1.39838	7.83669e-05	-1.65472e-10	-1.37303
17639547	rs78965046	1.15141e-10	-1.44662	-1.4106	2.14037e-10	-0.970787	-1.41022	1.56553e-05	-1.57586	-1.40776
17639796	rs75114096	1.22338e-09	-0.494007	-2.96935e-10	3.61579e-10	-1.85667	-2.96935e-10	0.000155406	-0.68839	-2.96935e-10
17640071	rs9853571	8.11696e-11	-1.79359	-1.41325	0.00305274	15.3699	-1.27774	1.50859e-05	-1.61511	-1.40557
17640669	rs78514070	2.09483e-10	-0.861007	-1.39773	4.06205e-10	-0.344274	-1.39602	2.51862e-05	-1.1105	-1.39764
17640706	rs9310524	7.86891e-11	-1.86839	-1.36948	0.000311858	13.229	-1.41812	1.37097e-05	-1.73817	-1.37816
17641194	rs9310525	1.18022e-09	0.648708	-1.17863	0.00130792	14.4625	-1.21791	0.000268718	1.13266	-1.27343
17641217	rs73165764	2.10434e-10	-0.856478	-1.39773	4.08467e-10	-0.33872	-1.39602	2.52856e-05	-1.10656	-1.39764
17641938	rs142089294	1.1449e-10	-1.45198	-1.41091	2.1232e-10	-0.978527	-1.41054	1.55798e-05	-1.58035	-1.40811
17642248	rs11921699	1.95366e-10	-0.92333	-1.40518	3.73335e-10	-0.420947	-1.40373	2.36831e-05	-1.16457	-1.4051
17642325	rs181096916	1.14813e-10	-1.44916	-1.41091	2.13185e-10	-0.974457	-1.41054	1.56166e-05	-1.57799	-1.40811
17642376	rs117408000	1.14455e-10	-1.45198	-1.41122	2.12253e-10	-0.978527	-1.41085	1.55745e-05	-1.58035	-1.40845
17642503	rs118190515	1.14455e-10	-1.45198	-1.41122	2.12253e-10	-0.978527	-1.41085	1.55745e-05	-1.58035	-1.40845
17642510	rs117163706	1.14813e-10	-1.44916	-1.41091	2.13185e-10	-0.974457	-1.41054	1.56166e-05	-1.57799	-1.40811
17642605	rs115763416	1.14455e-10	-1.45198	-1.41122	2.12253e-10	-0.978527	-1.41085	1.55745e-05	-1.58035	-1.40845
17642774	rs151003103	3.16063e-10	-1.84744	-2.96935e-10	5.15674e-10	-1.50168	-2.96935e-10	4.73725e-05	-1.87639	-2.96935e-10
17643034	rs9310526	7.84626e-11	-1.87128	-1.36948	0.000303991	13.2035	-1.41812	1.3631e-05	-1.74393	-1.37816
17643208	rs117091685	1.15665e-10	-1.44916	-1.40352	2.14787e-10	-0.974457	-1.40305	1.57431e-05	-1.57799	-1.40004
17643593	rs147591010	1.14455e-10	-1.45198	-1.41122	2.12253e-10	-0.978527	-1.41085	1.55745e-05	-1.58035	-1.40845
17643890	rs115112282	1.14455e-10	-1.45198	-1.41122	2.12253e-10	-0.978527	-1.41085	1.55745e-05	-1.58035	-1.40845
17644775	rs12496758	1.85663e-08	2.22572	-2.96935e-10	1.07901e-07	3.84182	-2.96935e-10	0.000927745	1.09832	-2.96935e-10
17645229	rs9860854	7.78422e-11	-1.85519	-1.39351	0.000468601	13.6417	-1.42364	1.39539e-05	-1.69877	-1.3999
17645585	rs74429934	1.78686e-09	-0.115163	-2.96935e-10	3.76883e-10	-1.81522	-2.96935e-10	0.000202885	-0.421792	-2.96935e-10
17646395	rs112087742	2.04175e-10	-0.886173	-1.39823	3.93638e-10	-0.375181	-1.39654	2.46291e-05	-1.13236	-1.39814
17647044	rs142094176	2.12355e-09	-1.65472e-10	0.0574664	2.27646e-09	-1.65472e-10	-0.0167766	0.000317955	-1.65472e-10	0.0274759
17647316	rs117572665	1.15665e-10	-1.44916	-1.40352	2.14787e-10	-0.974457	-1.40305	1.57431e-05	-1.57799	-1.40004
17647656	rs117893100	1.17699e-10	-1.41798	-1.41727	2.22123e-10	-0.929615	-1.41431	1.59454e-05	-1.55174	-1.41352
17648133	rs182213940	2.17631e-09	0.0820061	-2.96935e-10	6.14388e-10	-1.32653	-2.96935e-10	0.000245957	-0.229278	-2.96935e-10
17648227	rs77168928	1.15385e-10	-1.45198	-1.40313	2.13999e-10	-0.978527	-1.40265	1.57126e-05	-1.58035	-1.39962
17648404	rs116544552	3.60894e-10	-1.71479	-2.96935e-10	3.77753e-10	-1.81291	-2.96935e-10	5.24016e-05	-1.7755	-2.96935e-10
17648877	rs115920333	1.15836e-10	-1.44916	-1.40204	2.14929e-10	-0.974457	-1.40239	1.57252e-05	-1.57799	-1.40117
17649161	rs74330449	1.16288e-10	-1.44379	-1.40352	2.1646e-10	-0.9667	-1.40305	1.58142e-05	-1.57349	-1.40004
17649575	rs138304930	4.35214e-10	-1.52754	-2.96935e-10	8.10918e-10	-1.04899	-2.96935e-10	4.78841e-05	-1.86565	-2.96935e-10
17649980	rs115381827	3.05146e-10	-1.88259	-2.96935e-10	3.73522e-10	-1.82418	-2.96935e-10	4.72081e-05	-1.87987	-2.96935e-10
17650526	rs78674922	1.00185e-09	-0.693771	-2.96935e-10	7.81871e-10	-1.08547	-2.96935e-10	8.79603e-05	-1.25755	-2.96935e-10
17650745	rs9821955	8.29599e-11	-1.76445	-1.42057	0.00437942	15.7582	-1.30519	1.56865e-05	-1.56632	-1.41531
17651757	rs9284837	1.16119e-09	0.670389	-1.21657	0.00135169	14.5297	-1.25221	0.00026374	1.14187	-1.30134
17651955	rs145784626	1.13835e-10	-1.44662	-1.422	2.11576e-10	-0.970787	-1.42178	1.54566e-05	-1.57586	-1.42054
17652048	rs117816677	1.15141e-10	-1.44662	-1.4106	2.14037e-10	-0.970787	-1.41022	1.56553e-05	-1.57586	-1.40776
17652226	rs79623209	2.26857e-09	-1.65472e-10	0.123529	2.69414e-09	-1.65472e-10	0.151681	0.000320457	-1.65472e-10	0.0353142
17652960	rs75295664	3.74729e-10	-1.67718	-2.96935e-10	4.00685e-10	-1.75398	-2.96935e-10	7.24783e-05	-1.45115	-2.96935e-10
17653178	rs78779922	1.1571e-10	-1.44916	-1.40313	2.14872e-10	-0.974457	-1.40265	1.57497e-05	-1.57799	-1.39962
17653702	rs56057697	1.82671e-09	-0.0931054	-2.96935e-10	3.71283e-10	-1.83019	-2.96935e-10	0.000210595	-0.384497	-2.96935e-10
17654720	rs148437375	1.13001e-10	-1.46507	-1.41091	2.08324e-10	-0.997524	-1.41054	1.54099e-05	-1.59132	-1.40811
17654807	rs143981635	2.0533e-10	-0.877671	-1.40109	3.96599e-10	-0.364732	-1.3995	2.47406e-05	-1.12498	-1.401
17655049	rs144454626	3.34335e-09	-1.65472e-10	0.51135	3.76015e-09	-1.65472e-10	0.485059	0.000554003	-1.65472e-10	0.582737
17655388	rs9681617	8.22648e-11	-1.77323	-1.42021	0.00369507	15.5862	-1.30308	1.5398e-05	-1.58546	-1.41474
17655995	rs114500003	2.12558e-09	0.0584213	-2.96935e-10	3.62911e-10	-1.853	-2.96935e-10	0.00024198	-0.245579	-2.96935e-10
17656856	rs12632826	3.07116e-10	-0.756388	-1.11976	2.14194e-10	-1.30585	-1.07442	3.54862e-05	-1.03316	-1.13213
17658002	rs139089476	1.14526e-10	-1.45198	-1.4106	2.12387e-10	-0.978527	-1.41022	1.55851e-05	-1.58035	-1.40776
17658091	rs139790777	2.43686e-09	0.195087	-2.96935e-10	1.63995e-09	-0.344733	-2.96935e-10	0.000741662	0.87446	-2.96935e-10
17659105	rs9681644	9.39213e-11	-1.66668	-1.39424	0.00444234	15.6806	-1.21334	1.90252e-05	-1.40766	-1.38101
17660709	rs79273976	3.86633e-10	-1.6459	-2.96935e-10	3.82715e-10	-1.79987	-2.96935e-10	4.76145e-05	-1.8713	-2.96935e-10
17661762	rs9310527	1.11466e-10	-1.70086	-1.18879	4.98699e-06	8.97572	-1.30053	2.37881e-05	-1.35603	-1.20922
17661932	rs9310528	7.36843e-11	-1.88454	-1.41905	4.8382e-05	11.3639	-1.41645	1.18643e-05	-1.83869	-1.42221
17662633	rs142472609	1.16985e-10	-1.44379	-1.39754	2.1783e-10	-0.9667	-1.39674	1.59409e-05	-1.57349	-1.39206
17662987	rs117117986	1.17619e-10	-1.43839	-1.39754	2.19534e-10	-0.958908	-1.39674	1.60135e-05	-1.56894	-1.39206
17664190	rs114625643	1.19293e-10	-1.41672	-1.40508	2.24689e-10	-0.927812	-1.40462	1.61518e-05	-1.55068	-1.40173
17664193	rs116924824	3.02152e-09	-1.65472e-10	0.410137	3.25285e-09	-1.65472e-10	0.340133	0.000533219	-1.65472e-10	0.544498
17664243	rs77758216	1.19293e-10	-1.41672	-1.40508	2.24689e-10	-0.927812	-1.40462	1.61518e-05	-1.55068	-1.40173
17664279	rs13095510	4.70783e-09	0.853604	-2.96935e-10	0.000249296	11.587	-2.96935e-10	0.00101916	1.1923	-2.96935e-10
17664678	rs117613133	1.16107e-10	-1.44379	-1.40508	2.16119e-10	-0.9667	-1.40462	1.57875e-05	-1.57349	-1.40173
17664736	rs78085276	1.43828e-09	-0.332178	-2.96935e-10	6.39636e-10	-1.28625	-2.96935e-10	0.000191161	-0.481315	-2.96935e-10
17666499	rs62248278	4.05026e-10	-1.59943	-2.96935e-10	4.55055e-09	0.675848	-2.96935e-10	9.0398e-05	-1.23021	-2.96935e-10
17666927	rs140223451	2.30292e-09	-1.65472e-10	0.138555	2.59696e-09	-1.65472e-10	0.114941	0.000378872	-1.65472e-10	0.202765
17667076	rs12374023	1.12943e-10	-1.46376	-1.41274	2.08337e-10	-0.995611	-1.41239	1.53957e-05	-1.59022	-1.41012
17667278	rs9839588	7.95694e-11	-1.85277	-1.37398	0.000397717	13.4736	-1.41952	1.41359e-05	-1.70344	-1.38227
17667678	rs12106899	1.99651e-10	-0.906669	-1.40014	3.83076e-10	-0.400406	-1.39851	2.41489e-05	-1.15014	-1.40005
17667882	rs12106900	2.00445e-10	-0.902701	-1.40014	3.84953e-10	-0.395519	-1.39851	2.42321e-05	-1.1467	-1.40005
17667963	rs73028330	8.95752e-10	-0.805715	-2.96935e-10	1.57352e-09	-0.386085	-2.96935e-10	7.22788e-05	-1.4539	-2.96935e-10
17668766	rs6779834	8.07717e-11	-1.78896	-1.4228	0.00295919	15.3823	-1.32129	1.49333e-05	-1.61162	-1.41922
17670005	rs73165792	2.06457e-10	-0.873631	-1.39966	3.99163e-10	-0.359769	-1.39802	2.48633e-05	-1.12147	-1.39957
17670773	rs114622619	1.14777e-10	-1.44787	-1.41252	2.13109e-10	-0.972582	-1.41277	1.55745e-05	-1.57691	-1.41189
17671030	rs60940413	1.95669e-10	-0.91896	-1.40799	3.74256e-10	-0.415557	-1.40666	2.37059e-05	-1.16079	-1.40792
17671037	rs4470554	8.07286e-11	-1.78893	-1.42335	0.00294225	15.3826	-1.32736	1.49156e-05	-1.61158	-1.42045
17671992	rs13064378	1.84039e-09	-0.0856474	-2.96935e-10	2.79744e-06	7.09706	-2.96935e-10	0.00102268	1.19575	-2.96935e-10
17672429	rs149979118	5.35023e-10	-1.65472e-10	-1.32107	6.40594e-10	-1.65472e-10	-1.28476	8.60196e-05	-1.65472e-10	-1.27986
17672479	rs191322156	5.24076e-10	-1.65472e-10	-1.34174	6.15354e-10	-1.65472e-10	-1.32496	8.27877e-05	-1.65472e-10	-1.31815
17672884	rs112485808	7.99464e-10	-0.919436	-2.96935e-10	3.71563e-10	-1.82944	-2.96935e-10	7.61384e-05	-1.40188	-2.96935e-10
17673017	rs73028338	3.06187e-10	-1.87918	-2.96935e-10	4.44317e-09	0.651969	-2.96935e-10	4.89187e-05	-1.84427	-2.96935e-10
17673311	rs74697238	8.08016e-11	-1.88342	-1.32796	1.1647e-10	-1.664	-1.32552	1.23227e-05	-1.87594	-1.34705
17673550	rs62248279	4.06192e-10	-1.59655	-2.96935e-10	4.58984e-09	0.684446	-2.96935e-10	9.07922e-05	-1.22586	-2.96935e-10
17673668	rs114457472	4.28948e-10	-1.54204	-2.96935e-10	4.8468e-09	0.73892	-2.96935e-10	9.79454e-05	-1.15002	-2.96935e-10
17674075	rs117756860	1.15288e-10	-1.44379	-1.41215	2.14575e-10	-0.9667	-1.41179	1.56657e-05	-1.57349	-1.40948
17674496	rs75578033	8.16033e-10	-1.65472e-10	-0.898923	9.68793e-10	-1.65472e-10	-0.871104	0.000128925	-1.65472e-10	-0.875201
17675960	rs115121260	3.33257e-10	-1.79447	-2.96935e-10	1.65697e-09	-0.334411	-2.96935e-10	7.16561e-05	-1.46256	-2.96935e-10
17676038	rs75977659	5.06183e-10	-1.65472e-10	-1.37648	5.96283e-10	-1.65472e-10	-1.35644	8.31325e-05	-1.65472e-10	-1.314
17676098	rs117692078	1.34693e-10	-1.28735	-1.41303	2.16052e-10	-0.959123	-1.41251	1.80235e-05	-1.43304	-1.40972
17676318	rs117086754	1.15516e-10	-1.44124	-1.41274	2.1524e-10	-0.963013	-1.41239	1.56892e-05	-1.57134	-1.41012
17676462	rs117476640	1.15516e-10	-1.44124	-1.41274	2.1524e-10	-0.963013	-1.41239	1.56892e-05	-1.57134	-1.41012
17677210	rs73167504	7.58482e-10	-1.65472e-10	-0.972058	8.44915e-10	-1.65472e-10	-1.00792	0.000128396	-1.65472e-10	-0.879316
17677348	rs7619879	2.00952e-10	-0.894297	-1.40602	3.86595e-10	-0.385174	-1.4046	2.4266e-05	-1.13941	-1.40594
17679106	rs9855515	3.98951e-10	-0.212005	-1.40253	0.0034155	15.6113	-1.40684	8.55862e-05	0.126379	-1.41129
17679328	rs75863123	1.1589e-10	-1.43581	-1.41492	2.16447e-10	-0.955205	-1.41461	1.57225e-05	-1.56678	-1.41256
17680348	rs115189110	5.46631e-10	-1.2996	-2.96935e-10	4.9104e-10	-1.55063	-2.96935e-10	5.44177e-05	-1.73775	-2.96935e-10
17680688	rs117526747	1.16197e-10	-1.43295	-1.41514	2.17292e-10	-0.951081	-1.41483	1.57566e-05	-1.56436	-1.41281
17681459	rs9985472	3.75919e-10	-0.255951	-1.41805	0.00371163	15.6695	-1.38195	8.38441e-05	0.116825	-1.4223
17682570	rs117867265	1.19585e-10	-1.40554	-1.41382	2.26291e-10	-0.911852	-1.41348	1.61495e-05	-1.54122	-1.41132
17682689	rs150592098	4.32463e-10	-1.53388	-2.96935e-10	3.7456e-10	-1.8214	-2.96935e-10	5.3428e-05	-1.7561	-2.96935e-10
17683154	rs117356138	1.16165e-10	-1.43295	-1.41542	2.17231e-10	-0.951081	-1.41511	1.57517e-05	-1.56436	-1.41312
17683892	rs11128836	7.8494e-11	-1.85558	-1.38477	0.000412842	13.5137	-1.42227	1.39475e-05	-1.70706	-1.39208
17684300	rs11923589	1.60075e-10	-1.12022	-1.40752	2.91332e-10	-0.66653	-1.40616	1.99561e-05	-1.33346	-1.40744
17684431	rs11923635	2.18053e-10	-0.818025	-1.40062	4.26878e-10	-0.291648	-1.39901	2.60714e-05	-1.07306	-1.40053
17685213	rs17200881	1.16956e-10	-1.42776	-1.41382	2.19212e-10	-0.943635	-1.41348	1.58491e-05	-1.56	-1.41132
17686288	rs4377510	7.81738e-11	-1.85814	-1.38631	0.000388662	13.4536	-1.42258	1.38394e-05	-1.71345	-1.39346
17686445	rs4637311	7.81738e-11	-1.85814	-1.38631	0.000388662	13.4536	-1.42258	1.38394e-05	-1.71345	-1.39346
17686463	rs79246795	3.09398e-10	-1.86875	-2.96935e-10	3.81463e-10	-1.80314	-2.96935e-10	4.77432e-05	-1.8686	-2.96935e-10
17686841	rs11914537	2.31795e-10	-0.76133	-1.39619	4.59523e-10	-0.222525	-1.39444	2.75174e-05	-1.02352	-1.3961
17687113	rs61448411	9.09944e-10	-1.65472e-10	-0.789995	1.00443e-09	-1.65472e-10	-0.834977	0.000155181	-1.65472e-10	-0.68984
17687500	rs11915560	2.3122e-10	-0.76133	-1.39868	4.58347e-10	-0.222525	-1.397	2.7449e-05	-1.02352	-1.39859
17688490	rs4908987	7.92422e-11	-1.80776	-1.42311	0.00218898	15.117	-1.35746	1.43888e-05	-1.64408	-1.4239
17689837	rs7648159	6.26874e-10	-1.16263	-2.96935e-10	6.15739e-10	-1.32433	-2.96935e-10	9.28613e-05	-1.20333	-2.96935e-10
17690427	rs55701200	8.88117e-11	-1.82496	-1.2919	0.00200609	15.0746	-1.40225	1.5882e-05	-1.66635	-1.3029
17690673	rs13071728	8.27296e-11	-1.76804	-1.41976	0.00366802	15.6504	-1.37468	1.54003e-05	-1.577	-1.42305
17690803	rs145080899	5.76809e-10	-1.65472e-10	-1.24587	6.74272e-10	-1.65472e-10	-1.23352	8.67775e-05	-1.65472e-10	-1.27109
17691359	rs149673987	1.17476e-10	-1.42226	-1.41488	2.20709e-10	-0.935741	-1.41457	1.59039e-05	-1.55535	-1.41252
17691510	rs61236237	7.95709e-11	-1.85814	-1.36859	0.000390513	13.4536	-1.41783	1.40642e-05	-1.71345	-1.37735
17692815	rs6807020	7.9137e-11	-1.85814	-1.37406	0.000389841	13.4536	-1.41955	1.3994e-05	-1.71345	-1.38235
17692849	rs6768637	8.21485e-11	-1.77317	-1.42168	0.00346909	15.5868	-1.36682	1.52607e-05	-1.58537	-1.42378
17692937	rs6768666	8.80742e-11	-1.82901	-1.29619	0.0018683	15.0051	-1.40397	1.56938e-05	-1.67416	-1.30701
17692938	rs6782889	7.84534e-11	-1.86055	-1.38032	0.000310168	13.2264	-1.42094	1.36799e-05	-1.73105	-1.38746
17693057	rs148120151	1.17669e-10	-1.41935	-1.41616	2.21344e-10	-0.931572	-1.41587	1.59201e-05	-1.5529	-1.41396
17693820	rs78836201	1.17904e-10	-1.41935	-1.41416	2.21671e-10	-0.931572	-1.41439	1.59262e-05	-1.5529	-1.41358
17693974	rs4908992	8.93774e-11	-1.82496	-1.28555	0.00201135	15.0746	-1.39963	1.59788e-05	-1.66635	-1.29682
17694291	rs34485427	8.93774e-11	-1.82496	-1.28555	0.00201135	15.0746	-1.39963	1.59788e-05	-1.66635	-1.29682
17694541	rs73028353	3.08121e-10	-1.87288	-2.96935e-10	3.87826e-10	-1.7866	-2.96935e-10	4.82778e-05	-1.85746	-2.96935e-10
17694643	rs13096559	8.95665e-11	-1.82496	-1.28344	0.00201314	15.0746	-1.39874	1.60112e-05	-1.66635	-1.2948
17695082	rs5014632	8.05997e-11	-1.7986	-1.41528	0.00242774	15.2496	-1.38649	1.46698e-05	-1.62809	-1.42055
17695999	rs142056295	1.17641e-10	-1.41935	-1.4164	2.2129e-10	-0.931572	-1.41611	1.59158e-05	-1.5529	-1.41423
17696023	rs146679988	1.17637e-10	-1.41935	-1.41643	2.21283e-10	-0.931572	-1.41614	1.59152e-05	-1.5529	-1.41426
17697175	rs11128837	8.21873e-11	-1.77317	-1.4212	0.00346132	15.5868	-1.36906	1.52629e-05	-1.58537	-1.42363
17697368	rs11128838	8.07283e-11	-1.88042	-1.33187	0.000186109	12.6971	-1.40245	1.3523e-05	-1.78482	-1.34522
17697696	rs12487248	8.89131e-11	-1.82901	-1.28671	0.00187551	15.0051	-1.40012	1.58369e-05	-1.67416	-1.29793
17697786	rs9857910	8.06081e-11	-1.79358	-1.4202	0.00263877	15.3195	-1.37311	1.47571e-05	-1.61946	-1.42325
17698270	rs143235325	3.13197e-10	-1.85655	-2.96935e-10	3.5185e-10	-1.88395	-2.96935e-10	4.84541e-05	-1.85382	-2.96935e-10
17699065	rs78398054	7.38069e-11	-1.8839	-1.41803	7.49148e-10	0.293525	-1.42174	1.29638e-05	-1.7522	-1.42008
17700708	rs6789697	8.97573e-11	-1.82496	-1.28131	0.00201497	15.0746	-1.39784	1.6044e-05	-1.66635	-1.29275
17700913	rs73030322	3.67855e-10	-1.69569	-2.96935e-10	3.61758e-10	-1.85618	-2.96935e-10	6.49098e-05	-1.56144	-2.96935e-10
17701005	rs6792422	7.99532e-11	-1.80348	-1.41845	0.0022815	15.1797	-1.37878	1.45191e-05	-1.63657	-1.4224
17701025	rs73030324	4.52402e-10	-1.48881	-2.96935e-10	3.85886e-10	-1.79161	-2.96935e-10	6.53334e-05	-1.55493	-2.96935e-10
17701058	rs6784025	7.8697e-11	-1.86556	-1.37221	0.000321707	13.261	-1.41899	1.37427e-05	-1.73326	-1.38066
17701326	rs116982999	1.26005e-10	-1.35188	-1.41518	2.43787e-10	-0.835994	-1.41487	1.68781e-05	-1.49557	-1.41285
17702332	rs147043661	1.25818e-10	-1.35188	-1.41666	2.43418e-10	-0.835994	-1.41638	1.68497e-05	-1.49557	-1.41453
17702566	rs118050065	1.25616e-10	-1.3547	-1.41545	2.42756e-10	-0.83995	-1.41515	1.68322e-05	-1.49798	-1.41316
17702593	rs4484221	8.22414e-11	-1.77317	-1.42054	0.00345182	15.5868	-1.37181	1.52666e-05	-1.58537	-1.42339
17702616	rs57905414	2.39511e-09	0.177805	-2.96935e-10	3.5758e-10	-1.8678	-2.96935e-10	0.000279307	-0.102122	-2.96935e-10
17703055	rs115248221	3.10852e-10	-1.86406	-2.96935e-10	4.59286e-10	-1.61748	-2.96935e-10	4.81997e-05	-1.85908	-2.96935e-10
17703137	rs11708672	7.87673e-11	-1.86556	-1.37132	0.000321796	13.261	-1.41871	1.3754e-05	-1.73326	-1.37984
17703391	rs11128839	8.2367e-11	-1.77317	-1.41902	0.00343362	15.5868	-1.3771	1.52773e-05	-1.58537	-1.42269
17704088	rs13081082	7.7192e-10	-0.954497	-2.96935e-10	2.46477e-07	4.66787	-2.96935e-10	0.000315046	0.0182858	-2.96935e-10
17704237	rs141688338	1.63251e-09	-0.205505	-2.96935e-10	5.29943e-10	-1.47439	-2.96935e-10	0.000189107	-0.492119	-2.96935e-10
17704277	rs77922631	2.06636e-09	0.0301681	-2.96935e-10	3.55738e-10	-1.87296	-2.96935e-10	0.000297245	-0.039877	-2.96935e-10
17704486	rs116045343	3.18259e-10	-1.84051	-2.96935e-10	3.80302e-10	-1.80619	-2.96935e-10	5.01932e-05	-1.81855	-2.96935e-10
17704685	rs12634674	9.12686e-11	-1.82119	-1.26838	0.00215744	15.1372	-1.39215	1.6361e-05	-1.65919	-1.28035
17704787	rs11128840	7.93206e-11	-1.86314	-1.36674	0.00034437	13.3273	-1.4172	1.39046e-05	-1.72657	-1.37564
17705696	rs6806610	7.95036e-11	-1.86083	-1.36674	0.000365589	13.3871	-1.4172	1.39903e-05	-1.72042	-1.37564
17706179	rs4243835	8.28681e-11	-1.76804	-1.41809	0.00364928	15.6504	-1.37981	1.54133e-05	-1.577	-1.42221
17706261	rs4243836	8.24437e-11	-1.77317	-1.41809	0.00342434	15.5868	-1.37981	1.52847e-05	-1.58537	-1.42221
17706490	rs79115462	8.54801e-10	-1.65472e-10	-0.852509	9.47991e-10	-1.65472e-10	-0.89281	0.000105523	-1.65472e-10	-1.07551
17708419	rs73030339	3.72426e-10	-1.68334	-2.96935e-10	3.62465e-10	-1.85423	-2.96935e-10	6.51601e-05	-1.55759	-2.96935e-10
17708780	rs4513482	8.31491e-11	-1.7622	-1.42054	0.00394859	15.7213	-1.37181	1.55411e-05	-1.56755	-1.42339
17709275	rs61081795	8.33639e-11	-1.7622	-1.41796	0.00391584	15.7213	-1.38014	1.55606e-05	-1.56755	-1.42214
17709304	rs114009332	3.04712e-10	-1.88401	-2.96935e-10	3.85803e-10	-1.79183	-2.96935e-10	4.90187e-05	-1.84223	-2.96935e-10
17709796	rs6780587	7.96443e-11	-1.85814	-1.36767	0.000390634	13.4536	-1.41752	1.40761e-05	-1.71345	-1.3765
17709985	rs4589965	8.15737e-11	-1.78893	-1.41294	0.00276104	15.3826	-1.39093	1.49367e-05	-1.61158	-1.41904
17710158	rs116287152	3.21501e-10	-1.83038	-2.96935e-10	3.51606e-10	-1.88465	-2.96935e-10	4.78308e-05	-1.86676	-2.96935e-10
17710414	rs13065637	8.38279e-11	-1.75682	-1.41779	0.00417224	15.7852	-1.3806	1.56968e-05	-1.55893	-1.42204
17710497	rs116676289	8.55444e-10	-0.851758	-2.96935e-10	4.51169e-10	-1.63531	-2.96935e-10	0.000230946	-0.292252	-2.96935e-10
17710620	rs114409354	8.53058e-11	-1.87474	-1.28239	1.40673e-10	-1.51956	-1.28116	1.27506e-05	-1.88295	-1.30591
17711127	rs7651998	7.9137e-11	-1.85814	-1.37406	0.000389841	13.4536	-1.41955	1.3994e-05	-1.71345	-1.38235
17711352	rs7632240	8.36097e-11	-1.75682	-1.4204	0.00420672	15.7852	-1.37237	1.56766e-05	-1.55893	-1.42333
17711672	rs55974984	7.36312e-11	-1.88455	-1.41976	1.05029e-10	-1.67153	-1.42139	1.17121e-05	-1.86773	-1.40609
17711724	rs6795189	8.17224e-11	-1.78363	-1.41642	0.00298259	15.4529	-1.38401	1.50369e-05	-1.60268	-1.42125
17711772	rs6809062	8.38514e-11	-1.75408	-1.42026	0.00355562	15.6176	-1.37292	1.55065e-05	-1.5699	-1.42327
17713225	rs117035053	1.39867e-10	-1.24554	-1.41715	2.37824e-10	-0.858751	-1.41687	1.80627e-05	-1.42551	-1.41508
17713490	rs140046978	4.0572e-10	-1.59771	-2.96935e-10	4.46833e-10	-1.64497	-2.96935e-10	5.3217e-05	-1.76006	-2.96935e-10
17713516	rs13083917	9.0894e-11	-1.81534	-1.27834	0.00193937	15.035	-1.39656	1.61718e-05	-1.66126	-1.28991
17714018	rs184017795	6.53042e-10	-1.65472e-10	-1.12174	7.59752e-10	-1.65472e-10	-1.11416	0.000109407	-1.65472e-10	-1.03935
17714667	rs77443246	7.15427e-10	-1.0305	-2.96935e-10	5.98384e-10	-1.35292	-2.96935e-10	6.81194e-05	-1.51317	-2.96935e-10
17715524	rs6577616	8.31843e-11	-1.7622	-1.42012	0.0039423	15.7213	-1.37341	1.55439e-05	-1.56755	-1.42321
17715644	rs6577617	8.40023e-11	-1.7509	-1.42163	0.00420068	15.7233	-1.31199	1.58924e-05	-1.55152	-1.41707
17715648	rs6577618	7.77203e-11	-1.8686	-1.38166	0.000261371	13.0559	-1.42158	1.34868e-05	-1.74346	-1.38927
17715678	rs6577619	8.36006e-11	-1.75579	-1.42154	0.00354228	15.6084	-1.36748	1.54528e-05	-1.5729	-1.42374
17716065	rs17273069	5.73198e-10	-1.25215	-2.96935e-10	5.6925e-10	-1.40284	-2.96935e-10	8.51349e-05	-1.2902	-2.96935e-10
17716335	rs146521975	1.2709e-10	-1.34274	-1.41574	2.46787e-10	-0.823193	-1.41544	1.69997e-05	-1.48776	-1.41348
17717340	rs9869999	3.88851e-10	-0.26362	-1.37656	0.00435071	15.8656	-1.41919	8.94737e-05	0.15003	-1.39052
17717352	rs151165488	1.55259e-10	-1.13544	-1.42284	3.25273e-10	-0.53976	-1.42273	2.01776e-05	-1.30793	-1.42193
17717405	rs13085167	8.37378e-11	-1.7622	-1.41349	0.0038776	15.7213	-1.38995	1.56033e-05	-1.56755	-1.4194
17719478	rs36172181	8.16487e-11	-1.87661	-1.32435	0.000225621	12.886	-1.39881	1.3868e-05	-1.76864	-1.33622
17719764	rs13097908	8.36454e-11	-1.7622	-1.41459	0.00388567	15.7213	-1.38788	1.55921e-05	-1.56755	-1.42012
17719949	rs117354245	1.27453e-10	-1.33989	-1.41574	2.47773e-10	-0.819204	-1.41544	1.70412e-05	-1.48532	-1.41348
17720104	rs4909009	8.29573e-11	-1.76804	-1.41701	0.00363914	15.6504	-1.38259	1.54226e-05	-1.577	-1.4216
17721297	rs10510477	8.34603e-11	-1.7622	-1.41681	0.00390434	15.7213	-1.38308	1.55708e-05	-1.56755	-1.42148
17721451	rs11128841	8.25324e-11	-1.77317	-1.41701	0.00341482	15.5868	-1.38259	1.5294e-05	-1.58537	-1.4216
17722619	rs4602424	8.29742e-11	-1.76804	-1.41681	0.00363735	15.6504	-1.38308	1.54245e-05	-1.577	-1.42148
17722929	rs146325360	6.22075e-10	-1.65472e-10	-1.17032	7.1992e-10	-1.65472e-10	-1.16801	9.46059e-05	-1.65472e-10	-1.18471
17723430	rs11927654	7.97163e-11	-1.85261	-1.3723	0.000442832	13.5806	-1.41901	1.42091e-05	-1.69981	-1.38074
17724339	rs6577622	8.26512e-11	-1.77317	-1.41557	0.00340364	15.5868	-1.38587	1.53072e-05	-1.58537	-1.42074
17726089	rs76001776	5.93746e-10	-1.65472e-10	-1.21693	6.70693e-10	-1.65472e-10	-1.23884	9.12871e-05	-1.65472e-10	-1.22042
17726483	rs7630695	8.2863e-11	-1.77317	-1.41302	0.00338691	15.5868	-1.3908	1.53325e-05	-1.58537	-1.41909
17726670	rs115052992	1.24598e-10	-1.36254	-1.41574	2.40023e-10	-0.850982	-1.41544	1.67145e-05	-1.50468	-1.41348
17727378	rs8179891	7.87604e-11	-1.86556	-1.37141	0.000321787	13.261	-1.41873	1.37529e-05	-1.73326	-1.37992
17728043	rs4908958	9.17665e-11	-1.76804	-1.31609	0.00353604	15.6504	-1.41133	1.69696e-05	-1.577	-1.32601
17728287	rs34297417	8.23841e-11	-1.77874	-1.41324	0.00315746	15.5163	-1.3904	1.51902e-05	-1.59455	-1.41924
17728919	rs7617683	9.08909e-11	-1.82119	-1.27253	0.00215343	15.1372	-1.39401	1.62959e-05	-1.65919	-1.28433
17729450	rs56221450	1.26006e-09	0.926164	-1.39063	0.00501372	15.9795	-1.39123	0.00042252	1.70657	-1.39476
17729692	rs12634893	7.84421e-11	-1.86784	-1.37318	0.000301029	13.1948	-1.41928	1.3641e-05	-1.73981	-1.38154
17730282	rs10510478	7.84421e-11	-1.86784	-1.37318	0.000301029	13.1948	-1.41928	1.3641e-05	-1.73981	-1.38154
17730418	rs4408889	7.84421e-11	-1.86784	-1.37318	0.000301029	13.1948	-1.41928	1.3641e-05	-1.73981	-1.38154
17730770	rs118146108	1.22812e-10	-1.37699	-1.41574	2.35185e-10	-0.871344	-1.41544	1.651e-05	-1.51698	-1.41348
17731099	rs4128509	8.06722e-11	-1.7986	-1.41438	0.00242337	15.2496	-1.38829	1.46782e-05	-1.62809	-1.41998
17732173	rs56059241	7.75333e-11	-1.87345	-1.37922	0.000249916	13.0105	-1.42098	1.33299e-05	-1.75737	-1.38705
17732761	rs115511861	4.16857e-10	-1.57063	-2.96935e-10	4.79586e-09	0.728354	-2.96935e-10	9.87009e-05	-1.14234	-2.96935e-10
17732915	rs17273076	1.21489e-10	-1.38851	-1.41505	2.3142e-10	-0.887651	-1.41527	1.63326e-05	-1.52678	-1.41449
17733234	rs4243837	7.77267e-11	-1.87517	-1.37501	0.000234327	12.9449	-1.41982	1.33013e-05	-1.76336	-1.38321
17733795	rs12487916	7.93401e-11	-1.81639	-1.41324	0.00185614	14.985	-1.3904	1.42341e-05	-1.65956	-1.41924
17734100	rs115440219	3.13093e-10	-1.85688	-2.96935e-10	4.90618e-10	-1.55149	-2.96935e-10	4.78794e-05	-1.86575	-2.96935e-10
17734215	rs7633601	7.79358e-11	-1.83921	-1.40828	0.00124389	14.5922	-1.39788	1.36777e-05	-1.70288	-1.41579
17734996	rs190647334	3.41262e-10	-1.77073	-2.96935e-10	3.5583e-10	-1.8727	-2.96935e-10	4.78856e-05	-1.86562	-2.96935e-10
17735318	rs6797952	7.79103e-11	-1.83592	-1.4119	0.00132997	14.6539	-1.39266	1.37323e-05	-1.69635	-1.41834
17735345	rs11128842	7.73052e-11	-1.87806	-1.37756	0.00020682	12.8207	-1.42054	1.31253e-05	-1.77435	-1.38554
17736023	rs4909010	7.83967e-11	-1.82858	-1.41302	0.0015184	14.7846	-1.3908	1.39178e-05	-1.68218	-1.41909
17736035	rs4908959	7.78238e-11	-1.83592	-1.41302	0.00133245	14.6539	-1.3908	1.3722e-05	-1.69635	-1.41909
17736289	rs144464914	8.78332e-10	-1.65472e-10	-0.825354	1.03201e-09	-1.65472e-10	-0.807887	0.000137471	-1.65472e-10	-0.811019
17736337	rs146642105	1.16848e-10	-1.42649	-1.41601	2.19121e-10	-0.941812	-1.41572	1.58269e-05	-1.55893	-1.41379
17736387	rs11128844	7.84427e-11	-1.82858	-1.41243	0.00151688	14.7846	-1.3918	1.39233e-05	-1.68218	-1.41869
17736809	rs148075446	1.17186e-10	-1.4236	-1.41601	2.20031e-10	-0.937668	-1.41572	1.58656e-05	-1.55649	-1.41379
17736861	rs142351623	1.17214e-10	-1.4236	-1.41577	2.20085e-10	-0.937668	-1.41547	1.58699e-05	-1.55649	-1.41352
17737277	rs35460334	7.69315e-11	-1.88042	-1.38004	0.000182655	12.6971	-1.42119	1.29593e-05	-1.78482	-1.3878
17737460	rs117523878	1.1752e-10	-1.42099	-1.41577	2.20909e-10	-0.933931	-1.41547	1.59049e-05	-1.55429	-1.41352
17737834	rs7627064	7.6852e-11	-1.88145	-1.38004	0.000171188	12.6323	-1.42119	1.28909e-05	-1.79012	-1.3878
17738416	rs7622878	7.80827e-11	-1.83212	-1.41349	0.00142839	14.7226	-1.38995	1.38195e-05	-1.68896	-1.4194
17738531	rs192221228	4.92421e-10	-1.65472e-10	-1.40404	5.70511e-10	-1.65472e-10	-1.40062	7.52028e-05	-1.65472e-10	-1.41425
17738547	rs13085441	3.04546e-10	-0.491306	-1.39325	0.00181776	14.9852	-1.41153	6.99739e-05	-0.0820642	-1.40425
17738660	rs62245768	3.19675e-10	-1.83607	-2.96935e-10	9.44254e-10	-0.896759	-2.96935e-10	5.49992e-05	-1.72712	-2.96935e-10
17739024	rs9816920	7.65997e-11	-1.85185	-1.41294	0.000966613	14.3331	-1.39093	1.32795e-05	-1.72918	-1.41904
17739529	rs200612648	5.10726e-10	-1.65472e-10	-1.36755	5.93384e-10	-1.65472e-10	-1.36131	7.7497e-05	-1.65472e-10	-1.38419
17739576	rs201629087	5.0561e-10	-1.65472e-10	-1.37761	5.87584e-10	-1.65472e-10	-1.37114	7.58525e-05	-1.65472e-10	-1.40564
17741396	rs143605470	1.16373e-10	-1.43036	-1.41622	2.17862e-10	-0.947362	-1.41593	1.57717e-05	-1.56218	-1.41403
17741409	rs35642812	7.80635e-11	-1.83212	-1.41374	0.00142903	14.7226	-1.38951	1.38172e-05	-1.68896	-1.41956
17741698	rs34002492	7.58222e-11	-1.88145	-1.39354	0.000170769	12.6323	-1.42364	1.27355e-05	-1.79012	-1.39992
17742497	rs146195995	4.82799e-10	-1.65472e-10	-1.42378	5.57624e-10	-1.65472e-10	-1.42347	7.46489e-05	-1.65472e-10	-1.42164
17742526	rs139094802	4.95672e-10	-1.65472e-10	-1.39746	5.65877e-10	-1.65472e-10	-1.40878	7.86879e-05	-1.65472e-10	-1.36895
17742738	rs4444738	7.68621e-11	-1.84274	-1.41863	0.00118465	14.5238	-1.37827	1.34899e-05	-1.71	-1.42249
17742786	rs7647914	7.60843e-11	-1.85739	-1.41414	0.000851684	14.2043	-1.38874	1.31057e-05	-1.74156	-1.41983
17742839	rs7647928	7.57006e-11	-1.8601	-1.41649	0.000799964	14.1368	-1.38384	1.30043e-05	-1.74786	-1.42129
17743150	rs7613953	7.58925e-11	-1.8826	-1.39146	0.000143832	12.4604	-1.4234	1.26423e-05	-1.79932	-1.39807
17743260	rs7650617	7.54429e-11	-1.8838	-1.3962	0.000127253	12.3384	-1.42385	1.24742e-05	-1.80849	-1.40229
17743799	rs13061771	7.70174e-11	-1.8409	-1.41845	0.001124	14.4718	-1.37878	1.34968e-05	-1.70958	-1.4224
17744210	rs11128848	7.68758e-11	-1.84274	-1.41845	0.00118404	14.5238	-1.37878	1.34911e-05	-1.71	-1.4224
17747935	rs199916602	1.20133e-10	-1.40134	-1.41345	2.27426e-10	-0.905869	-1.41446	1.61597e-05	-1.53766	-1.41425
17747964	rs117262128	1.19824e-10	-1.40134	-1.41601	2.2714e-10	-0.905869	-1.41572	1.61671e-05	-1.53766	-1.41379
17749125	rs4435673	7.58656e-11	-1.88226	-1.39216	0.000161134	12.5741	-1.42349	1.2692e-05	-1.79476	-1.3987
17749177	rs4566567	7.75177e-11	-1.83921	-1.41366	0.00125417	14.5922	-1.38964	1.36268e-05	-1.70288	-1.41951
17749351	rs138588473	5.1472e-10	-1.65472e-10	-1.35975	5.94082e-10	-1.65472e-10	-1.36014	9.04564e-05	-1.65472e-10	-1.22957
17749661	rs4568172	7.75368e-11	-1.83921	-1.41342	0.00125362	14.5922	-1.39009	1.3629e-05	-1.70288	-1.41935
17749777	rs4431138	8.3761e-11	-1.86719	-1.30822	0.000801341	14.1632	-1.40855	1.42583e-05	-1.75859	-1.31851
17749994	rs80141337	4.41762e-10	-1.51261	-2.96935e-10	3.64893e-10	-1.84755	-2.96935e-10	5.24215e-05	-1.77512	-2.96935e-10
17750706	rs117034289	1.2082e-10	-1.39568	-1.41339	2.29584e-10	-0.897833	-1.41305	1.62926e-05	-1.53287	-1.41085
17750829	rs55936740	3.10448e-10	-1.86536	-2.96935e-10	4.84756e-09	0.739075	-2.96935e-10	5.01194e-05	-1.82003	-2.96935e-10
17751223	rs188621126	1.07721e-09	-1.65472e-10	-0.621247	1.26889e-09	-1.65472e-10	-0.601257	0.0001554	-1.65472e-10	-0.688431
17751343	rs75490574	1.2082e-10	-1.39568	-1.41339	2.29584e-10	-0.897833	-1.41305	1.62926e-05	-1.53287	-1.41085
17751913	rs117129488	1.21145e-10	-1.39299	-1.41339	2.30463e-10	-0.894014	-1.41305	1.63298e-05	-1.53059	-1.41085
17752057	rs144678625	1.21179e-10	-1.39299	-1.41311	2.30528e-10	-0.894014	-1.41277	1.63349e-05	-1.53059	-1.41054
17752334	rs148500897	6.39081e-10	-1.65472e-10	-1.14335	7.41727e-10	-1.65472e-10	-1.13817	0.000100353	-1.65472e-10	-1.12574
17752815	rs117608338	1.22042e-10	-1.38428	-1.41474	2.33009e-10	-0.881657	-1.41442	1.64265e-05	-1.52319	-1.41235
17752939	rs189016705	8.99802e-10	-1.65472e-10	-0.801203	1.06213e-09	-1.65472e-10	-0.779126	0.000133499	-1.65472e-10	-0.840339
17753801	rs6810235	7.75488e-11	-1.84012	-1.41235	0.00129923	14.6298	-1.39193	1.36809e-05	-1.69979	-1.41864
17754558	rs12497320	7.7569e-11	-1.84012	-1.41209	0.00129867	14.6298	-1.39235	1.36833e-05	-1.69979	-1.41846
17754890	rs111406711	4.40064e-10	-1.51646	-2.96935e-10	3.55787e-10	-1.87282	-2.96935e-10	8.85423e-05	-1.25095	-2.96935e-10
17754925	rs12490933	7.67797e-11	-1.88321	-1.37922	0.000156934	12.5452	-1.42098	1.28009e-05	-1.79787	-1.38705
17755843	rs115638551	1.21283e-10	-1.39	-1.41525	2.31008e-10	-0.889762	-1.41494	1.63374e-05	-1.52804	-1.41293
17755950	rs117321181	1.21283e-10	-1.39	-1.41525	2.31008e-10	-0.889762	-1.41494	1.63374e-05	-1.52804	-1.41293
17756243	rs118071774	1.21314e-10	-1.39	-1.41499	2.31068e-10	-0.889762	-1.41468	1.63421e-05	-1.52804	-1.41264
17756467	rs4909012	7.7569e-11	-1.84012	-1.41209	0.00129867	14.6298	-1.39235	1.36833e-05	-1.69979	-1.41846
17757017	rs116933218	1.24459e-09	-1.65472e-10	-0.47682	1.58286e-09	-1.65472e-10	-0.380163	0.000215173	-1.65472e-10	-0.362993
17757024	rs9681893	8.3159e-11	-1.86575	-1.31687	0.000881404	14.2615	-1.41159	1.4255e-05	-1.75057	-1.32676
17757150	rs144199653	1.35823e-09	-1.65472e-10	-0.38944	1.52743e-09	-1.65472e-10	-0.415815	0.000215946	-1.65472e-10	-0.359406
17757928	rs13071934	7.66617e-11	-1.84012	-1.42386	0.00135896	14.6298	-1.34698	1.36176e-05	-1.69979	-1.42328
17758206	rs114017996	3.05309e-10	-1.88205	-2.96935e-10	3.90141e-10	-1.78065	-2.96935e-10	4.70391e-05	-1.88346	-2.96935e-10
17758260	rs4908963	8.32361e-11	-1.86575	-1.31595	0.000881683	14.2615	-1.41128	1.42676e-05	-1.75057	-1.32587
17758297	rs12631291	8.39052e-11	-1.85682	-1.31687	0.00100958	14.3972	-1.41159	1.47953e-05	-1.71337	-1.32676
17758473	rs13076724	7.58548e-11	-1.88169	-1.39286	0.000171125	12.6343	-1.42357	1.28839e-05	-1.77913	-1.39933
17758859	rs4908964	7.66625e-11	-1.84012	-1.42385	0.00135856	14.6298	-1.34727	1.36172e-05	-1.69979	-1.42331
17759733	rs4243838	7.69122e-11	-1.83686	-1.42386	0.00144554	14.6916	-1.34698	1.37076e-05	-1.69321	-1.42328
17760038	rs144116481	5.33095e-10	-1.32468	-2.96935e-10	5.71492e-10	-1.3989	-2.96935e-10	6.68228e-05	-1.53239	-2.96935e-10
17760095	rs79964206	3.95357e-10	-1.62359	-2.96935e-10	3.91813e-10	-1.77637	-2.96935e-10	7.76638e-05	-1.38205	-2.96935e-10
17760883	rs9681232	7.69113e-11	-1.83686	-1.42387	0.0014461	14.6916	-1.34659	1.37081e-05	-1.69321	-1.42324
17761680	rs117826382	1.22078e-10	-1.38729	-1.41143	2.32797e-10	-0.885928	-1.41106	1.64449e-05	-1.52575	-1.40867
17761826	rs79044211	3.98842e-10	-1.61481	-2.96935e-10	3.97788e-10	-1.76124	-2.96935e-10	7.60281e-05	-1.40333	-2.96935e-10
17762335	rs7431897	8.35129e-11	-1.86336	-1.31502	0.000943853	14.3293	-1.41096	1.43697e-05	-1.74433	-1.32499
17763501	rs12632570	7.7962e-11	-1.82944	-1.41772	0.00177265	14.9295	-1.38091	1.42595e-05	-1.65429	-1.42272
17763899	rs34487714	7.61595e-11	-1.84663	-1.42392	0.00120231	14.4998	-1.33946	1.34462e-05	-1.71332	-1.42242
17763957	rs35697509	7.69087e-11	-1.83686	-1.4239	0.00144798	14.6916	-1.34529	1.37098e-05	-1.69321	-1.42311
17764309	rs8179983	7.69087e-11	-1.83686	-1.4239	0.00144798	14.6916	-1.34529	1.37098e-05	-1.69321	-1.42311
17764543	rs115643831	4.18221e-10	-1.56737	-2.96935e-10	3.58157e-10	-1.86618	-2.96935e-10	5.59492e-05	-1.70999	-2.96935e-10
17764613	rs116163769	3.15033e-10	-1.8507	-2.96935e-10	3.767e-10	-1.8157	-2.96935e-10	4.69942e-05	-1.88441	-2.96935e-10
17764670	rs11128849	7.56482e-11	-1.88173	-1.39555	0.00017696	12.6681	-1.42381	1.27385e-05	-1.78809	-1.40171
17764748	rs11128850	7.56137e-11	-1.88173	-1.39601	0.000176953	12.6681	-1.42384	1.27538e-05	-1.78809	-1.40051
17765105	rs62245776	4.62821e-10	-1.46604	-2.96935e-10	4.75044e-09	0.718838	-2.96935e-10	0.000117733	-0.966013	-2.96935e-10
17765959	rs10433559	4.165e-10	-0.369773	-1.20172	1.51734e-10	-1.55944	-1.16558	4.73869e-05	-0.654447	-1.22164
17766697	rs6577643	7.69074e-11	-1.83686	-1.42392	0.00145692	14.6916	-1.33914	1.37199e-05	-1.69321	-1.42238
17766733	rs6577644	7.66562e-11	-1.84012	-1.42393	0.00136868	14.6298	-1.33985	1.36286e-05	-1.69979	-1.42248
17766851	rs56358031	7.49363e-10	-0.984154	-2.96935e-10	5.19506e-10	-1.49428	-2.96935e-10	0.000104481	-1.08542	-2.96935e-10
17767046	rs4482690	7.52968e-11	-1.8581	-1.42385	0.000921332	14.2414	-1.34727	1.30961e-05	-1.73881	-1.42331
17767422	rs13069155	7.55902e-11	-1.8825	-1.39555	0.000166939	12.6098	-1.42381	1.26788e-05	-1.79279	-1.40171
17768038	rs4908965	7.55409e-11	-1.8825	-1.3962	0.000166932	12.6098	-1.42385	1.26715e-05	-1.79279	-1.40229
17768983	rs141949991	3.59887e-10	-1.71759	-2.96935e-10	3.70409e-10	-1.83255	-2.96935e-10	5.45048e-05	-1.73614	-2.96935e-10
17769148	rs80022771	9.37618e-10	-0.760035	-2.96935e-10	3.52368e-10	-1.88248	-2.96935e-10	0.000125452	-0.902512	-2.96935e-10
17769797	rs139554704	8.91823e-10	-1.65472e-10	-0.810111	1.11302e-09	-1.65472e-10	-0.732323	0.000149508	-1.65472e-10	-0.727085
17770560	rs78770028	3.08894e-10	-1.87038	-2.96935e-10	4.81399e-10	-1.57046	-2.96935e-10	4.70499e-05	-1.88323	-2.96935e-10
17771005	rs6803312	7.69058e-11	-1.83686	-1.42394	0.0014529	14.6916	-1.3419	1.37151e-05	-1.69321	-1.42273
17771311	rs151123491	3.05058e-10	-1.88287	-2.96935e-10	3.95395e-10	-1.76727	-2.96935e-10	4.69858e-05	-1.88459	-2.96935e-10
17771429	rs4488868	7.65886e-11	-1.88321	-1.38171	0.000156838	12.5452	-1.42159	1.2772e-05	-1.79787	-1.38931
17772105	rs114402588	5.6734e-10	-1.26242	-2.96935e-10	7.52832e-10	-1.12331	-2.96935e-10	8.76066e-05	-1.26158	-2.96935e-10
17773127	rs114517731	1.56198e-09	-0.249671	-2.96935e-10	1.32314e-09	-0.559393	-2.96935e-10	0.000440443	0.353348	-2.96935e-10
17773879	rs77018879	3.88292e-10	-1.64162	-2.96935e-10	3.87453e-09	0.515024	-2.96935e-10	8.82798e-05	-1.25392	-2.96935e-10
17773919	rs4908966	7.69069e-11	-1.83686	-1.42392	0.00144987	14.6916	-1.34399	1.37117e-05	-1.69321	-1.42298
17774944	rs4908967	7.52574e-11	-1.8825	-1.39996	0.000166918	12.6098	-1.42393	1.26297e-05	-1.79279	-1.4056
17775365	rs74886368	9.9626e-10	-0.69937	-2.96935e-10	3.53576e-10	-1.87906	-2.96935e-10	0.000132776	-0.845768	-2.96935e-10
17775445	rs77534638	1.46314e-09	-0.315036	-2.96935e-10	3.63631e-10	-1.85101	-2.96935e-10	0.000216859	-0.355187	-2.96935e-10
17776334	rs11128852	7.38441e-11	-1.8825	-1.41892	0.000168984	12.6098	-1.41163	1.24196e-05	-1.79279	-1.42237
17776371	rs138722539	1.10718e-09	-1.65472e-10	-0.593804	1.30587e-09	-1.65472e-10	-0.57253	0.000168794	-1.65472e-10	-0.605753
17777123	rs9880456	7.59294e-11	-1.84984	-1.42373	0.0011114	14.4316	-1.34989	1.33389e-05	-1.72023	-1.42352
17777546	rs11929111	7.69099e-11	-1.83686	-1.42388	0.00144699	14.6916	-1.34598	1.37089e-05	-1.69321	-1.42318
17777617	rs139046015	3.93621e-10	-1.62799	-2.96935e-10	4.3968e-10	-1.66111	-2.96935e-10	8.95027e-05	-1.24017	-2.96935e-10
17777619	rs190838344	4.06596e-10	-1.59556	-2.96935e-10	4.5322e-10	-1.63078	-2.96935e-10	9.41696e-05	-1.18934	-2.96935e-10
17778320	rs4908968	7.45869e-11	-1.86815	-1.42326	0.000258033	13.0211	-1.39967	1.30236e-05	-1.74376	-1.42391
17778610	rs11714069	3.58395e-10	-1.72174	-2.96935e-10	4.79961e-10	-1.57345	-2.96935e-10	4.7389e-05	-1.87604	-2.96935e-10
17779407	rs4908969	8.24248e-11	-1.85757	-1.33392	0.00105784	14.4492	-1.4169	1.44102e-05	-1.72353	-1.34297
17779893	rs11915971	7.41441e-11	-1.88132	-1.41605	0.000123425	12.3047	-1.42067	1.23475e-05	-1.79979	-1.42119
17779895	rs201731775	3.13167e-10	-0.441655	-1.41499	1.88847e-10	-1.09039	-1.41582	3.1332e-05	-0.882832	-1.40696
17780317	rs117125756	1.24897e-10	-1.36533	-1.41056	2.40345e-10	-0.854898	-1.41018	1.67712e-05	-1.50705	-1.40772
17780490	rs7652156	7.7209e-11	-1.8331	-1.42376	0.00154498	14.7603	-1.34922	1.38075e-05	-1.68575	-1.42347
17780853	rs62238360	9.82954e-10	0.627677	-1.34049	0.0011882	14.5113	-1.36275	0.000233568	1.11792	-1.39888
17781315	rs11927637	7.8078e-11	-1.82181	-1.42386	0.00187891	14.9537	-1.34689	1.41123e-05	-1.66412	-1.42327
17781576	rs11719266	7.80738e-11	-1.82181	-1.42391	0.00189413	14.9537	-1.33882	1.41255e-05	-1.66412	-1.42234
17781766	rs117945992	1.19619e-10	-1.4082	-1.41087	2.26109e-10	-0.915644	-1.41049	1.61659e-05	-1.54347	-1.40806
17781780	rs11719326	7.52184e-11	-1.8753	-1.40768	0.000221939	12.8938	-1.42307	1.29215e-05	-1.76329	-1.41225
17783839	rs367818242	5.00238e-10	-1.65472e-10	-1.3883	5.79418e-10	-1.65472e-10	-1.38513	7.62328e-05	-1.65472e-10	-1.40064
17784642	rs116398779	1.24255e-10	-1.36841	-1.41263	2.38802e-10	-0.859239	-1.41228	1.6689e-05	-1.50968	-1.41001
17784818	rs7627732	7.50219e-11	-1.87999	-1.40561	0.000241007	12.9767	-1.42347	1.29262e-05	-1.76469	-1.41048
17784896	rs116192810	1.2422e-10	-1.36841	-1.41292	2.38733e-10	-0.859239	-1.41257	1.66837e-05	-1.50968	-1.41033
17785032	rs116856738	1.18715e-10	-1.41672	-1.40993	2.23587e-10	-0.927812	-1.40954	1.60664e-05	-1.55068	-1.40703
17785553	rs117329592	1.17109e-10	-1.41935	-1.42093	2.20198e-10	-0.931572	-1.42105	1.58147e-05	-1.5529	-1.4206
17785869	rs11715952	4.53081e-10	-1.48731	-2.96935e-10	6.04298e-09	0.959498	-2.96935e-10	0.000111897	-1.01685	-2.96935e-10
17786383	rs62238361	3.48339e-09	0.552382	-2.96935e-10	8.14708e-06	8.16601	-2.96935e-10	0.00226836	1.99238	-2.96935e-10
17787399	rs6804837	8.27397e-11	-1.83597	-1.35171	0.00141162	14.742	-1.42117	1.45935e-05	-1.69408	-1.35978
17787557	rs4908938	7.57323e-11	-1.86849	-1.40768	0.00031103	13.2313	-1.42307	1.32616e-05	-1.73731	-1.41225
17788324	rs5023579	8.82034e-11	-1.87798	-1.24575	8.64931e-07	7.29785	-1.3746	1.33473e-05	-1.8846	-1.25852
17788430	rs4312680	7.61873e-11	-1.87398	-1.3962	0.000258398	13.0467	-1.42385	1.31592e-05	-1.75502	-1.40229
17788866	rs4908970	7.57323e-11	-1.86849	-1.40768	0.00031103	13.2313	-1.42307	1.32616e-05	-1.73731	-1.41225
17789074	rs4908971	7.56949e-11	-1.86849	-1.40817	0.000311067	13.2313	-1.42295	1.32561e-05	-1.73731	-1.41267
17789504	rs147657424	1.23987e-10	-1.37424	-1.40896	2.3773e-10	-0.867461	-1.40856	1.66736e-05	-1.51464	-1.40596
17789970	rs146104319	3.53447e-10	-1.73564	-2.96935e-10	4.6399e-10	-1.60729	-2.96935e-10	4.82375e-05	-1.8583	-2.96935e-10
17790528	rs143572364	1.50393e-09	-1.65472e-10	-0.287538	1.88933e-09	-1.65472e-10	-0.203176	0.000260157	-1.65472e-10	-0.17315
17790896	rs144688535	1.19848e-09	-1.65472e-10	-0.514569	1.35001e-09	-1.65472e-10	-0.539287	0.000190193	-1.65472e-10	-0.486397
17791027	rs11708664	3.16878e-10	-0.537645	-1.30722	0.000683764	13.9221	-1.32617	6.82563e-05	-0.133298	-1.37787
17792118	rs4349529	7.58124e-11	-1.88225	-1.39286	0.000351439	13.3542	-1.42377	1.32879e-05	-1.74847	-1.39911
17792256	rs4643736	7.36625e-11	-1.88357	-1.42031	0.000314447	13.2283	-1.40916	1.28226e-05	-1.76013	-1.4231
17792574	rs9867064	7.46044e-11	-1.86754	-1.42364	0.00171489	14.8668	-1.35138	1.34864e-05	-1.70913	-1.42363
17793235	rs35811992	7.57601e-11	-1.88294	-1.39286	0.000331081	13.2945	-1.42377	1.32138e-05	-1.75406	-1.39911
17793504	rs75754569	8.75814e-10	-0.828224	-2.96935e-10	5.18309e-10	-1.49658	-2.96935e-10	9.98857e-05	-1.13041	-2.96935e-10
17793667	rs147278520	3.5354e-10	-1.73538	-2.96935e-10	5.2835e-10	-1.4774	-2.96935e-10	5.49025e-05	-1.72888	-2.96935e-10
17793850	rs4908939	7.46107e-11	-1.86754	-1.42356	0.00171277	14.8668	-1.35262	1.34853e-05	-1.70913	-1.4237
17794200	rs4435674	7.51705e-11	-1.86363	-1.41999	0.0019933	15.0398	-1.37387	1.3723e-05	-1.6922	-1.42316
17794234	rs77202360	4.46234e-10	-1.50254	-2.96935e-10	3.74289e-10	-1.82213	-2.96935e-10	5.28265e-05	-1.76742	-2.96935e-10
17794296	rs77466012	1.02534e-09	-1.65472e-10	-0.670598	1.2176e-09	-1.65472e-10	-0.642519	0.000160468	-1.65472e-10	-0.656339
17795076	rs13079096	7.59035e-11	-1.88312	-1.3908	0.00034462	13.3344	-1.42359	1.32714e-05	-1.75156	-1.39726
17795931	rs12488591	8.52314e-11	-1.87975	-1.27825	0.00112967	14.4983	-1.40031	1.48206e-05	-1.74923	-1.28918
17796192	rs4908972	8.53315e-11	-1.87975	-1.27708	0.00113021	14.4983	-1.39984	1.48374e-05	-1.74923	-1.28805
17797271	rs4908940	7.7388e-11	-1.86577	-1.38878	0.00179886	14.9774	-1.41413	1.39433e-05	-1.6988	-1.40063
17798114	rs114153456	4.3456e-10	-1.52904	-2.96935e-10	4.75693e-10	-1.58238	-2.96935e-10	5.50085e-05	-1.72695	-2.96935e-10
17798649	rs4611850	7.59802e-11	-1.88069	-1.39222	0.000415128	13.5207	-1.42374	1.35213e-05	-1.73363	-1.39654
17798924	rs4566568	7.77145e-11	-1.86111	-1.38923	0.00205287	15.1092	-1.41389	1.41357e-05	-1.68473	-1.401
17800040	rs181812165	7.14994e-10	-1.0311	-2.96935e-10	3.31433e-09	0.358855	-2.96935e-10	0.000128482	-0.878646	-2.96935e-10
17800423	rs4908973	7.82869e-11	-1.86111	-1.38189	0.00204588	15.1092	-1.4173	1.42212e-05	-1.68473	-1.39497
17801811	rs6796448	8.37897e-11	-1.86111	-1.31396	0.00205429	15.1092	-1.41319	1.52759e-05	-1.68473	-1.32343
17802134	rs6789467	7.53636e-11	-1.88421	-1.39684	0.000298906	13.1924	-1.42394	1.30298e-05	-1.76454	-1.40265
17802210	rs143806780	5.12209e-10	-1.65472e-10	-1.36465	5.91546e-10	-1.65472e-10	-1.36442	7.82084e-05	-1.65472e-10	-1.37506
17802881	rs6809775	7.83245e-11	-1.86577	-1.37675	0.00178988	14.9774	-1.41913	1.40828e-05	-1.6988	-1.39068
17803996	rs10433561	7.5396e-11	-1.88378	-1.39684	0.00034794	13.3443	-1.42394	1.33572e-05	-1.73972	-1.40265
17804464	rs7609916	8.33e-11	-1.85872	-1.32221	0.0021817	15.1719	-1.41566	1.52601e-05	-1.67789	-1.33131
17806294	rs78897636	4.82736e-10	-1.65472e-10	-1.42391	5.57396e-10	-1.65472e-10	-1.42388	7.52875e-05	-1.65472e-10	-1.41312
17806424	rs7427588	7.79408e-11	-1.86363	-1.3838	0.00191011	15.0398	-1.4165	1.4093e-05	-1.6922	-1.39655
17807104	rs373817814	3.0485e-10	-1.88356	-2.96935e-10	4.01366e-10	-1.75228	-2.96935e-10	4.90207e-05	-1.84219	-2.96935e-10
17807907	rs115102682	4.60878e-10	-1.47024	-2.96935e-10	4.13377e-10	-1.7228	-2.96935e-10	6.21636e-05	-1.60466	-2.96935e-10
17808236	rs7645459	7.52043e-11	-1.87506	-1.40811	0.000619266	13.9194	-1.42253	1.36703e-05	-1.70674	-1.41247
17808438	rs56001926	4.21178e-10	-1.56032	-2.96935e-10	3.83496e-10	-1.79783	-2.96935e-10	7.05305e-05	-1.47839	-2.96935e-10
17808533	rs61159038	4.91051e-10	-1.65472e-10	-1.40683	5.6419e-10	-1.65472e-10	-1.41176	7.52232e-05	-1.65472e-10	-1.41397
17809203	rs11128855	7.86472e-11	-1.81469	-1.42371	0.00974346	16.5881	-1.33534	1.36992e-05	-1.69611	-1.42099
17809434	rs34782919	1.13506e-09	-0.568936	-2.96935e-10	5.20996e-07	5.41634	-2.96935e-10	0.000556196	0.586687	-2.96935e-10
17809468	rs34146452	8.00237e-11	-1.80998	-1.41107	0.00733368	16.2356	-1.26705	1.40282e-05	-1.69276	-1.4006
17810143	rs7642860	7.75948e-11	-1.82794	-1.42394	0.00741863	16.3247	-1.34456	1.32444e-05	-1.7284	-1.42246
17810406	rs4260468	7.51751e-11	-1.85986	-1.4237	0.00167935	14.8945	-1.39994	1.28862e-05	-1.75439	-1.42389
17811963	rs115917870	1.15167e-10	-1.58773	-1.26927	1.83704e-10	-1.24374	-1.29009	1.49273e-05	-1.73308	-1.29816
17812625	rs116226194	1.78922e-09	-0.113844	-2.96935e-10	5.54847e-10	-1.42846	-2.96935e-10	0.000205593	-0.408538	-2.96935e-10
17812688	rs11921152	7.80317e-11	-1.82235	-1.42391	0.00757979	16.3426	-1.34104	1.34614e-05	-1.71266	-1.42195
17812720	rs77360738	4.85152e-10	-1.65472e-10	-1.41892	5.58781e-10	-1.65472e-10	-1.4214	7.4596e-05	-1.65472e-10	-1.42235
17813109	rs10428260	7.63793e-11	-1.85788	-1.40978	0.00181348	14.9824	-1.411	1.29635e-05	-1.75248	-1.41982
17813195	rs10428172	7.73266e-11	-1.83155	-1.42379	0.00699946	16.259	-1.33706	1.31801e-05	-1.73443	-1.4213
17813215	rs115541339	3.08394e-10	-1.872	-2.96935e-10	4.04596e-10	-1.74427	-2.96935e-10	4.93569e-05	-1.83536	-2.96935e-10
17813236	rs62238365	3.47527e-10	-1.75253	-2.96935e-10	1.52369e-09	-0.418265	-2.96935e-10	7.23645e-05	-1.45272	-2.96935e-10
17813343	rs75229706	5.55014e-10	-1.65472e-10	-1.28438	6.37363e-10	-1.65472e-10	-1.28981	9.03069e-05	-1.65472e-10	-1.23122
17813923	rs114473257	6.3243e-10	-1.15381	-2.96935e-10	7.65173e-10	-1.10705	-2.96935e-10	0.000163036	-0.640463	-2.96935e-10
17814553	rs11128857	7.41579e-11	-1.87607	-1.42111	0.000981468	14.3676	-1.41021	1.23599e-05	-1.79698	-1.423
17814945	rs118053591	5.27886e-10	-1.65472e-10	-1.3345	6.00531e-10	-1.65472e-10	-1.34934	8.03627e-05	-1.65472e-10	-1.34788
17815487	rs139136610	1.08075e-09	-0.61797	-2.96935e-10	4.78652e-10	-1.57618	-2.96935e-10	0.00011354	-1.00228	-2.96935e-10
17815617	rs148994232	1.19488e-10	-1.56447	-1.25569	1.9247e-10	-1.20977	-1.27744	1.53667e-05	-1.71634	-1.28589
17816066	rs13076950	7.51224e-11	-1.88004	-1.40422	0.000793622	14.1689	-1.42394	1.2571e-05	-1.811	-1.39204
17816084	rs141360575	1.19294e-10	-1.56447	-1.25732	1.92436e-10	-1.20977	-1.27762	1.54584e-05	-1.71634	-1.27994
17817424	rs142823250	3.80374e-10	-1.88382	0.221596	1.87596e-09	-0.376407	0.166126	5.76564e-05	-1.85771	0.177777
17817891	rs143843594	4.82755e-10	-1.65472e-10	-1.42387	5.57444e-10	-1.65472e-10	-1.42379	7.45154e-05	-1.65472e-10	-1.42343
17818426	rs7651708	3.04635e-10	-1.88426	-2.96935e-10	4.02709e-09	0.553645	-2.96935e-10	4.80207e-05	-1.8628	-2.96935e-10
17819117	rs138122729	1.21248e-10	-1.56212	-1.24342	1.95355e-10	-1.20636	-1.26598	1.55653e-05	-1.71463	-1.27476
17819587	rs141168122	4.91819e-10	-1.65472e-10	-1.40527	5.64938e-10	-1.65472e-10	-1.41044	7.53136e-05	-1.65472e-10	-1.41277
17820102	rs117793139	4.86654e-10	-1.65472e-10	-1.41583	5.61268e-10	-1.65472e-10	-1.41696	7.48625e-05	-1.65472e-10	-1.41878
17820231	rs375850261	4.91974e-10	-1.65472e-10	-1.40495	5.65089e-10	-1.65472e-10	-1.41017	7.5332e-05	-1.65472e-10	-1.41253
17820252	rs150002735	1.21491e-10	-1.56212	-1.24142	1.95997e-10	-1.20636	-1.26269	1.57159e-05	-1.71463	-1.26513
17820601	rs189178996	4.8641e-10	-1.65472e-10	-1.41633	5.59855e-10	-1.65472e-10	-1.41948	7.47136e-05	-1.65472e-10	-1.42077
17820631	rs117093948	6.20028e-10	-1.65472e-10	-1.17361	7.29508e-10	-1.65472e-10	-1.15478	8.94151e-05	-1.65472e-10	-1.24114
17820786	rs368570338	4.9213e-10	-1.65472e-10	-1.40464	5.65242e-10	-1.65472e-10	-1.4099	7.53505e-05	-1.65472e-10	-1.41228
17821236	rs114400226	4.6247e-10	-1.4668	-2.96935e-10	4.12492e-10	-1.72494	-2.96935e-10	6.23401e-05	-1.60183	-2.96935e-10
17821483	rs4908941	7.70472e-11	-1.83877	-1.42019	0.0062905	16.1208	-1.30566	1.31162e-05	-1.74676	-1.41382
17822193	rs11709790	7.40997e-11	-1.87757	-1.42039	0.000915002	14.2989	-1.41166	1.23038e-05	-1.80195	-1.42257
17822644	rs11709941	7.70352e-11	-1.83877	-1.42034	0.00628498	16.1208	-1.30654	1.31129e-05	-1.74676	-1.41408
17823275	rs146168851	4.87347e-10	-1.65472e-10	-1.4144	5.60694e-10	-1.65472e-10	-1.41798	7.48093e-05	-1.65472e-10	-1.41949
17823323	rs139104917	1.2609e-10	-1.55975	-1.20663	2.0283e-10	-1.20294	-1.23185	1.60604e-05	-1.71292	-1.24516
17823657	rs142214988	1.26655e-10	-1.55762	-1.20429	2.03906e-10	-1.19985	-1.22965	1.61196e-05	-1.71137	-1.24303
17823666	rs4616675	7.70472e-11	-1.83877	-1.42019	0.0062905	16.1208	-1.30566	1.31162e-05	-1.74676	-1.41382
17823821	rs4243833	7.41494e-11	-1.8769	-1.42039	0.000836066	14.2087	-1.41166	1.2292e-05	-1.80291	-1.42257
17824072	rs4487265	7.72943e-11	-1.83542	-1.42034	0.00670969	16.1862	-1.30654	1.31888e-05	-1.74099	-1.41408
17824490	rs141567845	4.87238e-10	-1.65472e-10	-1.41463	5.60595e-10	-1.65472e-10	-1.41816	7.47978e-05	-1.65472e-10	-1.41965
17824730	rs4404476	7.72561e-11	-1.83542	-1.42084	0.00669022	16.1862	-1.30945	1.31779e-05	-1.74099	-1.41491
17825284	rs75615523	3.07193e-10	-1.8759	-2.96935e-10	4.9127e-10	-1.55016	-2.96935e-10	4.71321e-05	-1.88148	-2.96935e-10
17825594	rs57816103	1.44628e-10	-1.23302	-1.39619	2.61748e-10	-0.783479	-1.39629	1.75636e-05	-1.47286	-1.39575
17825896	rs117381165	4.93611e-10	-1.65472e-10	-1.40163	5.66701e-10	-1.65472e-10	-1.40732	7.55285e-05	-1.65472e-10	-1.40992
17826095	rs4908976	7.45402e-11	-1.87441	-1.41762	0.00104565	14.4364	-1.41568	1.2452e-05	-1.79185	-1.4207
17826114	rs370215130	4.82886e-10	-1.65472e-10	-1.4236	5.57365e-10	-1.65472e-10	-1.42394	7.4489e-05	-1.65472e-10	-1.42378
17826162	rs187172583	4.83084e-10	-1.65472e-10	-1.42319	5.5739e-10	-1.65472e-10	-1.42389	7.44783e-05	-1.65472e-10	-1.42393
17826198	rs113238090	5.05242e-10	-1.37834	-2.96935e-10	3.58567e-10	-1.86504	-2.96935e-10	6.44604e-05	-1.56838	-2.96935e-10
17826263	rs9849948	1.23328e-10	-1.38307	-1.40546	2.18338e-10	-0.955572	-1.40554	1.56441e-05	-1.57925	-1.40509
17826557	rs74367394	3.06978e-10	-1.8766	-2.96935e-10	3.97958e-10	-1.76081	-2.96935e-10	4.98842e-05	-1.82473	-2.96935e-10
17826737	rs4632574	7.74976e-11	-1.85145	-1.40168	0.00202333	15.0978	-1.41697	1.32434e-05	-1.73591	-1.41502
17826760	rs4422341	7.59861e-11	-1.84917	-1.42366	0.00227339	15.1863	-1.38891	1.31731e-05	-1.73386	-1.42239
17826984	rs73036068	3.05331e-10	-1.88198	-2.96935e-10	5.19319e-10	-1.49464	-2.96935e-10	4.7055e-05	-1.88312	-2.96935e-10
17826991	rs12492504	7.6091e-11	-1.8728	-1.39865	0.00110946	14.4985	-1.41851	1.26069e-05	-1.78712	-1.41307
17827123	rs6786472	1.62194e-10	-1.3736	-1.14098	2.72859e-10	-0.968791	-1.16941	1.95111e-05	-1.58287	-1.18059
17827178	rs151009524	2.4879e-09	0.215818	-2.96935e-10	6.60462e-10	-1.25422	-2.96935e-10	0.000278134	-0.106331	-2.96935e-10
17827427	rs115923175	1.31366e-10	-1.52182	-1.20357	2.1489e-10	-1.14846	-1.22857	1.66271e-05	-1.68505	-1.23835
17827459	rs140858869	1.3147e-10	-1.52182	-1.20278	2.15051e-10	-1.14846	-1.22782	1.66392e-05	-1.68505	-1.23762
17827624	rs149747938	1.22291e-10	-1.59492	-1.20206	1.93579e-10	-1.25432	-1.22715	1.57883e-05	-1.73821	-1.23696
17827985	rs11128858	7.54911e-11	-1.85647	-1.4229	0.00398984	15.6846	-1.32476	1.26663e-05	-1.77667	-1.41881
17828106	rs7428585	7.49076e-11	-1.87757	-1.40955	0.000915402	14.2989	-1.41123	1.23393e-05	-1.80195	-1.41969
17828318	rs12152443	1.22504e-10	-1.59492	-1.20032	1.93897e-10	-1.25432	-1.2255	1.58136e-05	-1.73821	-1.23536
17828491	rs193164755	4.95053e-10	-1.65472e-10	-1.39871	5.68136e-10	-1.65472e-10	-1.40479	7.57047e-05	-1.65472e-10	-1.40759
17828641	rs12152369	1.23961e-10	-1.59692	-1.18649	1.95861e-10	-1.25728	-1.21247	1.59931e-05	-1.73963	-1.22264
17828689	rs114335585	1.3427e-10	-1.51703	-1.18649	2.19871e-10	-1.14165	-1.21247	1.69504e-05	-1.6815	-1.22264
17828879	rs144561666	1.22978e-10	-1.59492	-1.19646	1.94604e-10	-1.25432	-1.22187	1.58697e-05	-1.73821	-1.23181
17828927	rs148195341	1.24405e-10	-1.59492	-1.18492	1.96733e-10	-1.25432	-1.21098	1.60391e-05	-1.73821	-1.2212
17829317	rs12152386	1.24705e-10	-1.59492	-1.18251	1.97181e-10	-1.25432	-1.20871	1.60748e-05	-1.73821	-1.21898
17829318	rs7625105	7.46369e-11	-1.86681	-1.42393	0.00138956	14.6993	-1.39423	1.26802e-05	-1.77106	-1.42334
17829430	rs6577593	7.71687e-11	-1.84236	-1.41502	0.00599218	16.0483	-1.28174	1.31359e-05	-1.75304	-1.40605
17829934	rs150697973	1.28511e-10	-1.55524	-1.19212	2.0705e-10	-1.19641	-1.21778	1.63949e-05	-1.70963	-1.22783
17829939	rs138879508	1.21293e-10	-1.59692	-1.20825	1.91886e-10	-1.25728	-1.23297	1.56765e-05	-1.73963	-1.24264
17830033	rs117887651	1.33126e-10	-1.52277	-1.18932	2.17503e-10	-1.14981	-1.21514	1.68345e-05	-1.68576	-1.22525
17830069	rs117287162	1.32734e-10	-1.5193	-1.19573	2.1726e-10	-1.14488	-1.22118	1.67786e-05	-1.68319	-1.23114
17830366	rs147480925	1.22921e-10	-1.59692	-1.19492	1.9431e-10	-1.25728	-1.22042	1.58696e-05	-1.73963	-1.2304
17830584	rs190248155	4.94695e-10	-1.65472e-10	-1.39944	5.67779e-10	-1.65472e-10	-1.40542	7.56608e-05	-1.65472e-10	-1.40817
17830652	rs35071233	3.55456e-09	0.572607	-2.96935e-10	4.75806e-08	3.02303	-2.96935e-10	0.000791043	0.938919	-2.96935e-10
17830771	rs191041652	4.88525e-10	-1.65472e-10	-1.41199	5.61782e-10	-1.65472e-10	-1.41604	7.4936e-05	-1.65472e-10	-1.4178
17830844	rs60372273	4.88077e-10	-1.65472e-10	-1.41291	5.60401e-10	-1.65472e-10	-1.4185	7.64309e-05	-1.65472e-10	-1.39805
17830887	rs4438689	7.62806e-11	-1.84547	-1.42349	0.00534124	15.9832	-1.33161	1.28789e-05	-1.75857	-1.42028
17830975	rs140334825	1.23419e-10	-1.59692	-1.19087	1.95053e-10	-1.25728	-1.2166	1.59287e-05	-1.73963	-1.22668
17830980	rs144119741	1.23419e-10	-1.59692	-1.19087	1.95053e-10	-1.25728	-1.2166	1.59287e-05	-1.73963	-1.22668
17831251	rs146486065	1.23611e-10	-1.59692	-1.18932	1.95339e-10	-1.25728	-1.21514	1.59515e-05	-1.73963	-1.22525
17831272	rs140858517	1.23611e-10	-1.59692	-1.18932	1.95339e-10	-1.25728	-1.21514	1.59515e-05	-1.73963	-1.22525
17831521	rs117760094	1.23804e-10	-1.59692	-1.18776	1.95627e-10	-1.25728	-1.21366	1.59744e-05	-1.73963	-1.22381
17831575	rs115105481	1.23896e-10	-1.59692	-1.18702	1.95764e-10	-1.25728	-1.21296	1.59854e-05	-1.73963	-1.22313
17831687	rs116622802	1.23998e-10	-1.59692	-1.18619	1.95916e-10	-1.25728	-1.21219	1.59975e-05	-1.73963	-1.22237
17831715	rs114106129	1.23998e-10	-1.59692	-1.18619	1.95916e-10	-1.25728	-1.21219	1.59975e-05	-1.73963	-1.22237
17831744	rs28456004	1.42454e-10	-1.23652	-1.40784	2.57546e-10	-0.788041	-1.40791	1.73101e-05	-1.47565	-1.4075
17831861	rs144688611	1.2409e-10	-1.59692	-1.18545	1.96054e-10	-1.25728	-1.21148	1.60085e-05	-1.73963	-1.22168
17832226	rs114980764	1.24193e-10	-1.59692	-1.18462	1.96207e-10	-1.25728	-1.2107	1.60207e-05	-1.73963	-1.22092
17832338	rs145444641	1.24286e-10	-1.59692	-1.18387	1.96345e-10	-1.25728	-1.21	1.60317e-05	-1.73963	-1.22023
17832829	rs6577596	2.83226e-10	-0.729008	-1.22812	0.0002174	12.3482	-0.898075	4.2423e-05	-0.794967	-1.19178
17832866	rs115743068	1.26923e-10	-1.59692	-1.16288	2.00281e-10	-1.25728	-1.19015	1.63453e-05	-1.73963	-1.20086
17833154	rs375234455	4.83484e-10	-1.65472e-10	-1.42236	5.5757e-10	-1.65472e-10	-1.42357	7.44831e-05	-1.65472e-10	-1.42386
17833505	rs143206509	1.23395e-10	-1.60749	-1.1805	1.93914e-10	-1.27293	-1.20681	1.59619e-05	-1.74711	-1.21712
17833763	rs75492944	9.87516e-10	-1.65472e-10	-0.708185	1.17075e-09	-1.65472e-10	-0.681758	0.000142396	-1.65472e-10	-0.775821
17833879	rs117972287	1.23835e-10	-1.60552	-1.17891	1.94773e-10	-1.27001	-1.20531	1.60075e-05	-1.74572	-1.21566
17834126	rs6764934	1.41491e-10	-1.25288	-1.39826	2.54538e-10	-0.809348	-1.39836	1.7253e-05	-1.48862	-1.39783
17834355	rs143896592	1.24231e-10	-1.60552	-1.17571	1.95362e-10	-1.27001	-1.20229	1.60548e-05	-1.74572	-1.21271
17834383	rs150647035	1.24231e-10	-1.60552	-1.17571	1.95362e-10	-1.27001	-1.20229	1.60548e-05	-1.74572	-1.21271
17834522	rs139682330	1.24501e-10	-1.60552	-1.17355	1.95677e-10	-1.27001	-1.20068	1.60361e-05	-1.74572	-1.21387
17834840	rs1121175	1.29441e-10	-1.58638	-1.15378	2.05175e-10	-1.24176	-1.18154	1.66078e-05	-1.73212	-1.19244
17835108	rs1121174	1.26057e-10	-1.59492	-1.17173	1.992e-10	-1.25432	-1.19852	1.62354e-05	-1.73821	-1.20903
17835326	rs117420384	1.29086e-10	-1.59268	-1.15022	2.03967e-10	-1.25103	-1.17817	1.65878e-05	-1.73662	-1.18915
17835358	rs117744841	1.2657e-10	-1.59268	-1.1699	2.00202e-10	-1.25103	-1.1968	1.62886e-05	-1.73662	-1.20735
17835594	rs114272651	1.2659e-10	-1.59492	-1.16751	1.99997e-10	-1.25432	-1.19453	1.62988e-05	-1.73821	-1.20514
17835620	rs117125536	1.26057e-10	-1.59914	-1.16751	1.98753e-10	-1.26056	-1.19453	1.625e-05	-1.74121	-1.20514
17835655	rs115489441	1.26983e-10	-1.59268	-1.16665	2.0082e-10	-1.25103	-1.19372	1.63377e-05	-1.73662	-1.20434
17835833	rs142101926	1.2076e-10	-1.63042	-1.17916	1.87611e-10	-1.30724	-1.20554	1.57279e-05	-1.76311	-1.21589
17835963	rs115797191	1.29849e-10	-1.59268	-1.14433	2.0511e-10	-1.25103	-1.17258	1.66787e-05	-1.73662	-1.18369
17835975	rs151178167	1.29954e-10	-1.59268	-1.14352	2.05268e-10	-1.25103	-1.17181	1.66912e-05	-1.73662	-1.18294
17836039	rs140082146	1.27214e-10	-1.59492	-1.16259	2.00929e-10	-1.25432	-1.18988	1.6373e-05	-1.73821	-1.20059
17836636	rs17273083	1.27424e-10	-1.59492	-1.16094	2.01243e-10	-1.25432	-1.18832	1.6398e-05	-1.73821	-1.19907
17836687	rs192643425	1.30318e-10	-1.59268	-1.14072	2.05813e-10	-1.25103	-1.16916	1.67346e-05	-1.73662	-1.18034
17836688	rs184623867	1.30795e-10	-1.59066	-1.13909	2.06745e-10	-1.24806	-1.16761	1.6784e-05	-1.73518	-1.17883
17836846	rs12107652	1.44662e-10	-1.23302	-1.39596	2.61809e-10	-0.783479	-1.39606	1.75677e-05	-1.47286	-1.39551
17836883	rs147118242	1.27635e-10	-1.59492	-1.15929	2.01558e-10	-1.25432	-1.18675	1.64231e-05	-1.73821	-1.19754
17836956	rs138455687	1.3102e-10	-1.59066	-1.13736	2.07084e-10	-1.24806	-1.16598	1.68109e-05	-1.73518	-1.17723
17836962	rs116937481	1.3102e-10	-1.59066	-1.13736	2.07084e-10	-1.24806	-1.16598	1.68109e-05	-1.73518	-1.17723
17836979	rs144023131	1.35227e-10	-1.56658	-1.12985	2.16042e-10	-1.21284	-1.15884	1.72241e-05	-1.71787	-1.17025
17837017	rs143282601	1.26716e-10	-1.61436	-1.14707	1.98108e-10	-1.28316	-1.17518	1.63834e-05	-1.75193	-1.18623
17837189	rs17273090	1.24442e-10	-1.61436	-1.16518	1.94739e-10	-1.28316	-1.19233	1.61112e-05	-1.75193	-1.20299
17837300	rs141414407	1.28473e-10	-1.59268	-1.15498	2.0305e-10	-1.25103	-1.18267	1.65149e-05	-1.73662	-1.19355
17837563	rs115689463	1.28733e-10	-1.59066	-1.15498	2.03655e-10	-1.24806	-1.18267	1.65387e-05	-1.73518	-1.19355
17837644	rs116190932	1.28575e-10	-1.59268	-1.15418	2.03203e-10	-1.25103	-1.18192	1.65271e-05	-1.73662	-1.19282
17838058	rs116892138	1.32264e-10	-1.59066	-1.12792	2.08949e-10	-1.24806	-1.15701	1.6959e-05	-1.73518	-1.16846
17838071	rs150813139	1.29371e-10	-1.59066	-1.15003	2.04611e-10	-1.24806	-1.17799	1.66146e-05	-1.73518	-1.18897
17838630	rs118021263	1.32643e-10	-1.59066	-1.12506	2.09517e-10	-1.24806	-1.15429	1.70041e-05	-1.73518	-1.1658
17838658	rs17273097	1.32942e-10	-1.58841	-1.12506	2.10212e-10	-1.24474	-1.15429	1.70314e-05	-1.73357	-1.1658
17838718	rs992522	1.2995e-10	-1.59066	-1.14556	2.05479e-10	-1.24806	-1.17375	1.66835e-05	-1.73518	-1.18483
17838771	rs992521	1.30277e-10	-1.59066	-1.14305	2.05969e-10	-1.24806	-1.17137	1.67224e-05	-1.73518	-1.18251
17838871	rs1469558	7.50251e-11	-1.8647	-1.42086	0.00145507	14.7619	-1.41076	1.27529e-05	-1.76583	-1.42285
17839270	rs146038346	4.7597e-10	-1.43802	-2.96935e-10	5.55557e-10	-1.42718	-2.96935e-10	6.09792e-05	-1.6239	-2.96935e-10
17839418	rs149729450	1.305e-10	-1.59066	-1.14134	2.06303e-10	-1.24806	-1.16975	1.67489e-05	-1.73518	-1.18092
17839511	rs145510656	1.309e-10	-1.58841	-1.14053	2.07147e-10	-1.24474	-1.16898	1.67885e-05	-1.73357	-1.18017
17839527	rs148416653	1.309e-10	-1.58841	-1.14053	2.07147e-10	-1.24474	-1.16898	1.67885e-05	-1.73357	-1.18017
17839568	rs115853645	1.31007e-10	-1.58841	-1.13972	2.07307e-10	-1.24474	-1.16821	1.68011e-05	-1.73357	-1.17941
17839591	rs114320802	1.34263e-10	-1.58638	-1.1172	2.12421e-10	-1.24176	-1.14683	1.71813e-05	-1.73212	-1.1585
17840037	rs115573790	1.33695e-10	-1.58638	-1.12144	2.11567e-10	-1.24176	-1.15086	1.71137e-05	-1.73212	-1.16244
17840095	rs115386475	1.30861e-10	-1.58638	-1.14287	2.07307e-10	-1.24176	-1.1712	1.67765e-05	-1.73212	-1.18234
17840686	rs116795149	2.70375e-09	0.299018	-2.96935e-10	6.91516e-10	-1.20827	-2.96935e-10	0.000300282	-0.0297113	-2.96935e-10
17841179	rs117034001	6.84288e-10	-1.65472e-10	-1.075	8.13109e-10	-1.65472e-10	-1.04629	0.000116389	-1.65472e-10	-0.977493
17841232	rs114890682	3.05119e-10	-1.88268	-2.96935e-10	4.03968e-10	-1.74582	-2.96935e-10	4.73238e-05	-1.87742	-2.96935e-10
17841454	rs147754788	3.16781e-10	-1.84517	-2.96935e-10	2.07862e-09	-0.107694	-2.96935e-10	6.13259e-05	-1.61823	-2.96935e-10
17841513	rs565614045	4.90413e-10	-1.65472e-10	-1.40813	5.63574e-10	-1.65472e-10	-1.41286	7.51491e-05	-1.65472e-10	-1.41496
17841560	rs115383402	1.2375e-10	-1.58638	-1.19874	1.96582e-10	-1.24176	-1.22432	1.59066e-05	-1.73212	-1.23558
17841919	rs73036074	3.04768e-10	-1.88383	-2.96935e-10	3.22645e-09	0.331983	-2.96935e-10	4.72835e-05	-1.87827	-2.96935e-10
17842055	rs117304193	4.90847e-10	-1.65472e-10	-1.40725	5.63992e-10	-1.65472e-10	-1.41211	7.51994e-05	-1.65472e-10	-1.41429
17842508	rs76599667	4.89172e-10	-1.65472e-10	-1.41066	5.6239e-10	-1.65472e-10	-1.41496	7.50078e-05	-1.65472e-10	-1.41684
17842563	rs138192897	4.88914e-10	-1.65472e-10	-1.41119	5.62147e-10	-1.65472e-10	-1.41539	7.4979e-05	-1.65472e-10	-1.41723
17842638	rs73168749	1.35269e-10	-1.29664	-1.39947	2.40066e-10	-0.866681	-1.39956	1.66479e-05	-1.5231	-1.39905
17842699	rs73168750	1.26422e-10	-1.36476	-1.39899	2.19445e-10	-0.956966	-1.39909	1.57968e-05	-1.57606	-1.39857
17843224	rs79591188	1.34943e-10	-1.30293	-1.39559	2.39008e-10	-0.874966	-1.39569	1.66309e-05	-1.52803	-1.39514
17843231	rs75373290	1.34612e-10	-1.3059	-1.39508	2.38196e-10	-0.878878	-1.39518	1.66008e-05	-1.53036	-1.39462
17843275	rs114711504	3.04802e-10	-1.88372	-2.96935e-10	3.95475e-10	-1.76707	-2.96935e-10	4.69924e-05	-1.88445	-2.96935e-10
17843503	rs76419585	1.41444e-10	-1.2564	-1.39508	2.35837e-10	-0.88883	-1.39518	1.71529e-05	-1.49764	-1.39462
17843965	rs11128860	1.35012e-10	-1.30293	-1.39508	2.3913e-10	-0.874966	-1.39518	1.66395e-05	-1.52803	-1.39462
17843999	rs11128861	1.35081e-10	-1.30293	-1.39457	2.39253e-10	-0.874966	-1.39467	1.66481e-05	-1.52803	-1.3941
17844093	rs11128862	1.34943e-10	-1.30293	-1.39559	2.39008e-10	-0.874966	-1.39569	1.66309e-05	-1.52803	-1.39514
17844155	rs11128863	1.34543e-10	-1.3059	-1.39559	2.38075e-10	-0.878878	-1.39569	1.65923e-05	-1.53036	-1.39514
17844531	rs17044038	1.3466e-10	-1.30919	-1.39143	2.38032e-10	-0.883216	-1.39154	1.66192e-05	-1.53293	-1.39094
17844752	rs17200916	7.50003e-11	-1.86209	-1.42379	0.00152089	14.7941	-1.39869	1.27783e-05	-1.76283	-1.42386
17844831	rs73168756	1.29827e-10	-1.3436	-1.39357	2.26943e-10	-0.928779	-1.39368	1.61451e-05	-1.55972	-1.3931
17844955	rs17044041	1.29896e-10	-1.3436	-1.39304	2.27063e-10	-0.928779	-1.39315	1.61537e-05	-1.55972	-1.39257
17845102	rs56726310	1.29896e-10	-1.3436	-1.39304	2.27063e-10	-0.928779	-1.39315	1.61537e-05	-1.55972	-1.39257
17845213	rs11128864	1.29965e-10	-1.3436	-1.39251	2.27184e-10	-0.928779	-1.39262	1.61624e-05	-1.55972	-1.39203
17845257	rs11128865	1.89234e-10	-0.965312	-1.39508	2.91546e-10	-0.676773	-1.39518	2.06721e-05	-1.31103	-1.39462
17845316	rs373025643	4.9175e-10	-1.65472e-10	-1.40541	5.6487e-10	-1.65472e-10	-1.41056	7.53054e-05	-1.65472e-10	-1.41288
17845343	rs11128866	1.30339e-10	-1.34073	-1.39251	2.28053e-10	-0.92496	-1.39262	1.61984e-05	-1.55749	-1.39203
17845501	rs11128867	1.30409e-10	-1.34073	-1.39197	2.28176e-10	-0.92496	-1.39208	1.62072e-05	-1.55749	-1.39149
17845743	rs11128868	1.30035e-10	-1.3436	-1.39197	2.27306e-10	-0.928779	-1.39208	1.61711e-05	-1.55972	-1.39149
17845809	rs11128869	1.46438e-10	-1.58638	-1.0304	2.30751e-10	-1.24176	-1.06406	1.86332e-05	-1.73212	-1.07737
17845916	rs11128870	1.30035e-10	-1.3436	-1.39197	2.27306e-10	-0.928779	-1.39208	1.61711e-05	-1.55972	-1.39149
17845982	rs61601581	1.3061e-10	-1.3436	-1.38756	2.28311e-10	-0.928779	-1.38767	1.62432e-05	-1.55972	-1.38704
17846134	rs58280814	1.27868e-10	-1.3588	-1.39357	2.22396e-10	-0.949018	-1.39368	1.59564e-05	-1.57147	-1.3931
17846184	rs56777792	1.29872e-10	-1.34073	-1.3961	2.27238e-10	-0.92496	-1.3962	1.61399e-05	-1.55749	-1.39565
17846371	rs60744506	1.30106e-10	-1.3436	-1.39143	2.27429e-10	-0.928779	-1.39154	1.618e-05	-1.55972	-1.39094
17846774	rs112798970	1.31365e-10	-1.33785	-1.38756	2.30063e-10	-0.921132	-1.38767	1.63159e-05	-1.55525	-1.38704
17847086	rs141214246	3.41765e-10	-1.76926	-2.96935e-10	3.83494e-10	-1.79783	-2.96935e-10	5.12179e-05	-1.79835	-2.96935e-10
17847216	rs17044050	1.29692e-10	-1.34679	-1.39143	2.26468e-10	-0.933014	-1.39154	1.61401e-05	-1.56218	-1.39094
17847275	rs73168763	1.30602e-10	-1.34073	-1.39049	2.28514e-10	-0.92496	-1.3906	1.62314e-05	-1.55749	-1.39
17847427	rs17200923	1.44101e-10	-1.59066	-1.0422	2.26729e-10	-1.24806	-1.07534	1.83717e-05	-1.73518	-1.08844
17847741	rs111389064	1.01299e-10	-1.56684	-1.41847	1.62948e-10	-1.23521	-1.41851	1.3331e-05	-1.72607	-1.41827
17847771	rs9813309	6.7043e-10	-1.09546	-2.96935e-10	3.78261e-09	0.491013	-2.96935e-10	0.000158967	-0.665739	-2.96935e-10
17847824	rs115291830	1.44652e-10	-1.58411	-1.04494	2.28325e-10	-1.23843	-1.07796	1.84106e-05	-1.7305	-1.09101
17847882	rs17044053	1.0327e-10	-1.54824	-1.41779	1.67432e-10	-1.20874	-1.41783	1.35177e-05	-1.71286	-1.41757
17848003	rs17044054	1.303e-10	-1.3436	-1.38994	2.27768e-10	-0.928779	-1.39005	1.62043e-05	-1.55972	-1.38944
17848010	rs111910352	1.303e-10	-1.3436	-1.38994	2.27768e-10	-0.928779	-1.39005	1.62043e-05	-1.55972	-1.38944
17848067	rs11927436	1.23337e-10	-1.3937	-1.39475	2.12104e-10	-0.995767	-1.39431	1.55466e-05	-1.59827	-1.39233
17848281	rs11916141	1.29395e-10	-1.34679	-1.39372	2.25951e-10	-0.933014	-1.39382	1.61029e-05	-1.56218	-1.39325
17848369	rs76163281	7.98336e-11	-1.88344	-1.33999	1.32751e-10	-1.51946	-1.33921	1.20804e-05	-1.88459	-1.35827
17848435	rs11927611	1.3025e-10	-1.34073	-1.39319	2.27898e-10	-0.92496	-1.3933	1.61873e-05	-1.55749	-1.39272
17848460	rs148028622	2.59629e-09	0.258461	-2.96935e-10	6.76139e-10	-1.23076	-2.96935e-10	0.000289269	-0.0670764	-2.96935e-10
17848474	rs7620425	2.00524e-09	0.000142682	-2.96935e-10	7.98892e-07	5.84383	-2.96935e-10	0.000320367	0.0350339	-2.96935e-10
17848632	rs112311536	3.08621e-10	-1.87126	-2.96935e-10	1.98183e-09	-0.15538	-2.96935e-10	5.00391e-05	-1.82163	-2.96935e-10
17848847	rs118074697	4.93211e-10	-1.65472e-10	-1.40244	5.66305e-10	-1.65472e-10	-1.40802	7.54801e-05	-1.65472e-10	-1.41056
17848865	rs17200930	1.4134e-10	-1.6299	-1.02231	2.17974e-10	-1.30645	-1.05633	1.82087e-05	-1.76275	-1.06978
17848923	rs17200937	1.36036e-10	-1.62456	-1.0659	2.10767e-10	-1.29843	-1.09797	1.75446e-05	-1.75905	-1.11064
17849539	rs6772619	1.29671e-10	-1.34679	-1.39159	2.26433e-10	-0.933014	-1.39169	1.61376e-05	-1.56218	-1.3911
17849743	rs6763348	4.8875e-10	-1.65472e-10	-1.41153	5.61992e-10	-1.65472e-10	-1.41567	7.49607e-05	-1.65472e-10	-1.41747
17849789	rs919562	7.95224e-11	-1.82406	-1.40328	0.00854034	16.3578	-1.23684	1.36827e-05	-1.72576	-1.39255
17849947	rs6780341	1.29679e-10	-1.34073	-1.39759	2.269e-10	-0.92496	-1.39769	1.61157e-05	-1.55749	-1.39715
17850432	rs79923071	1.21359e-10	-1.40516	-1.39947	2.07761e-10	-1.01121	-1.39956	1.53082e-05	-1.607	-1.39905
17851183	rs114290949	1.44543e-10	-1.59978	-1.03002	2.2632e-10	-1.2615	-1.0637	1.84628e-05	-1.74166	-1.07702
17851238	rs2033379	7.8701e-11	-1.83565	-1.40207	0.00693864	16.1464	-1.23322	1.3443e-05	-1.74492	-1.39105
17851402	rs2033378	7.50084e-11	-1.86209	-1.42368	0.00153488	14.7941	-1.38953	1.27925e-05	-1.76283	-1.42275
17851456	rs11925066	1.30576e-10	-1.33785	-1.39357	2.28685e-10	-0.921132	-1.39368	1.62173e-05	-1.55525	-1.3931
17851505	rs11925145	1.47665e-10	-1.60333	-1.0051	2.30567e-10	-1.26676	-1.03985	1.88527e-05	-1.74417	-1.05361
17852126	rs17200944	1.41467e-10	-1.58932	-1.062	2.21541e-10	-1.24608	-1.10047	1.78915e-05	-1.73422	-1.11589
17852536	rs11128871	7.4825e-11	-1.86458	-1.42364	0.00143035	14.7245	-1.39045	1.27233e-05	-1.76871	-1.42229
17852886	rs56105508	3.04915e-10	-1.88334	-2.96935e-10	2.98625e-09	0.254618	-2.96935e-10	4.71243e-05	-1.88165	-2.96935e-10
17852921	rs12495352	7.55737e-11	-1.85434	-1.42393	0.00149846	14.7757	-1.39517	1.29325e-05	-1.75118	-1.42351
17853034	rs6785982	1.37058e-10	-1.29031	-1.39266	2.43722e-10	-0.85836	-1.39277	1.6846e-05	-1.51814	-1.39219
17853056	rs6793958	1.3585e-10	-1.29963	-1.3922	2.40541e-10	-0.87061	-1.39365	1.66981e-05	-1.52544	-1.3937
17853269	rs6794148	1.36215e-10	-1.30191	-1.38723	2.40986e-10	-0.873619	-1.3888	1.67493e-05	-1.52723	-1.38885
17853367	rs58494604	1.28061e-10	-1.35836	-1.39251	2.02554e-10	-1.06297	-1.37318	1.60571e-05	-1.55735	-1.40093
17853614	rs58042633	1.37391e-10	-1.29332	-1.38723	2.43727e-10	-0.862306	-1.3888	1.68625e-05	-1.52049	-1.38885
17853705	rs112019387	1.35623e-10	-1.30293	-1.39056	2.39878e-10	-0.874966	-1.39206	1.66814e-05	-1.52803	-1.3921
17854218	rs73168777	1.27613e-10	-1.36476	-1.38962	2.21198e-10	-0.956966	-1.39113	1.59139e-05	-1.57606	-1.39118
17854497	rs17044072	1.76694e-10	-1.10245	-1.32651	2.70365e-10	-0.818303	-1.32908	1.88664e-05	-1.46789	-1.32916
17854598	rs114147886	3.52406e-10	-1.73859	-2.96935e-10	8.08157e-10	-1.0524	-2.96935e-10	4.85247e-05	-1.85236	-2.96935e-10
17855181	rs17273111	8.38411e-11	-1.78077	-1.39368	0.017229	17.0325	-1.20979	1.47304e-05	-1.6636	-1.38092
17855717	rs4908942	8.41029e-11	-1.77573	-1.39561	0.0163276	16.9839	-1.21496	1.47371e-05	-1.66084	-1.38323
17855732	rs4908978	8.41439e-11	-1.77573	-1.39512	0.0163492	16.9839	-1.21364	1.47457e-05	-1.66084	-1.38264
17855861	rs80188462	3.20948e-10	-1.8321	-2.96935e-10	3.76681e-10	-1.81576	-2.96935e-10	4.99197e-05	-1.82402	-2.96935e-10
17856113	rs13062642	8.41904e-11	-1.77517	-1.39512	0.0184918	17.1071	-1.21364	1.48251e-05	-1.65547	-1.38264
17856509	rs12485989	4.30257e-10	-1.539	-2.96935e-10	6.2119e-09	0.987067	-2.96935e-10	5.66746e-05	-1.69711	-2.96935e-10
17856532	rs12492361	4.52616e-10	-1.48833	-2.96935e-10	6.01287e-09	0.954502	-2.96935e-10	5.75889e-05	-1.6811	-2.96935e-10
17856693	rs6804677	9.39188e-11	-1.73933	-1.32161	0.0208381	17.0663	-1.05341	1.67525e-05	-1.6168	-1.29909
17856737	rs6787380	8.39218e-11	-1.78077	-1.39272	0.0172729	17.0325	-1.20724	1.47473e-05	-1.6636	-1.37978
17856806	rs76882595	1.94481e-09	-1.65472e-10	-0.0304582	2.13657e-09	-1.65472e-10	-0.0801991	0.000290324	-1.65472e-10	-0.0634364
17856860	rs6771673	7.88659e-11	-1.81373	-1.4219	0.00433594	15.8188	-1.37572	1.41001e-05	-1.6675	-1.42076
17857132	rs4908979	8.41705e-11	-1.77001	-1.40052	0.0194828	17.1743	-1.2287	1.48388e-05	-1.64802	-1.38916
17857192	rs4908980	3.1899e-09	0.464367	-2.96935e-10	1.58491e-06	6.52888	-2.96935e-10	0.000390253	0.232361	-2.96935e-10
17857246	rs4908981	7.92173e-11	-1.81221	-1.41897	0.00512113	16.0054	-1.39592	1.42881e-05	-1.65197	-1.42304
17857853	rs2033377	8.42194e-11	-1.77517	-1.39478	0.018509	17.1071	-1.21271	1.48312e-05	-1.65547	-1.38223
17858301	rs2033374	8.50803e-11	-1.75872	-1.40106	0.0224297	17.3168	-1.23026	1.50698e-05	-1.63192	-1.38982
17858309	rs192205340	4.944e-10	-1.65472e-10	-1.40003	5.67485e-10	-1.65472e-10	-1.40594	7.56247e-05	-1.65472e-10	-1.40865
17858425	rs146161644	1.68993e-10	-1.51885	-0.954671	2.30512e-10	-1.30096	-1.00589	2.01529e-05	-1.74468	-0.986406
17858444	rs2033373	8.46581e-11	-1.76414	-1.40062	0.0209918	17.2492	-1.22899	1.49623e-05	-1.63962	-1.38928
17858873	rs28796017	8.4178e-11	-1.77517	-1.39527	0.0184844	17.1071	-1.21404	1.48225e-05	-1.65547	-1.38282
17859321	rs4450852	8.60648e-11	-1.75257	-1.39571	0.0245471	17.3919	-1.21523	1.53001e-05	-1.62323	-1.38335
17859366	rs4330281	8.63165e-11	-1.7469	-1.39846	0.0260704	17.4597	-1.22282	1.53712e-05	-1.61528	-1.38665
17859447	rs7633898	8.48519e-11	-1.77001	-1.39246	0.0199193	17.1743	-1.20654	1.49834e-05	-1.64802	-1.37946
17859482	rs189513603	4.95851e-10	-1.65472e-10	-1.3971	5.68936e-10	-1.65472e-10	-1.40339	7.58033e-05	-1.65472e-10	-1.40629
17859690	rs4908982	8.55353e-11	-1.75257	-1.40188	0.0241228	17.3919	-1.23267	1.51861e-05	-1.62323	-1.39082
17859774	rs4908984	8.49355e-11	-1.77001	-1.39147	0.0199707	17.1743	-1.20397	1.50009e-05	-1.64802	-1.3783
17859855	rs4908985	8.5777e-11	-1.75257	-1.39906	0.0243201	17.3919	-1.22452	1.52384e-05	-1.62323	-1.38738
17859866	rs189168319	7.23459e-10	-1.65472e-10	-1.01933	8.9017e-10	-1.65472e-10	-0.955743	0.000119463	-1.65472e-10	-0.951431
17859934	rs147860486	3.04671e-10	-1.88414	-2.96935e-10	6.43937e-10	-1.27955	-2.96935e-10	5.38143e-05	-1.7489	-2.96935e-10
17860211	rs1430898	3.40518e-10	-1.50931	-0.263599	4.51798e-10	-1.28893	-0.344989	3.972e-05	-1.73876	-0.313819
17860368	rs1430897	3.14827e-10	-1.5141	-0.337258	4.18308e-10	-1.29496	-0.415975	3.68501e-05	-1.74174	-0.38584
17860501	rs1430896	8.50811e-11	-1.7668	-1.39297	0.0192516	17.1416	-1.20789	1.49689e-05	-1.64839	-1.38007
17860659	rs4908986	8.48392e-11	-1.77001	-1.39261	0.0199115	17.1743	-1.20694	1.49808e-05	-1.64802	-1.37964
17862718	rs76861652	4.95297e-10	-1.65472e-10	-1.39822	5.6838e-10	-1.65472e-10	-1.40436	7.57348e-05	-1.65472e-10	-1.4072
17862960	rs34740778	9.67585e-10	-0.728574	-2.96935e-10	1.03896e-06	6.10658	-2.96935e-10	0.00062825	0.708504	-2.96935e-10
17863737	rs143071045	4.88567e-10	-1.65472e-10	-1.4119	5.60899e-10	-1.65472e-10	-1.41761	7.48566e-05	-1.65472e-10	-1.41886
17865205	rs147271077	4.95719e-10	-1.65472e-10	-1.39737	5.68804e-10	-1.65472e-10	-1.40362	7.5787e-05	-1.65472e-10	-1.40651
17865329	rs140764940	4.97258e-10	-1.65472e-10	-1.39427	5.70353e-10	-1.65472e-10	-1.4009	7.59787e-05	-1.65472e-10	-1.40398
17865429	rs17273139	3.82457e-10	-1.47732	-0.179445	5.10084e-10	-1.24879	-0.263788	4.4009e-05	-1.71857	-0.231474
17866353	rs114463826	3.6576e-10	-1.7014	-2.96935e-10	3.95931e-10	-1.76591	-2.96935e-10	4.88587e-05	-1.8455	-2.96935e-10
17866399	rs7611590	7.77866e-11	-1.82864	-1.42077	0.00384089	15.7318	-1.40998	1.38777e-05	-1.68224	-1.42191
17866684	rs117366717	4.84788e-10	-1.65472e-10	-1.41967	5.61453e-10	-1.65472e-10	-1.41663	7.45302e-05	-1.65472e-10	-1.42323
17867197	rs12486574	7.65931e-10	-0.962286	-2.96935e-10	6.25761e-10	-1.30819	-2.96935e-10	7.97341e-05	-1.35574	-2.96935e-10
17867258	rs6780932	7.85217e-11	-1.82069	-1.41931	0.00439119	15.8683	-1.41261	1.41025e-05	-1.66737	-1.42072
17868000	rs10510480	7.52006e-11	-1.86038	-1.42284	3.05408e-10	-0.609051	-1.41645	1.13411e-05	-1.88211	-1.42389
17868436	rs117678882	5.00841e-10	-1.65472e-10	-1.38709	5.74e-10	-1.65472e-10	-1.39453	7.64328e-05	-1.65472e-10	-1.39802
17868679	rs1430895	8.62474e-11	-1.73455	-1.41161	0.0288785	17.6033	-1.26405	1.5383e-05	-1.59811	-1.40306
17868759	rs1430894	8.6742e-11	-1.72851	-1.41193	0.0308804	17.6714	-1.26521	1.5505e-05	-1.58979	-1.40348
17868771	rs76532927	4.86795e-10	-1.65472e-10	-1.41554	5.65187e-10	-1.65472e-10	-1.41	7.86974e-05	-1.65472e-10	-1.36882
17871158	rs56272717	9.70308e-10	-0.725765	-2.96935e-10	4.58777e-10	-1.61859	-2.96935e-10	0.00011671	-0.974738	-2.96935e-10
17871247	rs6794859	7.71358e-11	-1.84231	-1.4155	0.00283473	15.4352	-1.41712	1.36107e-05	-1.70614	-1.41744
17871326	rs6577597	8.64839e-11	-1.73455	-1.40887	0.0289668	17.6033	-1.261	1.54709e-05	-1.59811	-1.39736
17871669	rs6802932	7.85637e-11	-1.84575	-1.39372	0.00262252	15.3642	-1.42394	1.3786e-05	-1.71328	-1.3975
17872069	rs114918401	3.71347e-10	-1.68624	-2.96935e-10	8.5239e-10	-0.999111	-2.96935e-10	4.87607e-05	-1.84751	-2.96935e-10
17872497	rs115354040	3.04648e-10	-1.88422	-2.96935e-10	3.53021e-10	-1.88063	-2.96935e-10	4.70814e-05	-1.88256	-2.96935e-10
17873650	rs2337387	8.54658e-11	-1.74439	-1.41087	0.024629	17.4415	-1.26143	1.52464e-05	-1.60799	-1.40211
17875064	rs150947720	1.1688e-09	-1.65472e-10	-0.539641	1.29156e-09	-1.65472e-10	-0.583549	0.000179169	-1.65472e-10	-0.546103
17875194	rs1004307	7.82575e-11	-1.82376	-1.41962	0.00401423	15.7781	-1.41213	1.40645e-05	-1.66981	-1.42097
17875756	rs77186826	3.48121e-10	-1.75083	-2.96935e-10	3.61715e-10	-1.8563	-2.96935e-10	4.69856e-05	-1.88459	-2.96935e-10
17876401	rs139267848	5.08482e-10	-1.41268	0.0407313	6.83778e-10	-1.16863	-0.0508945	5.69538e-05	-1.67643	-0.0157599
17876436	rs111593175	3.15123e-10	-1.85041	-2.96935e-10	6.15212e-10	-1.32519	-2.96935e-10	4.87949e-05	-1.84681	-2.96935e-10
17877828	rs17200979	7.66304e-11	-1.84063	-1.42375	0.00436943	15.8655	-1.41471	1.27694e-05	-1.76347	-1.42391
17880557	rs717556	5.03597e-10	-1.65472e-10	-1.3816	5.83428e-10	-1.65472e-10	-1.37823	7.64146e-05	-1.65472e-10	-1.39826
17880714	rs144074312	5.74198e-10	-1.3896	0.1392	7.73853e-10	-1.14027	0.0444952	6.37036e-05	-1.66101	0.0808222
17881002	rs1367520	4.89584e-10	-1.65472e-10	-1.40982	5.64365e-10	-1.65472e-10	-1.41145	7.50156e-05	-1.65472e-10	-1.41674
17881295	rs111622596	8.2041e-10	-0.893575	-2.96935e-10	1.77574e-09	-0.265181	-2.96935e-10	9.34228e-05	-1.1973	-2.96935e-10
17881581	rs117291442	6.82767e-10	-1.65472e-10	-1.07722	8.36284e-10	-1.65472e-10	-1.01819	0.000112198	-1.65472e-10	-1.01417
17882022	rs113316208	8.17705e-10	-0.896877	-2.96935e-10	1.76826e-09	-0.269402	-2.96935e-10	9.31663e-05	-1.20005	-2.96935e-10
17882489	rs930147	5.70763e-10	-1.39222	0.135813	7.68849e-10	-1.14347	0.0412126	6.3381e-05	-1.66277	0.0774993
17882668	rs4243834	7.98234e-11	-1.80668	-1.41688	0.0052473	16.0521	-1.41823	1.45631e-05	-1.63866	-1.41729
17883958	rs117249198	5.33213e-10	-1.65472e-10	-1.32446	6.05847e-10	-1.65472e-10	-1.34053	8.03047e-05	-1.65472e-10	-1.34861
17884043	rs73038214	1.32437e-10	-1.29646	-1.42082	2.0407e-10	-1.01628	-1.41242	1.65992e-05	-1.50114	-1.42394
17884524	rs114338792	4.28471e-10	-1.54316	-2.96935e-10	3.58834e-10	-1.8643	-2.96935e-10	6.56563e-05	-1.55	-2.96935e-10
17885076	rs17200993	3.57503e-10	-1.72423	-2.96935e-10	3.66408e-10	-1.84341	-2.96935e-10	4.70185e-05	-1.88389	-2.96935e-10
17885409	rs184728274	1.10931e-09	-0.591888	-2.96935e-10	1.10816e-09	-0.736697	-2.96935e-10	0.000288996	-0.0680198	-2.96935e-10
17886678	rs7632834	8.2303e-11	-1.77023	-1.42274	0.0117019	16.7967	-1.36087	1.43218e-05	-1.64871	-1.42394
17886959	rs9862290	7.73442e-11	-1.85204	-1.40308	0.0016423	14.896	-1.42376	1.34193e-05	-1.73007	-1.40767
17887164	rs114911412	5.37912e-10	-1.35956	0.0438761	7.31999e-10	-1.10353	-0.0478497	5.92095e-05	-1.64068	-0.0126764
17887247	rs186906089	2.39223e-08	2.47919	-2.96935e-10	7.56296e-08	3.48645	-2.96935e-10	0.00248568	2.08387	-2.96935e-10
17887537	rs116363181	5.4362e-10	-1.33891	0.0337836	7.43335e-10	-1.07839	-0.0576212	5.94612e-05	-1.62654	-0.0225722
17887988	rs4908988	7.53683e-11	-1.8704	-1.41059	0.00100057	14.3979	-1.42126	1.27698e-05	-1.77448	-1.41287
17888256	rs1430904	7.71422e-11	-1.85395	-1.40378	0.00119573	14.5784	-1.42348	1.31272e-05	-1.74957	-1.41018
17889041	rs75964463	2.22098e-09	-1.65472e-10	0.102325	2.73381e-09	-1.65472e-10	0.166295	0.000468173	-1.65472e-10	0.414405
17889589	rs76095814	3.12683e-10	-1.85819	-2.96935e-10	4.3315e-10	-1.67607	-2.96935e-10	4.85458e-05	-1.85193	-2.96935e-10
17889751	rs17044097	6.03788e-10	-1.50233	0.302177	7.78369e-10	-1.28015	0.190191	6.91078e-05	-1.7344	0.23563
17889839	rs17044102	7.21644e-10	-1.431	0.40915	9.43517e-10	-1.19123	0.293688	8.03544e-05	-1.68854	0.340551
17889933	rs75153089	4.87008e-10	-1.65472e-10	-1.4151	5.63746e-10	-1.65472e-10	-1.41255	8.00831e-05	-1.65472e-10	-1.35137
17890087	rs75187222	4.15329e-10	-1.52109	-0.0532191	5.39454e-10	-1.30379	-0.152809	4.82269e-05	-1.74607	-0.11245
17890165	rs10510481	3.91153e-10	-1.52493	-0.109353	5.08603e-10	-1.30864	-0.206844	4.5543e-05	-1.74843	-0.167345
17890224	rs78996412	4.02924e-10	-1.52579	-0.0788373	5.23188e-10	-1.30974	-0.177475	4.68974e-05	-1.74897	-0.137506
17890524	rs113110385	3.9504e-10	-1.58773	-0.0366617	5.03395e-10	-1.38892	-0.136863	4.70994e-05	-1.78592	-0.0962532
17890615	rs76157256	1.81103e-10	-1.59412	-0.810191	2.50809e-10	-1.39718	-0.82528	2.07923e-05	-1.78959	-0.91026
17890813	rs62238421	3.84964e-10	-1.65023	-2.96935e-10	3.99964e-10	-1.75578	-2.96935e-10	5.05116e-05	-1.81223	-2.96935e-10
17890945	rs148251009	3.82112e-09	0.666147	-0.0212266	2.89512e-08	2.62189	-0.095684	0.000386307	0.258619	-0.0364211
17891041	rs9859223	8.66988e-11	-1.74333	-1.3976	3.16104e-10	-0.625097	-1.36599	1.21874e-05	-1.86867	-1.36536
17891614	rs140272891	5.24658e-10	-1.65472e-10	-1.34063	6.07464e-10	-1.65472e-10	-1.33786	7.83269e-05	-1.65472e-10	-1.37354
17892058	rs114077145	1.24248e-10	-1.80532	-0.975783	1.35684e-10	-1.86166	-0.975165	1.81517e-05	-1.88463	-0.951041
17892165	rs62238423	1.11758e-10	-1.88338	-1.00367	5.42208e-10	-0.439111	-1.01239	2.09292e-05	-1.69078	-1.00251
17892242	rs62238424	1.12215e-10	-1.88274	-1.00022	4.9065e-10	-0.542436	-1.00899	1.98692e-05	-1.7462	-0.999062
17892417	rs34580836	1.30109e-10	-1.49798	-1.23703	1.08239e-10	-1.83018	-1.23263	1.50296e-05	-1.72579	-1.29862
17892481	rs6577599	1.41094e-10	-1.4759	-1.17805	2.64275e-10	-0.963223	-1.20694	2.32802e-05	-1.83045	-0.756387
17892836	rs117180949	5.06227e-10	-1.65472e-10	-1.37639	5.87713e-10	-1.65472e-10	-1.37092	7.62326e-05	-1.65472e-10	-1.40064
17893601	rs146845145	4.88081e-10	-1.65472e-10	-1.4129	5.60768e-10	-1.65472e-10	-1.41785	7.56817e-05	-1.65472e-10	-1.4079
17893696	rs115849189	3.05422e-10	-1.88168	-2.96935e-10	3.83482e-10	-1.79786	-2.96935e-10	4.74265e-05	-1.87525	-2.96935e-10
17893753	rs62238425	1.10836e-10	-1.87071	-1.02462	3.52313e-10	-0.849514	-1.03312	1.80976e-05	-1.81517	-1.02349
17894029	rs62238426	1.10416e-10	-1.87614	-1.02299	3.72152e-10	-0.796338	-1.03151	1.83876e-05	-1.8009	-1.02186
17895840	rs150693087	4.86693e-10	-1.65472e-10	-1.41575	5.62277e-10	-1.65472e-10	-1.41516	7.45378e-05	-1.65472e-10	-1.42313
17895857	rs114484199	3.08973e-10	-1.87013	-2.96935e-10	1.34642e-09	-0.541949	-2.96935e-10	5.15751e-05	-1.7914	-2.96935e-10
17896837	rs13061984	1.3291e-10	-1.48776	-1.22594	1.06022e-10	-1.86401	-1.2195	1.69913e-05	-1.61368	-1.28805
17897181	rs147003987	3.0526e-10	-1.88221	-2.96935e-10	3.62801e-10	-1.8533	-2.96935e-10	4.8968e-05	-1.84327	-2.96935e-10
17897555	rs6577600	2.37171e-10	-0.717981	-1.41662	4.59795e-10	-0.214655	-1.40172	2.09833e-05	-1.28856	-1.40215
17897736	rs35703783	1.33578e-10	-1.49927	-1.20942	1.07113e-10	-1.86657	-1.2067	1.70366e-05	-1.62318	-1.27589
17899731	rs149269836	4.83028e-10	-1.65472e-10	-1.4233	5.58888e-10	-1.65472e-10	-1.4212	7.58225e-05	-1.65472e-10	-1.40604
17903123	rs115486733	3.04768e-10	-1.88383	-2.96935e-10	3.80574e-10	-1.80548	-2.96935e-10	5.35895e-05	-1.75308	-2.96935e-10
17904012	rs1594432	2.29132e-10	-1.05188	-1.1172	2.60146e-09	1.1554	-1.03872	2.74336e-05	-1.40729	-1.01538
17904535	rs62238430	9.24041e-11	-1.87374	-1.20347	3.38221e-10	-0.708129	-1.21533	1.54581e-05	-1.79458	-1.20172
17905183	rs56326543	1.08696e-10	-1.49092	-1.4239	2.98483e-10	-0.62749	-1.42095	1.33312e-05	-1.73538	-1.40895
17905407	rs2217481	1.04735e-10	-1.52986	-1.42209	2.8835e-10	-0.667349	-1.41563	1.32076e-05	-1.75496	-1.39868
17906006	rs13089217	1.64321e-10	-1.28151	-1.22005	1.21073e-10	-1.72981	-1.22095	1.72259e-05	-1.60801	-1.28001
17906133	rs13089390	1.73684e-10	-1.22769	-1.21846	1.20675e-10	-1.7347	-1.21936	1.71378e-05	-1.61447	-1.27868
17906419	rs9310534	1.07686e-10	-1.50049	-1.42367	2.93756e-10	-0.644632	-1.41977	1.32866e-05	-1.74125	-1.40643
17906526	rs1019848	1.7352e-10	-1.03302	-1.41406	7.12737e-10	0.220331	-1.39837	1.68424e-05	-1.52736	-1.38318
17907120	rs4908989	6.04458e-10	-0.0607772	-1.13827	1.86285e-09	0.821563	-1.03886	3.80052e-05	-1.03612	-1.06059
17907745	rs115119750	7.02064e-10	-1.65472e-10	-1.04935	8.04307e-10	-1.65472e-10	-1.05717	0.000119816	-1.65472e-10	-0.948473
17908548	rs4908990	1.096e-10	-1.48287	-1.42367	2.87346e-10	-0.666694	-1.41977	1.33395e-05	-1.73727	-1.40643
17908644	rs76082598	6.96932e-10	-1.65472e-10	-1.05669	7.94526e-10	-1.65472e-10	-1.06941	0.000117816	-1.65472e-10	-0.965313
17909190	rs13087154	3.42632e-10	-1.76672	-2.96935e-10	3.59331e-10	-1.86291	-2.96935e-10	4.70933e-05	-1.8823	-2.96935e-10
17909877	rs140650093	1.01826e-09	-1.65472e-10	-0.677528	1.21416e-09	-1.65472e-10	-0.645348	0.00018646	-1.65472e-10	-0.506215
17911539	rs12489702	1.83789e-10	-1.2085	-1.1811	1.31552e-10	-1.68568	-1.18208	1.88946e-05	-1.54854	-1.24701
17911602	rs117886126	7.43043e-11	-1.87128	-1.42393	8.88576e-11	-1.84371	-1.41641	1.22259e-05	-1.8113	-1.41958
17911614	rs12489764	1.79077e-10	-1.2308	-1.18476	1.29507e-10	-1.69769	-1.18573	1.85428e-05	-1.56422	-1.25014
17911823	rs1864591	5.83635e-10	-0.132859	-1.10124	1.68518e-09	0.678521	-0.996049	3.74748e-05	-1.09179	-1.01898
17912087	rs2116097	6.02857e-10	-0.132859	-1.06884	1.74904e-09	0.678521	-0.958851	3.88566e-05	-1.09179	-0.98277
17912181	rs67712814	1.78302e-10	-1.2308	-1.1891	1.28761e-10	-1.69769	-1.1915	1.8428e-05	-1.56422	-1.25635
17912705	rs116406289	6.58932e-10	-1.65472e-10	-1.11276	7.51971e-10	-1.65472e-10	-1.12446	0.00011063	-1.65472e-10	-1.02824
17915113	rs12493277	1.81736e-10	-1.21525	-1.18557	1.30488e-10	-1.68933	-1.18654	1.87333e-05	-1.5533	-1.25083
17916665	rs6784611	5.65836e-10	-0.177608	-1.08747	1.70074e-09	0.665197	-0.973533	3.76494e-05	-1.10114	-1.00498
17918043	rs2337386	5.56528e-10	-0.155955	-1.12571	1.67044e-09	0.691646	-1.01796	3.66057e-05	-1.08645	-1.04778
17918176	rs35513271	1.84892e-10	-1.19253	-1.19107	1.31937e-10	-1.67697	-1.18786	1.89787e-05	-1.53726	-1.25386
17919204	rs80151580	1.12661e-10	-1.83914	-1.03986	1.17564e-10	-1.88235	-1.09782	1.96301e-05	-1.7765	-0.980865
17919422	rs12638630	1.04219e-10	-1.545	-1.41188	2.67674e-10	-0.758783	-1.3986	1.33669e-05	-1.77039	-1.37127
17919511	rs35995641	3.44832e-10	-0.556854	-1.20347	1.43939e-10	-1.57541	-1.20235	2.31892e-05	-1.3263	-1.26445
17919515	rs75636199	7.19169e-10	-1.65472e-10	-1.02528	8.19437e-10	-1.65472e-10	-1.03854	0.000122015	-1.65472e-10	-0.930289
17919550	rs111524590	6.72152e-10	-1.65472e-10	-1.09289	7.66773e-10	-1.65472e-10	-1.10496	0.000113132	-1.65472e-10	-1.00588
17919801	rs78878199	1.50209e-08	-1.65472e-10	2.01382	2.01295e-08	-1.65472e-10	2.16279	0.160365	-1.65472e-10	6.25077
17920396	rs75170411	3.27434e-10	-1.81209	-2.96935e-10	3.53672e-10	-1.87879	-2.96935e-10	4.76343e-05	-1.87088	-2.96935e-10
17921776	rs9880185	5.66035e-10	-0.177608	-1.08711	1.70144e-09	0.665197	-0.973124	3.76642e-05	-1.10114	-1.00459
17923131	rs17201014	3.09972e-10	-1.8669	-2.96935e-10	3.67263e-10	-1.84108	-2.96935e-10	4.70877e-05	-1.88242	-2.96935e-10
17923381	rs6793262	6.05121e-10	-0.100602	-1.09735	1.82152e-09	0.749165	-0.988892	3.99043e-05	-1.03146	-1.01649
17923429	rs114575417	7.45899e-11	-1.87275	-1.41862	8.99013e-11	-1.85279	-1.39565	1.22517e-05	-1.82476	-1.40401
17924129	rs62238431	1.36122e-10	-1.65921	-1.03061	1.97624e-10	-1.41706	-1.04373	1.98704e-05	-1.71019	-1.03501
17925185	rs56190017	8.77369e-10	-0.82645	-2.96935e-10	7.46197e-10	-1.13217	-2.96935e-10	8.207e-05	-1.32686	-2.96935e-10
17926519	rs17044112	1.14092e-09	-1.65472e-10	-0.563791	1.34556e-09	-1.65472e-10	-0.542586	0.000161108	-1.65472e-10	-0.652356
17928195	rs72494967	5.01092e-10	-1.65472e-10	-1.38659	5.84343e-10	-1.65472e-10	-1.37667	8.21729e-05	-1.65472e-10	-1.32561
17928598	rs76717477	8.00992e-10	-1.65472e-10	-0.917528	9.11118e-10	-1.65472e-10	-0.932482	0.000137459	-1.65472e-10	-0.811108
17928619	rs35366194	7.00826e-10	-1.05112	-2.96935e-10	4.61728e-10	-1.61218	-2.96935e-10	6.77982e-05	-1.5179	-2.96935e-10
17928994	rs17044114	1.48011e-10	-1.67796	-0.928133	2.12733e-10	-1.44424	-0.942876	2.1644e-05	-1.72664	-0.933069
17930444	rs1346885	1.24473e-10	-1.36614	-1.41315	4.51519e-10	-0.236795	-1.39774	1.45851e-05	-1.67214	-1.38229
17930897	rs115630522	3.05474e-10	-1.88151	-2.96935e-10	3.51611e-10	-1.88463	-2.96935e-10	5.16913e-05	-1.78914	-2.96935e-10
17931853	rs7648933	9.12261e-11	-1.67453	-1.41551	1.30986e-10	-1.45655	-1.41551	1.321e-05	-1.73106	-1.4224
17933064	rs9819634	1.04044e-10	-1.54031	-1.41826	2.71058e-10	-0.736944	-1.40788	1.33016e-05	-1.76177	-1.38478
17934215	rs1430884	5.68133e-10	-0.156928	-1.10409	1.54016e-09	0.595661	-1.00318	3.57228e-05	-1.13599	-1.02266
17934292	rs4908991	1.02829e-10	-1.5498	-1.42051	2.7352e-10	-0.723115	-1.41267	1.32628e-05	-1.75787	-1.3916
17935301	rs12492404	1.43053e-10	-1.6631	-0.977062	2.07147e-10	-1.42267	-0.991053	2.08858e-05	-1.71362	-0.981748
17935966	rs76025996	7.15291e-10	-1.65472e-10	-1.03069	8.15092e-10	-1.65472e-10	-1.04385	0.000121283	-1.65472e-10	-0.936308
17936945	rs56809691	1.89965e-10	-1.56578	-0.79076	2.85337e-10	-1.28605	-0.807435	2.74143e-05	-1.62703	-0.79634
17937233	rs6577601	1.44571e-09	0.277167	-0.604189	4.88574e-09	1.24072	-0.493797	8.96485e-05	-0.831034	-0.407502
17937495	rs4908944	1.38308e-09	0.223951	-0.595264	4.7257e-09	1.19791	-0.484291	8.80085e-05	-0.859433	-0.397567
17937685	rs919560	9.20546e-11	-1.67108	-1.40992	1.3237e-10	-1.45163	-1.40992	1.32862e-05	-1.72811	-1.4196
17937875	rs919561	1.90031e-10	-1.56578	-0.790417	2.85433e-10	-1.28605	-0.807096	2.74237e-05	-1.62703	-0.795998
17938411	rs151086687	4.42474e-10	-1.511	-2.96935e-10	3.70094e-10	-1.8334	-2.96935e-10	5.64367e-05	-1.70131	-2.96935e-10
17938498	rs73160161	1.90511e-10	-1.56578	-0.787894	2.86145e-10	-1.28605	-0.804607	2.74927e-05	-1.62703	-0.793486
17938729	rs10510482	1.49203e-10	-1.64329	-0.95478	2.17846e-10	-1.39425	-0.969118	2.17301e-05	-1.69616	-0.959581
17938757	rs13059889	3.93352e-10	-0.501824	-1.12685	1.52903e-10	-1.58703	-1.13032	2.42213e-05	-1.34706	-1.20014
17939592	rs74474493	1.60967e-08	-1.65472e-10	2.08299	2.14049e-08	-1.65472e-10	2.22422	0.176027	-1.65472e-10	6.34396
17939629	rs147369783	8.01652e-10	-1.65472e-10	-0.916704	9.08651e-10	-1.65472e-10	-0.935194	0.000137081	-1.65472e-10	-0.81386
17939644	rs137915682	9.27418e-11	-1.66331	-1.41025	1.33794e-10	-1.4406	-1.41025	1.33725e-05	-1.72145	-1.41978
17939681	rs6804191	7.43264e-10	0.00590155	-0.998229	2.38949e-09	0.914542	-0.882861	4.52228e-05	-1.01785	-0.904988
17940600	rs12053996	1.13034e-10	-1.45643	-1.41927	3.41862e-10	-0.502723	-1.41002	1.39432e-05	-1.7119	-1.38754
17940628	rs62238439	9.25649e-11	-1.66721	-1.40825	1.33321e-10	-1.44613	-1.40826	1.33428e-05	-1.7248	-1.41866
17940927	rs7616329	8.0781e-10	0.107597	-1.01665	2.5079e-09	0.983701	-0.903653	4.73436e-05	-0.951657	-0.925346
17941042	rs11128872	9.26607e-11	-1.66721	-1.40722	1.33459e-10	-1.44613	-1.40723	1.33509e-05	-1.7248	-1.41805
17941365	rs73040214	1.42601e-10	-1.51493	-1.12839	2.59249e-10	-1.07552	-1.11385	1.85389e-05	-1.65816	-1.1564
17941618	rs1430885	1.13034e-10	-1.45643	-1.41927	3.41862e-10	-0.502723	-1.41002	1.39432e-05	-1.7119	-1.38754
17941741	rs78677607	1.45237e-09	-0.322426	-2.96935e-10	1.40716e-09	-0.497824	-2.96935e-10	0.00023507	-0.274552	-2.96935e-10
17941783	rs1430886	1.18625e-10	-1.40621	-1.4212	3.55766e-10	-0.459212	-1.41367	1.42843e-05	-1.68131	-1.39396
17941914	rs1430887	1.61103e-09	0.236401	-0.455149	5.2349e-09	1.15685	-0.340902	0.000103058	-0.854024	-0.245119
17942100	rs17273209	1.18757e-10	-1.40621	-1.42009	3.56549e-10	-0.459212	-1.41147	1.43422e-05	-1.68131	-1.38991
17942571	rs1430888	2.04182e-10	-1.56578	-0.718589	3.06406e-10	-1.28605	-0.736195	2.94569e-05	-1.62703	-0.724479
17942775	rs7648659	2.01185e-10	-1.57045	-0.728707	3.01423e-10	-1.29246	-0.746185	2.90394e-05	-1.63122	-0.734554
17942841	rs7648673	2.0172e-10	-1.57045	-0.726052	3.02214e-10	-1.29246	-0.743563	2.91163e-05	-1.63122	-0.73191
17943133	rs6807591	2.04146e-10	-1.56578	-0.718765	3.0773e-10	-1.28605	-0.731881	2.94882e-05	-1.62703	-0.723414
17943200	rs6807682	2.03231e-10	-1.57045	-0.718589	3.04449e-10	-1.29246	-0.736195	2.93335e-05	-1.63122	-0.724479
17943548	rs76789761	1.76517e-10	-1.6392	-0.79076	2.5757e-10	-1.38843	-0.807435	2.56759e-05	-1.69254	-0.79634
17943600	rs2337385	1.77222e-09	0.260583	-0.383973	5.80939e-09	1.18579	-0.265718	0.000113358	-0.837147	-0.166735
17943687	rs59512949	2.06908e-10	-1.55681	-0.714298	3.11505e-10	-1.27378	-0.731957	2.98227e-05	-1.61896	-0.720205
17943862	rs60127976	2.04652e-10	-1.57045	-0.711619	3.06552e-10	-1.29246	-0.729312	2.95378e-05	-1.63122	-0.717538
17943929	rs73040220	3.24241e-10	-1.82189	-2.96935e-10	3.68964e-10	-1.83646	-2.96935e-10	4.96705e-05	-1.82902	-2.96935e-10
17944006	rs34841152	3.75291e-10	-0.451506	-1.22417	1.42067e-10	-1.56345	-1.22741	2.29322e-05	-1.31552	-1.28637
17944057	rs61347883	2.0726e-10	-1.57045	-0.698959	3.10409e-10	-1.29246	-0.71681	2.99126e-05	-1.63122	-0.70493
17944533	rs148187217	4.93576e-10	-1.65472e-10	-1.4017	5.76467e-10	-1.65472e-10	-1.39024	7.65235e-05	-1.65472e-10	-1.39684
17944724	rs116330254	3.21221e-10	-1.83125	-2.96935e-10	3.52121e-10	-1.88318	-2.96935e-10	4.72775e-05	-1.8784	-2.96935e-10
17944798	rs79815710	1.27518e-09	-0.452535	-2.96935e-10	1.24502e-09	-0.620248	-2.96935e-10	0.000205975	-0.406681	-2.96935e-10
17944858	rs1025392	8.27458e-10	0.0843117	-0.969332	2.58384e-09	0.955747	-0.845868	4.91582e-05	-0.96757	-0.87182
17944903	rs1025393	1.19379e-10	-1.40621	-1.41487	3.59392e-10	-0.459212	-1.40353	1.45183e-05	-1.68131	-1.37771
17944920	rs66910329	3.91586e-10	-0.460903	-1.17227	1.48759e-10	-1.56789	-1.17694	2.38327e-05	-1.32144	-1.24194
17945791	rs7626959	8.66359e-11	-1.72387	-1.4178	1.21637e-10	-1.52838	-1.41773	1.26602e-05	-1.77276	-1.4232
17945870	rs7631890	8.66392e-11	-1.72387	-1.41776	1.21633e-10	-1.52838	-1.41776	1.26595e-05	-1.77276	-1.42326
17945938	rs7629195	8.66392e-11	-1.72387	-1.41776	1.21633e-10	-1.52838	-1.41776	1.26595e-05	-1.77276	-1.42326
17945950	rs4908993	1.19769e-10	-1.40621	-1.4116	3.61344e-10	-0.459212	-1.39811	1.46393e-05	-1.68131	-1.36941
17946167	rs7632154	8.66392e-11	-1.72387	-1.41776	1.21633e-10	-1.52838	-1.41776	1.26595e-05	-1.77276	-1.42326
17946197	rs7629458	8.66392e-11	-1.72387	-1.41776	1.21633e-10	-1.52838	-1.41776	1.26595e-05	-1.77276	-1.42326
17946450	rs74413011	8.66392e-11	-1.72387	-1.41776	1.21633e-10	-1.52838	-1.41776	1.26595e-05	-1.77276	-1.42326
17946895	rs62238453	8.6725e-11	-1.72387	-1.41677	1.21753e-10	-1.52838	-1.41678	1.2664e-05	-1.77276	-1.42291
17947362	rs736262	8.55971e-10	0.0843117	-0.935453	2.67188e-09	0.955747	-0.812363	5.0956e-05	-0.96757	-0.835902
17947498	rs62238454	8.6725e-11	-1.72387	-1.41677	1.21753e-10	-1.52838	-1.41678	1.2664e-05	-1.77276	-1.42291
17947876	rs1430889	8.65625e-11	-1.72387	-1.41865	1.21525e-10	-1.52838	-1.41865	1.26561e-05	-1.77276	-1.42353
17948451	rs12496025	8.50306e-11	-1.74293	-1.41744	1.18233e-10	-1.55705	-1.41744	1.24624e-05	-1.78857	-1.42315
17948491	rs12486591	8.46219e-11	-1.74912	-1.41607	1.17282e-10	-1.56649	-1.41608	1.24057e-05	-1.79365	-1.42263
17949022	rs62238455	8.65625e-11	-1.72387	-1.41865	1.21525e-10	-1.52838	-1.41865	1.26561e-05	-1.77276	-1.42353
17949061	rs28404619	1.18456e-10	-1.41678	-1.41206	3.54843e-10	-0.477489	-1.39799	1.45113e-05	-1.68818	-1.37133
17949197	rs36078449	4.15604e-10	-0.396377	-1.17727	1.52879e-10	-1.53707	-1.18043	2.47855e-05	-1.28059	-1.24359
17949229	rs9821325	7.47977e-10	-0.986006	-2.96935e-10	6.87393e-10	-1.21425	-2.96935e-10	7.62462e-05	-1.40047	-2.96935e-10
17949293	rs62238456	8.45914e-11	-1.74293	-1.42262	1.17623e-10	-1.55705	-1.42262	1.24558e-05	-1.78857	-1.42368
17949800	rs12497091	8.42268e-11	-1.74912	-1.42075	1.16735e-10	-1.56649	-1.42075	1.23896e-05	-1.79365	-1.42392
17949876	rs12497051	8.45909e-11	-1.74604	-1.41951	1.17431e-10	-1.56179	-1.41952	1.24232e-05	-1.79113	-1.42374
17950027	rs12492931	8.43089e-11	-1.74912	-1.41977	1.16849e-10	-1.56649	-1.41978	1.23912e-05	-1.79365	-1.4238
17950107	rs12496339	8.46185e-11	-1.74912	-1.41611	1.17278e-10	-1.56649	-1.41612	1.24055e-05	-1.79365	-1.42265
17950128	rs12493003	8.43311e-11	-1.74912	-1.41951	1.1688e-10	-1.56649	-1.41952	1.23919e-05	-1.79365	-1.42374
17950327	rs62238457	8.48785e-11	-1.74604	-1.41612	1.17581e-10	-1.56179	-1.41824	1.24349e-05	-1.79113	-1.4228
17950693	rs142232461	9.0631e-10	-1.65472e-10	-0.793997	1.00908e-09	-1.65472e-10	-0.830356	0.000150572	-1.65472e-10	-0.719989
17950889	rs76317536	3.29488e-10	-1.80584	-2.96935e-10	3.85765e-10	-1.79193	-2.96935e-10	5.43118e-05	-1.73969	-2.96935e-10
17950938	rs62238459	8.45686e-11	-1.74604	-1.41977	1.174e-10	-1.56179	-1.41978	1.24225e-05	-1.79113	-1.4238
17951049	rs62240160	8.43089e-11	-1.74912	-1.41977	1.16849e-10	-1.56649	-1.41978	1.23912e-05	-1.79365	-1.4238
17951468	rs74695601	8.50165e-11	-1.73978	-1.42075	1.18407e-10	-1.55228	-1.42075	1.24851e-05	-1.78597	-1.42392
17952274	rs56225566	1.22159e-10	-1.39553	-1.40252	3.72877e-10	-0.440815	-1.38509	1.49822e-05	-1.67433	-1.35324
17952553	rs62240161	8.50566e-11	-1.73978	-1.42028	1.18462e-10	-1.55228	-1.42028	1.24857e-05	-1.78597	-1.42388
17952979	rs62240162	8.42873e-11	-1.74912	-1.42003	1.16819e-10	-1.56649	-1.42003	1.23907e-05	-1.79365	-1.42384
17953000	rs62240163	8.47329e-11	-1.74912	-1.41476	1.17436e-10	-1.56649	-1.41477	1.24127e-05	-1.79365	-1.42207
17953353	rs9814726	3.68043e-10	-0.516399	-1.17878	9.82526e-10	0.223286	-1.08031	2.62193e-05	-1.36023	-1.10771
17953929	rs62240164	8.48737e-11	-1.74293	-1.41928	1.18015e-10	-1.55705	-1.41929	1.24556e-05	-1.78857	-1.42369
17953955	rs62240165	8.43885e-11	-1.75216	-1.41579	1.16769e-10	-1.57116	-1.4158	1.23763e-05	-1.79614	-1.42252
17953978	rs62240166	8.51708e-11	-1.74293	-1.41579	1.18428e-10	-1.55705	-1.4158	1.24703e-05	-1.78857	-1.42252
17954083	rs78435155	3.3592e-10	-1.78651	-2.96935e-10	3.56745e-10	-1.87013	-2.96935e-10	4.82205e-05	-1.85865	-2.96935e-10
17954907	rs1346886	1.39405e-10	-1.27227	-1.39372	5.62052e-10	-0.0482321	-1.36733	1.59127e-05	-1.61972	-1.34759
17955176	rs75286828	7.91273e-10	-1.65472e-10	-0.929735	9.00228e-10	-1.65472e-10	-0.944507	0.000135624	-1.65472e-10	-0.824545
17955432	rs62240167	8.45045e-11	-1.74604	-1.42053	1.17311e-10	-1.56179	-1.42054	1.24212e-05	-1.79113	-1.42391
17955472	rs62240168	8.50349e-11	-1.73978	-1.42053	1.18432e-10	-1.55228	-1.42054	1.24853e-05	-1.78597	-1.42391
17955576	rs75597585	7.52708e-10	-1.65472e-10	-0.979701	8.73685e-10	-1.65472e-10	-0.974435	0.00011977	-1.65472e-10	-0.948862
17955677	rs1430890	1.04755e-10	-1.54331	-1.40845	2.79607e-10	-0.721228	-1.39254	1.34814e-05	-1.77003	-1.36309
17955863	rs13320315	1.05982e-10	-1.53419	-1.40592	2.85531e-10	-0.704449	-1.38836	1.36232e-05	-1.76472	-1.35793
17956410	rs1430891	6.2814e-10	-0.144372	-1.01624	1.80708e-09	0.64398	-0.891665	3.93918e-05	-1.13498	-0.925901
17956514	rs62240169	8.46825e-11	-1.74604	-1.41843	1.17558e-10	-1.56179	-1.41843	1.24266e-05	-1.79113	-1.42347
17956521	rs62240170	8.5214e-11	-1.73978	-1.41843	1.18681e-10	-1.55228	-1.41843	1.24908e-05	-1.78597	-1.42347
17956524	rs139837536	1.43307e-10	-1.87947	-0.758923	1.74943e-10	-1.82415	-0.758552	2.5092e-05	-1.78575	-0.726132
17956842	rs75074131	1.65331e-10	-1.67399	-0.821441	2.37697e-10	-1.43845	-0.837704	2.41524e-05	-1.72316	-0.826884
17956879	rs34620069	3.8596e-10	-0.424076	-1.22357	1.44165e-10	-1.55039	-1.22581	2.33631e-05	-1.29819	-1.28509
17956915	rs147630145	5.04787e-09	-1.65472e-10	0.923344	5.80339e-09	-1.65472e-10	0.919043	0.000899076	-1.65472e-10	1.06693
17957112	rs35596310	3.82677e-10	-0.432618	-1.22357	1.43578e-10	-1.55447	-1.22581	2.32371e-05	-1.30359	-1.28509
17957249	rs62240171	1.63079e-10	-1.67399	-0.83515	2.34505e-10	-1.43845	-0.851226	2.38251e-05	-1.72316	-0.84053
17957265	rs62240172	8.47584e-11	-1.74604	-1.41753	1.17663e-10	-1.56179	-1.41754	1.24301e-05	-1.79113	-1.42318
17957490	rs1430892	8.41661e-11	-1.75216	-1.41843	1.16461e-10	-1.57116	-1.41843	1.23645e-05	-1.79614	-1.42347
17957589	rs144028713	3.4365e-10	-1.76375	-2.96935e-10	3.70471e-10	-1.83238	-2.96935e-10	5.40805e-05	-1.74396	-2.96935e-10
17957647	rs13067311	3.94741e-10	-0.424076	-1.20107	1.47331e-10	-1.55039	-1.20408	2.38645e-05	-1.29819	-1.26385
17957737	rs1430893	1.5934e-10	-1.68152	-0.850817	2.28385e-10	-1.44945	-0.866676	2.33025e-05	-1.72975	-0.856124
17957765	rs76971285	1.43263e-10	-1.75235	-0.886349	1.42256e-10	-1.84192	-0.947604	2.69184e-05	-1.64317	-0.79846
17958092	rs114056205	3.86772e-10	-1.64554	-2.96935e-10	3.77833e-10	-1.8127	-2.96935e-10	9.02033e-05	-1.23237	-2.96935e-10
17958829	rs1529599	1.82269e-09	0.19384	-0.28915	6.35081e-09	1.15975	-0.150564	0.000121023	-0.876987	-0.0614683
17959490	rs74848493	1.4874e-09	-0.29859	-2.96935e-10	3.42815e-09	0.392622	-2.96935e-10	0.000276592	-0.11189	-2.96935e-10
17959626	rs12488388	1.83504e-10	-1.70391	-0.687233	2.23358e-10	-1.63315	-0.705228	2.62557e-05	-1.7733	-0.693253
17960497	rs1430903	1.77225e-10	-1.6225	-0.803456	2.60446e-10	-1.3648	-0.819962	2.57316e-05	-1.67773	-0.80898
17960994	rs73160192	8.59605e-10	-1.65472e-10	-0.846905	9.80605e-10	-1.65472e-10	-0.858985	0.000148568	-1.65472e-10	-0.733393
17961257	rs115783094	9.29186e-10	-0.769069	-2.96935e-10	5.3496e-10	-1.46496	-2.96935e-10	0.000241865	-0.246055	-2.96935e-10
17961703	rs62240173	9.23368e-11	-1.65789	-1.42004	1.20697e-10	-1.53452	-1.41935	1.31059e-05	-1.75061	-1.41077
17961721	rs62240174	9.41598e-11	-1.63745	-1.42093	1.23669e-10	-1.50923	-1.42032	1.32924e-05	-1.73479	-1.41245
17961764	rs79849835	3.36607e-10	-0.611352	-1.17311	1.38513e-10	-1.63663	-1.17956	2.16815e-05	-1.4145	-1.24347
17962013	rs34094171	3.13408e-10	-1.85587	-2.96935e-10	3.57304e-10	-1.86857	-2.96935e-10	4.70329e-05	-1.88359	-2.96935e-10
17962314	rs2116099	1.08557e-10	-1.5476	-1.3685	3.43806e-10	-0.571813	-1.33526	1.49036e-05	-1.74129	-1.29154
17962362	rs75744445	1.45548e-09	-1.65472e-10	-0.320284	1.66848e-09	-1.65472e-10	-0.327488	0.000261904	-1.65472e-10	-0.166457
17962935	rs79722519	1.65084e-10	-1.63027	-0.866658	2.23147e-10	-1.45703	-0.882295	2.41115e-05	-1.67985	-0.871892
17963069	rs4465971	8.52889e-10	-0.0837198	-0.771029	2.72157e-09	0.777959	-0.616151	5.56732e-05	-1.0601	-0.654831
17963560	rs1346888	1.49323e-10	-1.23527	-1.36199	7.08571e-10	0.137101	-1.32101	1.78204e-05	-1.55706	-1.29703
17963930	rs143379234	4.66776e-09	-1.65472e-10	0.845055	5.48045e-09	-1.65472e-10	0.861788	0.000836531	-1.65472e-10	0.994829
17963984	rs1346887	9.13494e-11	-1.67352	-1.41516	1.18986e-10	-1.55401	-1.41413	1.30561e-05	-1.76256	-1.40262
17964067	rs5011839	9.31361e-11	-1.65379	-1.41552	1.21901e-10	-1.52943	-1.41451	1.32474e-05	-1.74745	-1.40318
17964749	rs1430902	1.60789e-10	-1.61804	-0.905247	2.06081e-10	-1.49856	-0.920329	2.24125e-05	-1.71452	-0.910296
17965862	rs116852270	6.2215e-10	-1.65472e-10	-1.1702	7.09042e-10	-1.65472e-10	-1.18324	9.09364e-05	-1.65472e-10	-1.22427
17966073	rs13059003	3.42239e-10	-0.620192	-1.14768	1.4139e-10	-1.64052	-1.15511	2.20012e-05	-1.41987	-1.22347
17966157	rs1430901	8.34447e-10	-0.118651	-0.757958	2.36809e-09	0.624304	-0.601619	5.13775e-05	-1.15458	-0.64065
17966172	rs138693957	3.14433e-10	-1.85261	-2.96935e-10	3.6956e-10	-1.83484	-2.96935e-10	5.39388e-05	-1.74658	-2.96935e-10
17966197	rs1430900	8.55367e-10	-0.105211	-0.746636	2.4832e-09	0.659192	-0.589044	5.28472e-05	-1.13865	-0.628376
17967203	rs9814647	1.63189e-10	-1.18521	-1.32326	6.85844e-10	0.0585923	-1.2751	1.8341e-05	-1.58365	-1.24165
17967435	rs13088161	3.51536e-10	-0.53219	-1.20888	1.3857e-10	-1.60103	-1.21475	2.20039e-05	-1.36593	-1.27728
17968408	rs1367522	1.61829e-10	-1.63066	-0.886176	2.12947e-10	-1.48458	-0.901534	2.30999e-05	-1.70329	-0.891317
17968673	rs62240176	1.60544e-10	-1.63863	-0.886176	2.23331e-10	-1.43697	-0.901534	2.40305e-05	-1.66379	-0.891317
17969701	rs77197347	6.37088e-10	-1.65472e-10	-1.14647	7.65427e-10	-1.65472e-10	-1.10672	9.87365e-05	-1.65472e-10	-1.14198
17969720	rs59322258	1.49658e-09	-1.65472e-10	-0.292437	1.71544e-09	-1.65472e-10	-0.299731	0.000269802	-1.65472e-10	-0.136744
17969787	rs77496100	1.83171e-09	-1.65472e-10	-0.0903727	2.09826e-09	-1.65472e-10	-0.0982921	0.000334506	-1.65472e-10	0.078222
17970072	rs150402527	3.95264e-10	-1.62382	-2.96935e-10	3.82443e-10	-1.80058	-2.96935e-10	9.34691e-05	-1.1968	-2.96935e-10
17970897	rs66483628	1.10834e-10	-1.55629	-1.33905	3.4719e-10	-0.598278	-1.299	1.55427e-05	-1.74221	-1.24863
17971048	rs142648111	6.50627e-10	-1.65472e-10	-1.12544	7.32516e-10	-1.65472e-10	-1.15067	0.000105647	-1.65472e-10	-1.07433
17971568	rs34980200	1.09429e-10	-1.5607	-1.3474	3.34838e-10	-0.625235	-1.30827	1.52431e-05	-1.7489	-1.26141
17972178	rs76332056	1.66022e-09	-1.65472e-10	-0.188675	1.9163e-09	-1.65472e-10	-0.189002	0.000218037	-1.65472e-10	-0.34977
17972255	rs62240177	1.72616e-10	-1.62245	-0.829865	2.33917e-10	-1.44618	-0.846013	2.46483e-05	-1.69446	-0.835269
17973092	rs1367521	7.23992e-10	-0.178672	-0.839926	2.29e-09	0.682151	-0.693	4.89148e-05	-1.11458	-0.729772
17973602	rs114995322	3.07334e-10	-1.87544	-2.96935e-10	4.39131e-10	-1.66236	-2.96935e-10	5.10165e-05	-1.80229	-2.96935e-10
17974895	rs62240179	8.96009e-11	-1.71017	-1.39784	1.18616e-10	-1.57518	-1.39609	1.32296e-05	-1.77379	-1.37819
17975528	rs141022031	5.94365e-10	-1.65472e-10	-1.21588	6.78223e-10	-1.65472e-10	-1.22768	8.7347e-05	-1.65472e-10	-1.26455
17975896	rs145787231	3.68407e-10	-1.69419	-2.96935e-10	3.65214e-10	-1.84667	-2.96935e-10	5.47505e-05	-1.73165	-2.96935e-10
17976012	rs58816120	1.62837e-09	-1.65472e-10	-0.208041	1.866e-09	-1.65472e-10	-0.215603	0.000295186	-1.65472e-10	-0.0468299
17976357	rs4908995	1.19107e-10	-1.48857	-1.33478	3.77982e-10	-0.519431	-1.29288	1.61019e-05	-1.71225	-1.24325
17976655	rs138192865	5.08741e-10	-1.65472e-10	-1.37144	5.8478e-10	-1.65472e-10	-1.37592	8.05125e-05	-1.65472e-10	-1.34602
17977400	rs74828851	3.37856e-10	-1.78076	-2.96935e-10	3.93781e-10	-1.77136	-2.96935e-10	5.38249e-05	-1.7487	-2.96935e-10
17977785	rs11928474	1.18226e-10	-1.48857	-1.34222	3.74579e-10	-0.519431	-1.30192	1.59313e-05	-1.71225	-1.2539
17978621	rs7648261	1.18559e-10	-1.5069	-1.32107	3.71912e-10	-0.553647	-1.27485	1.62588e-05	-1.72427	-1.22153
17978968	rs17273229	1.13148e-10	-1.58064	-1.29405	3.41582e-10	-0.66718	-1.24639	1.61947e-05	-1.76476	-1.18498
17979894	rs75160825	2.14015e-09	-1.65472e-10	0.0652554	2.63923e-09	-1.65472e-10	0.131089	0.000405246	-1.65472e-10	0.270061
17980337	rs4908945	3.86947e-10	-0.432682	-1.21241	1.32232e-10	-1.64099	-1.22161	2.18483e-05	-1.3714	-1.27891
17980418	rs62240180	3.61747e-10	-1.71243	-2.96935e-10	5.80084e-10	-1.38398	-2.96935e-10	5.09914e-05	-1.80278	-2.96935e-10
17980541	rs9847926	3.07021e-10	-1.87646	-2.96935e-10	3.58703e-10	-1.86466	-2.96935e-10	4.69962e-05	-1.88437	-2.96935e-10
17982318	rs1159226	1.03588e-10	-1.56532	-1.39764	2.93544e-10	-0.693639	-1.37149	1.40591e-05	-1.74963	-1.34154
17982499	rs13092745	3.77597e-10	-0.460004	-1.20955	1.31137e-10	-1.65211	-1.21881	2.15484e-05	-1.38759	-1.27654
17982933	rs116078625	1.12853e-09	-0.574706	-2.96935e-10	6.85834e-10	-1.21652	-2.96935e-10	0.00024998	-0.213052	-2.96935e-10
17983098	rs11925467	1.12389e-10	-1.49653	-1.38488	3.20473e-10	-0.624091	-1.35327	1.4729e-05	-1.72444	-1.32018
17983118	rs4908996	8.68751e-11	-1.71796	-1.42094	1.07455e-10	-1.64828	-1.4218	1.23046e-05	-1.80057	-1.42389
17983391	rs4908946	8.25746e-11	-1.76693	-1.42275	1.01139e-10	-1.7074	-1.42326	1.19001e-05	-1.83412	-1.42377
17983392	rs4908947	8.25746e-11	-1.76693	-1.42275	1.01139e-10	-1.7074	-1.42326	1.19001e-05	-1.83412	-1.42377
17984114	rs73042009	3.61543e-10	-1.713	-2.96935e-10	7.34862e-10	-1.14747	-2.96935e-10	7.05773e-05	-1.47772	-2.96935e-10
17984245	rs62240181	1.49967e-10	-1.71306	-0.879901	1.90199e-10	-1.60859	-0.890492	2.20953e-05	-1.75902	-0.880045
17984441	rs17044152	4.46913e-10	-0.700489	-0.800524	2.81733e-10	-1.29005	-0.816149	3.1737e-05	-1.37712	-0.899835
17984897	rs34432738	3.39717e-10	-0.567576	-1.20769	1.3652e-10	-1.6171	-1.21358	2.155e-05	-1.38776	-1.2763
17984921	rs35071338	3.37808e-10	-0.567576	-1.21332	1.35763e-10	-1.6171	-1.21914	2.145e-05	-1.38776	-1.28095
17985260	rs1991652	1.0603e-10	-1.55788	-1.38178	3.10378e-10	-0.658729	-1.35063	1.46009e-05	-1.73865	-1.31471
17986475	rs56868990	7.29944e-10	-1.65472e-10	-1.01041	8.44216e-10	-1.65472e-10	-1.00875	0.000123442	-1.65472e-10	-0.918665
17987400	rs6577604	1.39773e-10	-1.32571	-1.33765	5.44462e-10	-0.156683	-1.29067	1.75318e-05	-1.60543	-1.26499
17987485	rs73169995	8.04909e-10	-1.65472e-10	-0.912649	9.31089e-10	-1.65472e-10	-0.9108	0.000137453	-1.65472e-10	-0.811149
17987505	rs62240182	1.45115e-10	-1.71642	-0.909431	1.83932e-10	-1.61286	-0.919728	2.13909e-05	-1.7619	-0.909571
17987582	rs34990473	3.42445e-10	-0.496319	-1.27095	1.32527e-10	-1.58447	-1.2759	2.13956e-05	-1.34363	-1.32762
17988856	rs115692426	9.37057e-10	-1.65472e-10	-0.760634	1.08945e-09	-1.65472e-10	-0.753723	0.000162477	-1.65472e-10	-0.643896
17988943	rs141583030	3.96766e-10	-1.62003	-2.96935e-10	4.253e-10	-1.69436	-2.96935e-10	5.78352e-05	-1.67684	-2.96935e-10
17988979	rs7427760	2.67056e-10	-0.658132	-1.35779	5.23395e-10	-0.173645	-1.31317	2.01514e-05	-1.40392	-1.32724
17989553	rs4128378	6.86056e-10	-0.264611	-0.807807	1.84584e-09	0.430653	-0.657119	4.6965e-05	-1.19024	-0.694793
17990520	rs34763677	2.90175e-10	-0.767929	-1.16496	1.27209e-10	-1.71006	-1.19127	2.03333e-05	-1.51669	-1.20548
17990961	rs62240193	1.46442e-10	-1.67832	-0.938425	1.87497e-10	-1.56496	-0.948426	2.14731e-05	-1.72907	-0.93856
17991384	rs62240194	1.47479e-10	-1.69962	-0.910067	1.87763e-10	-1.59162	-0.920358	2.16875e-05	-1.74749	-0.910207
17991717	rs6777707	1.10172e-10	-1.51698	-1.38436	3.29843e-10	-0.592858	-1.35568	1.48354e-05	-1.71844	-1.31898
17991910	rs9859229	1.10973e-10	-1.50973	-1.38436	3.20446e-10	-0.62176	-1.35568	1.46829e-05	-1.72878	-1.31898
17991944	rs62240195	1.46166e-10	-1.67832	-0.940313	1.87147e-10	-1.56496	-0.950295	2.14326e-05	-1.72907	-0.940449
17992245	rs75410221	1.62075e-09	-1.65472e-10	-0.212735	1.79918e-09	-1.65472e-10	-0.252071	0.000283194	-1.65472e-10	-0.0883004
17992843	rs7428375	1.10973e-10	-1.50973	-1.38436	3.20446e-10	-0.62176	-1.35568	1.46829e-05	-1.72878	-1.31898
17993087	rs6788911	1.56511e-10	-1.64047	-0.909784	2.02117e-10	-1.51823	-0.920078	2.28402e-05	-1.69599	-0.909924
17994749	rs62240196	1.49878e-10	-1.67094	-0.922618	1.92209e-10	-1.55579	-0.932782	2.19557e-05	-1.72265	-0.922756
17994851	rs35458273	4.3997e-10	-0.357086	-1.15959	1.63357e-10	-1.4866	-1.16462	2.71076e-05	-1.20278	-1.23184
17995248	rs12487844	1.49089e-10	-1.67431	-0.924531	1.91046e-10	-1.55997	-0.934676	2.18497e-05	-1.72558	-0.924669
17995537	rs34891393	4.16188e-10	-0.415541	-1.1567	1.57886e-10	-1.52352	-1.16176	2.58213e-05	-1.25386	-1.22938
17995622	rs13316768	1.20945e-10	-1.40813	-1.39991	3.76014e-10	-0.440554	-1.37698	1.5029e-05	-1.67696	-1.3475
17995710	rs4908948	1.60275e-10	-1.62392	-0.902567	2.08907e-10	-1.49802	-0.907247	2.35627e-05	-1.68141	-0.89336
17996736	rs116497662	4.14353e-10	-1.57666	-2.96935e-10	3.88782e-10	-1.78414	-2.96935e-10	5.66494e-05	-1.69755	-2.96935e-10
17998099	rs62240197	1.49211e-10	-1.66336	-0.934654	1.91613e-10	-1.54641	-0.945271	2.17546e-05	-1.71605	-0.938562
17998224	rs62240198	1.47417e-10	-1.66336	-0.946747	1.89443e-10	-1.54641	-0.956662	2.15744e-05	-1.71605	-0.946882
17998325	rs79005193	1.21255e-09	-1.65472e-10	-0.502896	1.39757e-09	-1.65472e-10	-0.504667	0.000161953	-1.65472e-10	-0.647127
17998361	rs4908949	5.14503e-10	-1.65472e-10	-1.36018	5.95983e-10	-1.65472e-10	-1.35694	7.7262e-05	-1.65472e-10	-1.38723
17998895	rs7428814	1.30266e-10	-1.3287	-1.4051	4.19284e-10	-0.324117	-1.38449	1.58985e-05	-1.61101	-1.3572
17999328	rs7374020	7.43798e-10	0.011695	-1.0033	2.1534e-09	0.811239	-0.883591	4.5448e-05	-1.00713	-0.910739
18000087	rs149941141	3.18553e-10	-1.83959	-2.96935e-10	4.18596e-10	-1.71025	-2.96935e-10	4.82152e-05	-1.85876	-2.96935e-10
18001134	rs79470125	7.98717e-10	-0.920371	-2.96935e-10	7.94005e-09	1.23252	-2.96935e-10	0.000515677	0.511046	-2.96935e-10
18001421	rs74974699	3.17463e-09	-1.65472e-10	0.459568	3.52153e-09	-1.65472e-10	0.419495	0.000460295	-1.65472e-10	0.397433
18001796	rs114917239	8.51856e-10	-1.65472e-10	-0.85596	9.89888e-10	-1.65472e-10	-0.849563	0.000146475	-1.65472e-10	-0.747582
18002018	rs62240199	1.7572e-10	-1.3043	-1.13019	8.46649e-10	0.100163	-1.10603	2.86247e-05	-1.59645	-0.783711
18002131	rs115268738	3.17596e-10	-1.8426	-2.96935e-10	5.46434e-10	-1.44374	-2.96935e-10	4.80718e-05	-1.86174	-2.96935e-10
18002497	rs6577605	1.71666e-10	-1.0401	-1.41773	8.68818e-11	-1.86157	-1.42103	1.71846e-05	-1.47341	-1.41701
18002951	rs4909008	4.73261e-10	-0.20332	-1.24041	1.82303e-10	-1.2969	-1.24458	2.63083e-05	-1.16559	-1.29896
18005007	rs10049091	9.14801e-11	-1.6657	-1.42155	2.10238e-10	-0.98385	-1.41507	1.2159e-05	-1.82675	-1.40961
18005387	rs6807199	7.67888e-10	0.012762	-0.972496	2.52465e-09	0.966037	-0.879334	5.05293e-05	-0.91819	-0.893691
18006274	rs116417067	3.3153e-10	-1.79966	-2.96935e-10	3.99334e-10	-1.75736	-2.96935e-10	6.6185e-05	-1.54198	-2.96935e-10
18006299	rs148490646	6.71307e-10	-1.09415	-2.96935e-10	3.96195e-10	-1.76525	-2.96935e-10	5.51715e-05	-1.72399	-2.96935e-10
18007014	rs139550699	9.16781e-10	-0.78251	-2.96935e-10	6.2816e-10	-1.30436	-2.96935e-10	6.65252e-05	-1.53685	-2.96935e-10
18007268	rs7640342	1.06192e-09	0.3298	-0.965347	3.84084e-09	1.38143	-0.875142	6.39959e-05	-0.694337	-0.881278
18007367	rs62240202	5.57845e-10	-1.2793	-2.96935e-10	1.74632e-09	-0.281888	-2.96935e-10	0.000105005	-1.08043	-2.96935e-10
18007675	rs146417304	4.1222e-10	-1.58182	-2.96935e-10	3.80476e-10	-1.80573	-2.96935e-10	8.33566e-05	-1.31131	-2.96935e-10
18009276	rs68000706	3.34201e-10	-0.677941	-1.11369	1.74014e-10	-1.48808	-1.09994	2.72517e-05	-1.29428	-1.13504
18009399	rs7433027	1.57737e-10	-1.11863	-1.42382	5.70367e-10	0.0216054	-1.42248	2.16168e-05	-1.23881	-1.42216
18010703	rs6577606	1.56645e-10	-1.12555	-1.42385	5.5161e-10	-0.0107195	-1.42359	2.1259e-05	-1.25411	-1.42355
18010771	rs181084962	1.62165e-08	2.09041	-2.96935e-10	2.81643e-08	2.49865	-2.96935e-10	0.00196865	1.85067	-2.96935e-10
18011972	rs77657629	1.39414e-10	-1.87692	-0.789012	1.50662e-10	-1.86757	-0.864545	2.33829e-05	-1.87497	-0.707461
18012325	rs150061939	4.83347e-10	-1.65472e-10	-1.42264	5.58189e-10	-1.65472e-10	-1.42246	7.46533e-05	-1.65472e-10	-1.42158
18013323	rs78217472	7.08393e-10	-1.65472e-10	-1.04038	8.48101e-10	-1.65472e-10	-1.00415	0.000117859	-1.65472e-10	-0.964942
18013915	rs73042045	2.72911e-10	-0.764948	-1.22928	1.46961e-10	-1.53726	-1.21973	2.28589e-05	-1.35465	-1.25045
18013960	rs62240203	4.57361e-10	-1.4779	-2.96935e-10	8.97927e-10	-0.947066	-2.96935e-10	6.89997e-05	-1.50033	-2.96935e-10
18014015	rs9810586	1.52672e-10	-1.15393	-1.42116	5.24224e-10	-0.0679282	-1.41731	2.06842e-05	-1.28812	-1.41695
18014236	rs77569837	1.46862e-09	-1.65472e-10	-0.311299	1.69227e-09	-1.65472e-10	-0.313329	0.000251106	-1.65472e-10	-0.20856
18014304	rs13061596	1.02811e-09	-0.667905	-2.96935e-10	5.20246e-10	-1.49285	-2.96935e-10	7.81172e-05	-1.37622	-2.96935e-10
18014814	rs62240204	4.70759e-10	-1.44903	-2.96935e-10	9.37924e-10	-0.903486	-2.96935e-10	7.09646e-05	-1.47225	-2.96935e-10
18015066	rs9873565	1.44854e-10	-1.20525	-1.4224	4.6597e-10	-0.183956	-1.41908	1.88909e-05	-1.37673	-1.41902
18015351	rs115674917	3.05422e-10	-1.88168	-2.96935e-10	3.89858e-10	-1.78137	-2.96935e-10	4.71707e-05	-1.88066	-2.96935e-10
18015460	rs76532377	4.39298e-10	-1.5182	-2.96935e-10	4.78757e-10	-1.57596	-2.96935e-10	6.91535e-05	-1.49811	-2.96935e-10
18016358	rs116906408	5.42895e-10	-1.65472e-10	-1.30646	6.37276e-10	-1.65472e-10	-1.28995	8.35436e-05	-1.65472e-10	-1.30907
18016795	rs56340351	4.34181e-10	-1.52992	-2.96935e-10	8.56802e-10	-0.993948	-2.96935e-10	6.69801e-05	-1.53004	-2.96935e-10
18016914	rs7610587	4.34181e-10	-1.52992	-2.96935e-10	8.56802e-10	-0.993948	-2.96935e-10	6.69801e-05	-1.53004	-2.96935e-10
18016920	rs4908957	1.93389e-10	-0.914751	-1.42392	6.37397e-10	0.133241	-1.423	2.3882e-05	-1.13844	-1.42287
18017416	rs6577608	1.05964e-09	0.668609	-1.3063	1.27813e-08	2.97567	-1.26709	8.57481e-05	-0.0181572	-1.26486
18017967	rs4909006	1.13664e-10	-1.56276	-1.30737	1.19885e-10	-1.65931	-1.30131	1.38017e-05	-1.78617	-1.32347
18017998	rs4909005	1.31072e-09	0.889834	-1.31488	5.36093e-09	2.11677	-1.27703	8.50926e-05	-0.0158214	-1.27487
18019512	rs35048968	1.11363e-10	-1.57316	-1.31742	1.17629e-10	-1.66799	-1.31163	1.35958e-05	-1.79189	-1.33278
18019538	rs62240205	3.1141e-10	-1.86227	-2.96935e-10	3.64782e-10	-1.84785	-2.96935e-10	4.88772e-05	-1.84512	-2.96935e-10
18019959	rs7428285	2.07723e-10	-0.850648	-1.41652	6.29806e-10	0.108755	-1.4105	2.45469e-05	-1.12318	-1.41067
18022324	rs62240206	4.16066e-10	-1.08818	-0.484352	2.85829e-09	0.656232	-0.445408	7.45202e-05	-0.895978	-0.527386
18022860	rs11128873	3.17671e-10	-1.84236	-2.96935e-10	4.15009e-10	-1.71886	-2.96935e-10	5.71064e-05	-1.68952	-2.96935e-10
18023422	rs7430739	8.87497e-10	0.438531	-1.2535	5.30364e-09	2.02932	-1.20033	6.2688e-05	-0.389108	-1.20716
18023650	rs79887258	8.69837e-10	-0.835072	-2.96935e-10	6.31187e-09	1.00303	-2.96935e-10	0.00023106	-0.291757	-2.96935e-10
18024360	rs78501600	1.8805e-09	-1.65472e-10	-0.0640861	2.08957e-09	-1.65472e-10	-0.102444	0.000246834	-1.65472e-10	-0.225719
18024565	rs79198470	4.28447e-10	-1.54321	-2.96935e-10	8.38881e-10	-1.01509	-2.96935e-10	6.60958e-05	-1.54333	-2.96935e-10
18025443	rs9841532	2.33161e-10	-0.741858	-1.40979	6.77951e-10	0.173557	-1.40164	2.66019e-05	-1.04966	-1.40379
18025920	rs76711423	3.04799e-10	-1.88372	-2.96935e-10	3.56004e-10	-1.87221	-2.96935e-10	4.7798e-05	-1.86745	-2.96935e-10
18027010	rs74764541	4.36843e-10	-1.5238	-2.96935e-10	8.6513e-10	-0.984275	-2.96935e-10	6.73908e-05	-1.52393	-2.96935e-10
18028272	rs113717160	4.73488e-09	0.859334	-2.96935e-10	9.18374e-09	1.37803	-2.96935e-10	0.00178836	1.75462	-2.96935e-10
18028457	rs6577609	2.42472e-10	-0.719677	-1.39282	7.96922e-10	0.315893	-1.38229	2.86352e-05	-0.996532	-1.38327
18028571	rs7431124	8.97864e-10	0.415205	-1.21856	6.39325e-09	2.18367	-1.16782	6.79131e-05	-0.349977	-1.16623
18028694	rs76166210	5.06696e-10	-1.65472e-10	-1.37547	5.91949e-10	-1.65472e-10	-1.36373	7.80675e-05	-1.65472e-10	-1.37686
18029003	rs73817415	4.44078e-10	-1.50738	-2.96935e-10	8.87778e-10	-0.958433	-2.96935e-10	6.85067e-05	-1.5075	-2.96935e-10
18029822	rs115898171	3.07434e-10	-1.87512	-2.96935e-10	3.75377e-10	-1.81922	-2.96935e-10	4.74132e-05	-1.87553	-2.96935e-10
18030713	rs113505585	3.89814e-09	0.664876	-2.96935e-10	2.94146e-09	0.239508	-2.96935e-10	0.000466367	0.410538	-2.96935e-10
18030937	rs9878816	1.20758e-09	0.757449	-1.26446	4.23083e-09	1.82495	-1.22195	7.86908e-05	-0.151416	-1.21749
18031212	rs7432256	1.29234e-09	0.772173	-1.21134	4.05457e-09	1.7231	-1.16265	8.192e-05	-0.171105	-1.15759
18031227	rs7429951	2.08014e-10	-0.857086	-1.40869	5.26091e-10	-0.0799921	-1.40169	2.39125e-05	-1.16148	-1.39855
18031487	rs13100478	1.90125e-10	-1.05258	-1.30311	1.14434e-10	-1.71023	-1.29692	1.70605e-05	-1.57486	-1.32281
18031619	rs117999586	2.05495e-09	-1.65472e-10	0.0246269	2.47665e-09	-1.65472e-10	0.0675073	0.000290506	-1.65472e-10	-0.0628099
18031773	rs115522135	3.04634e-10	-1.88427	-2.96935e-10	4.11062e-10	-1.72841	-2.96935e-10	4.78737e-05	-1.86587	-2.96935e-10
18032094	rs145792071	3.44004e-10	-1.76273	-2.96935e-10	5.83962e-10	-1.37732	-2.96935e-10	4.96937e-05	-1.82856	-2.96935e-10
18032118	rs138621426	4.92421e-10	-1.65472e-10	-1.40404	5.66411e-10	-1.65472e-10	-1.40783	7.52865e-05	-1.65472e-10	-1.41313
18032699	rs149415632	4.83508e-10	-1.65472e-10	-1.42231	5.57527e-10	-1.65472e-10	-1.42364	7.44776e-05	-1.65472e-10	-1.42394
18032999	rs66837099	2.17647e-10	-0.922233	-1.29827	1.22215e-10	-1.64798	-1.29339	1.85917e-05	-1.49347	-1.31825
18033536	rs4909004	1.27533e-10	-1.43273	-1.32227	1.66356e-10	-1.31516	-1.31787	1.51373e-05	-1.67712	-1.34015
18033684	rs75913530	1.49e-09	-1.65472e-10	-0.296847	1.70895e-09	-1.65472e-10	-0.303522	0.000251077	-1.65472e-10	-0.208674
18033740	rs112977551	1.05338e-09	0.77807	-1.42169	4.7136e-10	-0.1687	-1.42283	0.000130544	0.561107	-1.42383
18035548	rs35047986	2.0133e-10	-1.01727	-1.28117	1.18967e-10	-1.69387	-1.27444	1.77896e-05	-1.55317	-1.30265
18035850	rs13082583	2.0133e-10	-1.01727	-1.28117	1.18967e-10	-1.69387	-1.27444	1.77896e-05	-1.55317	-1.30265
18035857	rs7644630	1.71055e-09	1.04258	-1.20139	6.58841e-09	2.19754	-1.15163	0.000110465	0.116719	-1.14646
18035877	rs12631902	2.42942e-10	-0.707175	-1.40338	7.27934e-10	0.238033	-1.39498	2.78421e-05	-1.01543	-1.39245
18036246	rs7645014	3.96533e-10	-1.62062	-2.96935e-10	7.39206e-10	-1.14158	-2.96935e-10	6.11733e-05	-1.62072	-2.96935e-10
18036838	rs4908956	2.30818e-10	-0.758369	-1.40338	6.70451e-10	0.155773	-1.39498	2.63898e-05	-1.069	-1.39245
18036874	rs57300813	3.99752e-10	-1.61253	-2.96935e-10	7.49269e-10	-1.12806	-2.96935e-10	6.16698e-05	-1.61264	-2.96935e-10
18036948	rs4909003	2.35692e-10	-0.739723	-1.40113	6.98773e-10	0.194253	-1.39208	2.71689e-05	-1.04337	-1.389
18037447	rs76904273	3.96533e-10	-1.62062	-2.96935e-10	7.39206e-10	-1.14158	-2.96935e-10	6.11733e-05	-1.62072	-2.96935e-10
18038130	rs57961786	2.30728e-10	-0.757908	-1.40423	6.97783e-10	0.1966	-1.39585	2.70369e-05	-1.0442	-1.39304
18039725	rs189629366	3.5811e-09	0.580046	-2.96935e-10	4.74494e-10	-1.58491	-2.96935e-10	0.000138718	-0.80199	-2.96935e-10
18040351	rs147617817	2.91116e-09	0.372929	-2.96935e-10	4.32676e-10	-1.67717	-2.96935e-10	0.000130416	-0.863703	-2.96935e-10
18040913	rs9757046	8.2413e-10	0.38041	-1.26946	5.39238e-09	2.07074	-1.22515	6.1999e-05	-0.3838	-1.22352
18043222	rs200229646	5.29559e-10	-1.65472e-10	-1.33133	6.06016e-10	-1.65472e-10	-1.34025	8.2215e-05	-1.65472e-10	-1.3251
18044513	rs113425921	2.19248e-10	-0.806298	-1.40688	6.51405e-10	0.130643	-1.39867	2.58305e-05	-1.08592	-1.39696
18044542	rs7426391	1.01801e-10	-1.63099	-1.34937	1.08521e-10	-1.71573	-1.34448	1.27775e-05	-1.8221	-1.36465
18044859	rs13062364	2.02826e-10	-0.988622	-1.30241	1.17996e-10	-1.68031	-1.2962	1.77592e-05	-1.53537	-1.32216
18045341	rs150933304	2.11428e-10	-0.839043	-1.41045	6.20425e-10	0.0857847	-1.40254	2.5e-05	-1.11406	-1.4015
18045587	rs7429331	2.24586e-10	-0.791395	-1.39772	6.71423e-10	0.150996	-1.38875	2.64833e-05	-1.07308	-1.38484
18046156	rs6768423	4.10238e-10	-1.58664	-2.96935e-10	7.82021e-10	-1.08527	-2.96935e-10	6.32872e-05	-1.58675	-2.96935e-10
18046529	rs144708256	3.98218e-10	-1.61638	-2.96935e-10	7.44474e-10	-1.13448	-2.96935e-10	6.14332e-05	-1.61648	-2.96935e-10
18046670	rs143879908	1.56838e-09	-0.245582	-2.96935e-10	3.57076e-10	-1.86921	-2.96935e-10	8.80117e-05	-1.25696	-2.96935e-10
18048427	rs74960179	3.16976e-10	-1.84455	-2.96935e-10	6.11869e-10	-1.33064	-2.96935e-10	6.97278e-05	-1.48983	-2.96935e-10
18048685	rs34879943	9.90975e-11	-1.63561	-1.37166	1.05711e-10	-1.7195	-1.36694	1.24894e-05	-1.82438	-1.38517
18048888	rs4129513	2.38495e-10	-0.740972	-1.38806	7.27595e-10	0.219595	-1.37701	2.79798e-05	-1.02956	-1.37339
18049324	rs6775009	7.70348e-10	-1.65472e-10	-0.956536	9.24471e-10	-1.65472e-10	-0.917934	0.000128865	-1.65472e-10	-0.875666
18050101	rs74880457	3.99752e-10	-1.61253	-2.96935e-10	7.49269e-10	-1.12806	-2.96935e-10	6.16698e-05	-1.61264	-2.96935e-10
18050174	rs7611417	1.01734e-09	0.609997	-1.28843	1.08744e-08	2.79376	-1.24676	8.03964e-05	-0.102254	-1.24521
18050197	rs7627212	8.53286e-10	0.41206	-1.26634	5.72596e-09	2.12723	-1.22162	6.47071e-05	-0.344594	-1.21997
18050528	rs34253553	9.94043e-11	-1.63561	-1.36857	1.06053e-10	-1.7195	-1.36372	1.25228e-05	-1.82438	-1.3825
18050703	rs7428364	9.54749e-10	0.517917	-1.25985	5.45392e-09	2.0712	-1.21427	6.35512e-05	-0.37	-1.21259
18051305	rs73043943	1.02575e-10	-1.63099	-1.3418	1.09455e-10	-1.71573	-1.33591	1.28501e-05	-1.8221	-1.35899
18051388	rs140576669	5.10032e-10	-1.65472e-10	-1.3689	5.83174e-10	-1.65472e-10	-1.37867	7.98041e-05	-1.65472e-10	-1.35486
18052434	rs75376680	4.04365e-10	-1.60106	-2.96935e-10	1.29879e-09	-0.577965	-2.96935e-10	5.87335e-05	-1.66142	-2.96935e-10
18054343	rs4909002	2.08933e-10	-0.951955	-1.30941	1.19189e-10	-1.66261	-1.30383	1.80352e-05	-1.51234	-1.32977
18055231	rs61978649	2.21437e-10	-0.791395	-1.41185	6.60999e-10	0.150996	-1.4044	2.60907e-05	-1.07308	-1.39977
18055684	rs4909001	9.48657e-10	0.5367	-1.28503	5.34841e-09	2.08027	-1.24287	6.18264e-05	-0.368793	-1.24131
18056743	rs67279963	1.02072e-10	-1.63099	-1.34671	1.08899e-10	-1.71573	-1.341	1.27941e-05	-1.8221	-1.36335
18057313	rs6784436	7.74518e-10	0.330785	-1.28192	4.9786e-09	2.00507	-1.23932	5.8706e-05	-0.424144	-1.23775
18057470	rs34683501	1.01635e-10	-1.63561	-1.34638	1.08405e-10	-1.7195	-1.34178	1.27699e-05	-1.82438	-1.36296
18057493	rs138105234	4.8565e-10	-1.65472e-10	-1.41789	5.59873e-10	-1.65472e-10	-1.41945	7.52882e-05	-1.65472e-10	-1.41311
18057982	rs9310538	2.22761e-10	-0.791395	-1.40589	6.65995e-10	0.150996	-1.39687	2.61971e-05	-1.07308	-1.3957
18058093	rs62240226	1.72393e-09	-0.744617	0.593598	1.09346e-08	0.923176	0.629357	0.000320242	-0.989551	1.02419
18058268	rs182502491	8.25419e-09	1.4151	-2.96935e-10	7.31936e-10	-1.15146	-2.96935e-10	0.000333575	0.0754338	-2.96935e-10
18058452	rs113297233	6.15315e-09	1.12134	-2.96935e-10	8.2218e-09	1.26739	-2.96935e-10	0.00197595	1.85437	-2.96935e-10
18058598	rs73817418	4.10238e-10	-1.58664	-2.96935e-10	7.82021e-10	-1.08527	-2.96935e-10	6.32872e-05	-1.58675	-2.96935e-10
18061143	rs58191131	4.15675e-10	-1.57347	-2.96935e-10	7.98993e-10	-1.0638	-2.96935e-10	6.41257e-05	-1.57359	-2.96935e-10
18061837	rs4908954	1.288e-09	0.807772	-1.2503	4.72424e-09	1.91937	-1.20606	8.61782e-05	-0.0765856	-1.20143
18061869	rs4908953	1.96027e-10	-0.996013	-1.32911	1.14353e-10	-1.68383	-1.32403	1.72344e-05	-1.53998	-1.34755
18061979	rs73817420	3.94869e-10	-1.62482	-2.96935e-10	7.34e-10	-1.14865	-2.96935e-10	6.09167e-05	-1.62493	-2.96935e-10
18062110	rs77453793	1.0056e-09	-1.65472e-10	-0.690041	1.21254e-09	-1.65472e-10	-0.646681	0.000154692	-1.65472e-10	-0.693001
18063545	rs74827146	6.13681e-10	-1.65472e-10	-1.1839	6.96563e-10	-1.65472e-10	-1.201	8.31584e-05	-1.65472e-10	-1.31369
18063720	rs4130529	2.29973e-10	-0.745837	-1.41958	7.57221e-10	0.297869	-1.41537	2.65969e-05	-1.04156	-1.41208
18063825	rs114301170	1.29893e-09	-0.434084	-2.96935e-10	1.1693e-08	1.61959	-2.96935e-10	0.000208725	-0.393414	-2.96935e-10
18063835	rs143879209	3.91701e-10	-1.63288	-2.96935e-10	3.52562e-10	-1.88193	-2.96935e-10	5.72462e-05	-1.68707	-2.96935e-10
18064255	rs62240227	1.32571e-09	0.991281	-1.40495	1.1099e-09	0.649118	-1.38424	6.64495e-05	-0.151167	-1.38683
18064472	rs76767606	9.38486e-11	-1.6409	-1.4208	1.72383e-10	-1.17588	-1.42156	1.45355e-05	-1.641	-1.41684
18064476	rs9833830	1.52291e-09	0.956151	-1.23115	6.67423e-09	2.24352	-1.18466	0.000100311	0.0536565	-1.17981
18064626	rs73043953	5.01422e-10	-1.38593	-2.96935e-10	5.90335e-10	-1.36647	-2.96935e-10	6.25657e-05	-1.59822	-2.96935e-10
18065576	rs115618843	3.4894e-10	-1.74848	-2.96935e-10	5.95959e-10	-1.35698	-2.96935e-10	7.15037e-05	-1.46469	-2.96935e-10
18065794	rs114088323	3.04811e-10	-1.88369	-2.96935e-10	3.93416e-10	-1.77229	-2.96935e-10	5.15108e-05	-1.79264	-2.96935e-10
18068100	rs9854625	2.05297e-09	-1.78415	1.80782	2.01514e-09	-1.86942	1.73071	0.000409505	-1.82445	2.10497
18068346	rs34805505	1.01655e-10	-1.61663	-1.36516	1.08095e-10	-1.70397	-1.36017	1.26799e-05	-1.81487	-1.37955
18069009	rs13073245	1.01655e-10	-1.61663	-1.36516	1.08095e-10	-1.70397	-1.36017	1.26799e-05	-1.81487	-1.37955
18069536	rs34100396	1.01766e-10	-1.61663	-1.36408	1.08218e-10	-1.70397	-1.35904	1.26919e-05	-1.81487	-1.37861
18070291	rs145474110	4.12335e-10	-1.58154	-2.96935e-10	3.69876e-10	-1.83399	-2.96935e-10	8.05116e-05	-1.34603	-2.96935e-10
18070663	rs148024326	5.18365e-10	-1.65472e-10	-1.3527	6.05079e-10	-1.65472e-10	-1.3418	7.92705e-05	-1.65472e-10	-1.36157
18070753	rs9857811	1.44486e-10	-1.30474	-1.32545	2.21105e-10	-1.02591	-1.3226	1.69966e-05	-1.56913	-1.33229
18071403	rs76644126	9.18377e-11	-1.66036	-1.423	1.66404e-10	-1.20935	-1.42339	1.42038e-05	-1.66046	-1.42047
18071536	rs34467492	2.09955e-10	-0.922992	-1.33349	1.17286e-10	-1.65522	-1.32732	1.78583e-05	-1.50039	-1.35158
18072241	rs9847980	2.61722e-10	-0.758665	-1.27743	2.66561e-10	-0.886696	-1.27486	2.54806e-05	-1.21223	-1.28428
18072283	rs4909000	1.69803e-09	-0.74946	0.583307	1.26689e-08	1.09756	0.602194	0.00033363	-0.986547	1.06215
18072808	rs7645289	1.50465e-10	-1.28633	-1.30332	2.31238e-10	-1.00354	-1.30017	1.76021e-05	-1.55551	-1.3109
18073037	rs34593250	1.62544e-10	-1.24414	-1.26829	2.11123e-10	-1.13465	-1.26007	1.62728e-05	-1.65209	-1.29285
18073329	rs148547833	7.903e-10	-1.65472e-10	-0.930966	9.11447e-10	-1.65472e-10	-0.932122	0.000135964	-1.65472e-10	-0.822043
18075474	rs113388937	2.50404e-09	0.222281	-2.96935e-10	1.2957e-09	-0.580349	-2.96935e-10	0.000338224	0.0892739	-2.96935e-10
18075577	rs58614718	2.25572e-09	-1.78447	1.90231	2.2376e-09	-1.87567	1.84168	0.000465462	-1.81103	2.21962
18075973	rs35525126	9.92117e-11	-1.64877	-1.35735	1.06158e-10	-1.73018	-1.35205	1.25653e-05	-1.83076	-1.37273
18076731	rs7616199	9.68658e-11	-1.60701	-1.42304	1.82157e-10	-1.11886	-1.42343	1.49806e-05	-1.60711	-1.42056
18077057	rs7639295	9.78593e-11	-1.59952	-1.42033	1.84665e-10	-1.10645	-1.42216	1.52126e-05	-1.59962	-1.41269
18077596	rs79531054	3.24123e-10	-1.82226	-2.96935e-10	3.62449e-10	-1.85427	-2.96935e-10	4.91154e-05	-1.84026	-2.96935e-10
18078890	rs62240228	3.85385e-10	-1.64913	-2.96935e-10	3.53916e-10	-1.8781	-2.96935e-10	4.78718e-05	-1.86591	-2.96935e-10
18079003	rs7649870	9.43611e-10	0.526232	-1.2799	5.7046e-09	2.13884	-1.23696	6.17019e-05	-0.377727	-1.23439
18079022	rs57708845	8.98735e-11	-1.68335	-1.42162	1.60002e-10	-1.2497	-1.42227	1.39137e-05	-1.68344	-1.41811
18079586	rs35965516	1.00329e-10	-1.64877	-1.34616	1.07319e-10	-1.73018	-1.34117	1.27036e-05	-1.83076	-1.36179
18079692	rs7433704	1.09905e-10	-1.57779	-1.32597	1.16154e-10	-1.67185	-1.32039	1.34154e-05	-1.79441	-1.34362
18080791	rs4908997	5.56964e-10	-1.65472e-10	-1.28088	6.52993e-10	-1.65472e-10	-1.26559	8.48483e-05	-1.65472e-10	-1.29357
18081053	rs4132218	1.31669e-10	-1.41083	-1.31226	1.99045e-10	-1.1444	-1.30922	1.60126e-05	-1.64151	-1.31955
18081271	rs55889070	5.47485e-10	-1.29804	-2.96935e-10	6.13511e-10	-1.32796	-2.96935e-10	6.75779e-05	-1.52115	-2.96935e-10
18081385	rs146946610	4.92904e-10	-1.65472e-10	-1.40306	5.65765e-10	-1.65472e-10	-1.40898	7.50707e-05	-1.65472e-10	-1.416
18081611	rs4908951	1.00338e-10	-1.62585	-1.36898	1.09556e-10	-1.68594	-1.36478	1.26392e-05	-1.81565	-1.38198
18082014	rs111838413	3.0452e-10	-1.88464	-2.96935e-10	3.54584e-10	-1.87621	-2.96935e-10	4.70681e-05	-1.88284	-2.96935e-10
18082036	rs35119242	1.06893e-10	-1.56703	-1.36452	1.15928e-10	-1.63403	-1.36015	1.3099e-05	-1.78383	-1.37807
18082191	rs13088044	1.11326e-10	-1.52425	-1.36667	1.2017e-10	-1.59587	-1.36238	1.34012e-05	-1.75914	-1.37995
18082465	rs7646613	1.06257e-09	0.672477	-1.30741	3.33275e-09	1.63511	-1.27071	6.66534e-05	-0.268101	-1.26683
18083051	rs73817436	8.3831e-11	-1.75378	-1.4208	1.47352e-10	-1.3344	-1.41993	1.28983e-05	-1.75418	-1.42316
18083383	rs4130063	1.33526e-10	-1.48559	-1.22349	2.83403e-10	-0.877827	-1.22246	1.89904e-05	-1.55685	-1.23365
18083881	rs4130062	8.68746e-11	-1.72883	-1.41008	1.56182e-10	-1.2844	-1.41173	1.34977e-05	-1.72927	-1.40264
18083949	rs60854259	8.26465e-11	-1.76789	-1.42091	1.43069e-10	-1.36377	-1.42006	1.2717e-05	-1.76827	-1.42322
18084039	rs144223126	5.63999e-10	-1.65472e-10	-1.26833	6.54614e-10	-1.65472e-10	-1.26311	8.89621e-05	-1.65472e-10	-1.24622
18084427	rs9846000	2.02607e-10	-0.968158	-1.32395	2.21637e-10	-1.02429	-1.32182	2.08971e-05	-1.36523	-1.3296
18084743	rs9809015	2.09091e-10	-0.948019	-1.31259	2.28351e-10	-1.00478	-1.3115	2.14561e-05	-1.35004	-1.31839
18086051	rs7627583	1.36143e-10	-1.36124	-1.32842	2.26294e-10	-0.998975	-1.32635	1.64639e-05	-1.59932	-1.33394
18086117	rs74461509	5.89157e-10	-1.65472e-10	-1.22469	7.06596e-10	-1.65472e-10	-1.1867	8.96211e-05	-1.65472e-10	-1.23884
18086284	rs77105199	5.36346e-10	-1.65472e-10	-1.3186	6.26938e-10	-1.65472e-10	-1.30631	8.19812e-05	-1.65472e-10	-1.32794
18087250	rs117987497	5.45288e-10	-1.65472e-10	-1.30206	6.31975e-10	-1.65472e-10	-1.29831	8.23529e-05	-1.65472e-10	-1.32342
18087269	rs73817437	8.22392e-11	-1.77342	-1.42032	1.41491e-10	-1.37552	-1.4194	1.26508e-05	-1.77379	-1.42292
18087611	rs7427336	5.45855e-10	-1.65472e-10	-1.30102	6.38337e-10	-1.65472e-10	-1.28829	8.32461e-05	-1.65472e-10	-1.31263
18089096	rs13087679	4.19744e-10	-1.56373	-2.96935e-10	2.6606e-09	0.139152	-2.96935e-10	8.59575e-05	-1.28058	-2.96935e-10
18089105	rs7620376	3.45921e-10	-1.7908	0.0336279	3.58879e-10	-1.8609	-0.00327142	6.88967e-05	-1.82698	0.325153
18089338	rs67130673	1.07727e-10	-1.55646	-1.36731	1.16685e-10	-1.62463	-1.36305	1.31455e-05	-1.77784	-1.38052
18090584	rs73817438	8.29312e-11	-1.76199	-1.42338	1.4433e-10	-1.35138	-1.42367	1.28175e-05	-1.76238	-1.42124
18091050	rs7429971	1.13097e-10	-1.51355	-1.36158	1.21967e-10	-1.58629	-1.35711	1.35469e-05	-1.75279	-1.37549
18091958	rs34590963	1.24598e-10	-1.4632	-1.31509	2.00857e-10	-1.13326	-1.3113	1.5577e-05	-1.67315	-1.31549
18093080	rs13079656	1.2085e-10	-1.53931	-1.26952	1.31313e-10	-1.60934	-1.26023	1.46078e-05	-1.76796	-1.28492
18093204	rs13080006	1.15942e-10	-1.55646	-1.29383	1.2612e-10	-1.62463	-1.28529	1.41352e-05	-1.77784	-1.30793
18093468	rs66943997	1.19548e-10	-1.53534	-1.28432	1.29785e-10	-1.60579	-1.27549	1.44377e-05	-1.76564	-1.29895
18093870	rs140706386	3.58443e-09	-1.65472e-10	0.580978	3.88851e-09	-1.65472e-10	0.518626	0.000572281	-1.65472e-10	0.615195
18094439	rs12495895	1.04194e-09	-0.798042	0.143505	6.13724e-09	0.807971	0.167005	0.000173766	-1.07279	0.496071
18094888	rs78861386	3.14619e-10	-1.85202	-2.96935e-10	4.98193e-10	-1.53617	-2.96935e-10	5.18964e-05	-1.78519	-2.96935e-10
18095097	rs67552090	2.88064e-10	-0.897221	-1.04297	1.60885e-10	-1.6355	-1.03096	2.42849e-05	-1.47747	-1.06711
18095128	rs7432188	1.61882e-09	-0.770544	0.556617	9.59398e-09	0.851158	0.570578	0.000263633	-1.049	0.889126
18095177	rs9838434	3.13903e-10	-0.893799	-0.960495	1.75233e-10	-1.63378	-0.947258	2.63643e-05	-1.47527	-0.987154
18095290	rs9875977	3.09013e-10	-0.909499	-0.960495	1.7386e-10	-1.64165	-0.947258	2.61001e-05	-1.48534	-0.987154
18095341	rs9838477	3.09941e-10	-0.909499	-0.957496	1.74389e-10	-1.64165	-0.944217	2.61762e-05	-1.48534	-0.984243
18095421	rs77875292	1.4717e-09	-0.309204	-2.96935e-10	9.21354e-10	-0.92131	-2.96935e-10	0.000166225	-0.621092	-2.96935e-10
18095705	rs9859212	1.50749e-10	-1.41938	-1.16838	2.46879e-10	-1.07512	-1.16314	1.8599e-05	-1.6418	-1.16953
18095725	rs9876738	3.47253e-10	-0.831339	-0.921985	1.88117e-10	-1.60188	-0.908213	2.85001e-05	-1.43478	-0.949745
18095897	rs80031862	1.4717e-09	-0.309204	-2.96935e-10	9.21354e-10	-0.92131	-2.96935e-10	0.000166225	-0.621092	-2.96935e-10
18096631	rs76723101	6.04774e-10	-1.65472e-10	-1.19852	7.11707e-10	-1.65472e-10	-1.17949	9.29681e-05	-1.65472e-10	-1.20218
18097440	rs139543601	1.239e-09	-1.65472e-10	-0.481322	1.50704e-09	-1.65472e-10	-0.429252	0.000191843	-1.65472e-10	-0.477759
18098694	rs6790525	1.34241e-10	-1.41117	-1.29257	2.20624e-10	-1.0643	-1.2864	1.6667e-05	-1.63585	-1.28515
18098983	rs9310540	1.60185e-10	-1.4474	-1.07964	1.76971e-10	-1.5267	-1.04447	1.91664e-05	-1.71226	-1.06901
18099134	rs58524546	6.94779e-10	-1.65472e-10	-1.05978	8.41677e-10	-1.65472e-10	-1.01176	0.000108831	-1.65472e-10	-1.04464
18099445	rs62240229	3.49716e-10	-1.74626	-2.96935e-10	3.51935e-10	-1.88371	-2.96935e-10	4.70093e-05	-1.88409	-2.96935e-10
18099875	rs138834598	3.17699e-10	-1.84227	-2.96935e-10	6.26084e-10	-1.30767	-2.96935e-10	4.73079e-05	-1.87776	-2.96935e-10
18100288	rs9310541	1.33953e-10	-1.5118	-1.19409	1.45423e-10	-1.58472	-1.18279	1.59542e-05	-1.75175	-1.21296
18100798	rs144189773	5.89736e-10	-1.65472e-10	-1.2237	6.89292e-10	-1.65472e-10	-1.21149	9.01188e-05	-1.65472e-10	-1.2333
18100832	rs75128317	7.45445e-10	-0.989396	-2.96935e-10	4.15353e-10	-1.71803	-2.96935e-10	6.86009e-05	-1.50613	-2.96935e-10
18100833	rs78939753	3.34336e-10	-1.79123	-2.96935e-10	5.7661e-10	-1.38999	-2.96935e-10	5.18327e-05	-1.78641	-2.96935e-10
18101666	rs73817442	8.19868e-11	-1.77358	-1.42324	1.40966e-10	-1.37587	-1.42276	1.26359e-05	-1.77395	-1.42394
18101937	rs75893929	2.29796e-09	-1.65472e-10	0.1364	2.9147e-09	-1.65472e-10	0.230368	0.00164287	-1.65472e-10	1.66976
18102682	rs35413369	9.14359e-11	-1.86332	-1.22442	1.44013e-10	-1.56337	-1.21388	1.37206e-05	-1.87356	-1.24198
18103841	rs7375132	1.57854e-10	-1.28044	-1.26127	2.1058e-10	-1.14555	-1.25174	1.79392e-05	-1.57036	-1.27709
18104238	rs141656292	5.00083e-10	-1.65472e-10	-1.3886	5.76829e-10	-1.65472e-10	-1.38961	7.74656e-05	-1.65472e-10	-1.3846
18104676	rs67051048	1.19923e-10	-1.53534	-1.28119	1.30205e-10	-1.60579	-1.27226	1.44806e-05	-1.76564	-1.29598
18107473	rs34500886	1.22963e-10	-1.51871	-1.27278	1.31576e-10	-1.60398	-1.26359	1.4417e-05	-1.77802	-1.28801
18108058	rs73817444	8.00151e-11	-1.79857	-1.42259	1.3349e-10	-1.43116	-1.42196	1.2326e-05	-1.7989	-1.42383
18108124	rs13095954	1.25391e-10	-1.46674	-1.30521	1.28937e-10	-1.59079	-1.29705	1.50364e-05	-1.7053	-1.31866
18108126	rs13096272	1.21058e-10	-1.48482	-1.32229	1.24774e-10	-1.60592	-1.31473	1.46237e-05	-1.71708	-1.33471
18108415	rs77272092	4.21818e-10	-1.5588	-2.96935e-10	8.83527e-10	-0.963233	-2.96935e-10	9.2844e-05	-1.20351	-2.96935e-10
18108986	rs115900373	3.10312e-10	-1.8658	-2.96935e-10	6.03714e-10	-1.34405	-2.96935e-10	4.70916e-05	-1.88234	-2.96935e-10
18109110	rs11922099	1.21022e-10	-1.52955	-1.27785	1.29655e-10	-1.61346	-1.26882	1.42646e-05	-1.78383	-1.29282
18109604	rs35380191	1.15622e-10	-1.53534	-1.31772	1.26243e-10	-1.60579	-1.30316	1.40309e-05	-1.76564	-1.32753
18110067	rs13076043	1.13315e-10	-1.55127	-1.32194	1.22375e-10	-1.6324	-1.30767	1.3567e-05	-1.79524	-1.33155
18110206	rs13075905	1.16634e-10	-1.53518	-1.30915	1.25805e-10	-1.61838	-1.29404	1.38496e-05	-1.78682	-1.31936
18110860	rs80225931	9.89001e-11	-1.7357	-1.27357	1.79358e-10	-1.29794	-1.25983	1.53492e-05	-1.73613	-1.26724
18111142	rs12488761	5.21464e-10	-1.34674	-2.96935e-10	2.9419e-09	0.239654	-2.96935e-10	0.000100664	-1.12265	-2.96935e-10
18112620	rs1355724	2.00114e-10	-1.00524	-1.29925	1.8109e-10	-1.2645	-1.28366	1.97221e-05	-1.45774	-1.29496
18113681	rs145995182	5.05673e-10	-1.65472e-10	-1.37749	5.89227e-10	-1.65472e-10	-1.36834	7.88075e-05	-1.65472e-10	-1.36743
18113867	rs4688900	4.95224e-10	-1.65472e-10	-1.39837	5.80699e-10	-1.65472e-10	-1.38292	7.65188e-05	-1.65472e-10	-1.3969
18114039	rs4688899	1.27371e-10	-1.46616	-1.29012	1.85277e-10	-1.24253	-1.28277	1.5978e-05	-1.6767	-1.28652
18114387	rs4688914	1.52184e-09	0.980794	-1.2565	6.83823e-09	2.2966	-1.21347	8.23175e-05	-0.126804	-1.19705
18116187	rs7372827	4.84286e-10	-1.65472e-10	-1.4207	5.59016e-10	-1.65472e-10	-1.42098	7.50149e-05	-1.65472e-10	-1.41675
18116193	rs113535413	8.18365e-11	-1.77731	-1.42135	1.39309e-10	-1.3879	-1.42256	1.25916e-05	-1.78394	-1.41747
18116746	rs4688913	1.20463e-10	-1.48863	-1.32341	1.97267e-10	-1.14557	-1.31703	1.52095e-05	-1.69223	-1.32029
18116950	rs4688898	1.22712e-10	-1.48099	-1.31255	2.01576e-10	-1.13515	-1.30584	1.54602e-05	-1.6869	-1.30927
18117085	rs9861146	1.21953e-10	-1.48099	-1.31875	2.00292e-10	-1.13515	-1.31223	1.53632e-05	-1.6869	-1.31556
18117117	rs9824023	8.8469e-11	-1.72728	-1.39344	1.58115e-10	-1.28578	-1.39806	1.36925e-05	-1.73534	-1.38225
18117165	rs73817453	8.02088e-11	-1.79482	-1.42393	1.33867e-10	-1.42647	-1.42384	1.23138e-05	-1.80088	-1.42284
18117384	rs17201070	1.55293e-10	-1.26206	-1.296	3.26374e-10	-0.642297	-1.31681	2.07692e-05	-1.41003	-1.29093
18117829	rs2203242	1.25242e-10	-1.46628	-1.30686	2.06857e-10	-1.11515	-1.29998	1.57114e-05	-1.67656	-1.30349
18119469	rs6808268	3.27221e-10	-1.81274	-2.96935e-10	6.1351e-10	-1.32796	-2.96935e-10	5.05598e-05	-1.81128	-2.96935e-10
18119520	rs79580395	7.28207e-10	-1.01279	-2.96935e-10	4.6558e-10	-1.60387	-2.96935e-10	8.29305e-05	-1.31643	-2.96935e-10
18119627	rs144834770	4.44253e-10	-1.50698	-2.96935e-10	4.81349e-10	-1.57056	-2.96935e-10	8.21902e-05	-1.3254	-2.96935e-10
18120072	rs148014610	3.29498e-10	-1.80581	-2.96935e-10	3.52343e-10	-1.88255	-2.96935e-10	6.37517e-05	-1.57944	-2.96935e-10
18120098	rs141666342	1.02497e-10	-1.77451	-1.19903	2.51515e-10	-1.04252	-1.17714	1.52532e-05	-1.79875	-1.21089
18120099	rs145786063	1.03634e-10	-1.7597	-1.20281	2.60781e-10	-1.00238	-1.1811	1.53981e-05	-1.78562	-1.21457
18120102	rs138614353	1.03704e-10	-1.75705	-1.20479	2.62074e-10	-0.995359	-1.18317	1.54048e-05	-1.78326	-1.2165
18120353	rs189675075	3.04696e-10	-1.88406	-2.96935e-10	5.32547e-10	-1.46948	-2.96935e-10	5.67575e-05	-1.69565	-2.96935e-10
18120665	rs9849870	9.39733e-11	-1.86689	-1.19347	1.50314e-10	-1.56311	-1.17132	1.41989e-05	-1.87579	-1.20548
18120806	rs117561585	6.20149e-09	-1.65472e-10	1.12917	7.8613e-09	-1.65472e-10	1.22255	0.000990392	-1.65472e-10	1.16367
18120913	rs13063188	3.33848e-10	-0.43593	-1.35676	4.99516e-10	-0.174234	-1.35928	2.43543e-05	-1.18875	-1.35297
18120916	rs79935891	1.52506e-09	-1.65472e-10	-0.273586	1.84435e-09	-1.65472e-10	-0.227274	0.00024827	-1.65472e-10	-0.219918
18121012	rs116642724	8.23815e-11	-1.7731	-1.41892	1.22833e-10	-1.51656	-1.41977	1.27056e-05	-1.7758	-1.41659
18121430	rs17044259	3.88772e-10	-1.37162	-0.268762	2.50195e-10	-1.88096	-0.34395	5.5631e-05	-1.53589	-0.179807
18122454	rs77832101	5.3633e-10	-1.31863	-2.96935e-10	2.06972e-09	-0.111987	-2.96935e-10	9.17726e-05	-1.21512	-2.96935e-10
18123689	rs77647539	3.37365e-10	-1.78221	-2.96935e-10	5.68939e-10	-1.40338	-2.96935e-10	5.15597e-05	-1.79169	-2.96935e-10
18123846	rs78006057	6.90791e-10	-1.65472e-10	-1.06554	8.29806e-10	-1.65472e-10	-1.02596	0.000325367	-1.65472e-10	0.0505206
18123855	rs78219784	3.06198e-10	-1.87915	-2.96935e-10	3.52947e-10	-1.88084	-2.96935e-10	4.73273e-05	-1.87735	-2.96935e-10
18124170	rs34582652	9.06184e-10	-0.794136	-2.96935e-10	1.61916e-09	-0.35749	-2.96935e-10	0.000132114	-0.850772	-2.96935e-10
18124533	rs78164143	3.36408e-10	-1.78505	-2.96935e-10	5.6817e-10	-1.40474	-2.96935e-10	5.15728e-05	-1.79144	-2.96935e-10
18125018	rs6794553	1.37902e-10	-1.4227	-1.25413	3.12274e-10	-0.76823	-1.23504	1.81143e-05	-1.57331	-1.26442
18125502	rs13092967	1.07625e-10	-1.6492	-1.27553	5.90924e-10	-0.105122	-1.26035	1.65628e-05	-1.63809	-1.28919
18125565	rs34706490	1.00917e-10	-1.69285	-1.29623	5.10813e-10	-0.229034	-1.28212	1.55296e-05	-1.68281	-1.30887
18127115	rs13083819	1.45072e-10	-1.26811	-1.35804	3.14586e-10	-0.647012	-1.34889	1.65879e-05	-1.55874	-1.36702
18127519	rs142221023	1.37518e-09	-1.65472e-10	-0.37704	1.64344e-09	-1.65472e-10	-0.342608	0.00018837	-1.65472e-10	-0.496027
18127661	rs12637607	9.74837e-10	0.528532	-1.24964	2.21588e-09	1.16303	-1.20678	6.23309e-05	-0.392554	-1.20942
18128565	rs35761890	1.45888e-10	-1.26811	-1.35243	3.16471e-10	-0.647012	-1.34291	1.66747e-05	-1.55874	-1.3618
18129219	rs4688911	2.48912e-10	-0.706975	-1.3793	3.01047e-10	-0.669932	-1.36996	2.98139e-05	-0.982403	-1.35706
18129387	rs115551171	3.15409e-10	-1.84951	-2.96935e-10	4.19745e-10	-1.70751	-2.96935e-10	4.88038e-05	-1.84663	-2.96935e-10
18129393	rs114566078	3.12866e-10	-1.8576	-2.96935e-10	4.11911e-10	-1.72635	-2.96935e-10	4.83935e-05	-1.85507	-2.96935e-10
18130444	rs79574092	3.06202e-10	-1.87913	-2.96935e-10	6.93505e-10	-1.2054	-2.96935e-10	4.69833e-05	-1.88464	-2.96935e-10
18130923	rs35891824	1.40075e-10	-1.29357	-1.36763	3.00309e-10	-0.683195	-1.35915	1.61407e-05	-1.57718	-1.37591
18131720	rs35600741	2.71413e-10	-0.690572	-1.30916	2.90543e-10	-0.778221	-1.29718	2.3289e-05	-1.26533	-1.32112
18132357	rs117840010	7.91146e-10	-1.65472e-10	-0.929895	9.19476e-10	-1.65472e-10	-0.923351	0.000118097	-1.65472e-10	-0.962925
18132473	rs150956334	3.05043e-10	-1.88293	-2.96935e-10	4.23213e-10	-1.69928	-2.96935e-10	5.12837e-05	-1.79706	-2.96935e-10
18133070	rs62240234	3.25684e-10	-0.997111	-0.820339	2.55168e-09	0.891467	-0.794113	6.40009e-05	-0.714802	-0.860734
18133162	rs183904781	8.18294e-10	-0.896157	-2.96935e-10	5.40939e-10	-1.45385	-2.96935e-10	7.78097e-05	-1.38017	-2.96935e-10
18133207	rs938180	2.52166e-10	-0.673755	-1.39953	3.04102e-10	-0.636197	-1.3936	3.00098e-05	-0.953297	-1.37961
18133292	rs938179	2.6972e-10	-0.602056	-1.40394	3.0899e-10	-0.615316	-1.39853	3.14022e-05	-0.901934	-1.38562
18133992	rs9854107	2.91773e-10	-0.519058	-1.40834	3.04625e-10	-0.624134	-1.40394	3.11421e-05	-0.904194	-1.39168
18134253	rs1355725	2.87909e-10	-0.569728	-1.371	3.37197e-10	-0.566415	-1.36007	3.29242e-05	-0.89322	-1.34701
18134665	rs68075942	1.41582e-10	-1.28698	-1.36352	3.11872e-10	-0.649818	-1.35475	1.63843e-05	-1.566	-1.37211
18135244	rs6796644	1.69937e-10	-1.0708	-1.39714	3.88141e-10	-0.379617	-1.40617	2.20141e-05	-1.24795	-1.3948
18135450	rs35703302	1.91419e-10	-1.00959	-1.33932	4.91242e-10	-0.221584	-1.32863	2.05181e-05	-1.36522	-1.34791
18135744	rs74559324	3.57713e-10	-1.72365	-2.96935e-10	3.57913e-10	-1.86686	-2.96935e-10	5.17361e-05	-1.78828	-2.96935e-10
18136751	rs115285291	6.95759e-10	-1.05837	-2.96935e-10	5.39449e-10	-1.45661	-2.96935e-10	0.000107631	-1.05572	-2.96935e-10
18138740	rs955673	2.87016e-10	-0.591034	-1.35281	3.28445e-10	-0.609806	-1.34298	2.26105e-05	-1.25536	-1.36066
18138849	rs115446750	3.09285e-10	-1.86911	-2.96935e-10	4.19815e-10	-1.70734	-2.96935e-10	4.92894e-05	-1.83673	-2.96935e-10
18139671	rs7637234	4.06014e-09	0.705595	-2.96935e-10	1.11019e-09	-0.734873	-2.96935e-10	0.000371962	0.184358	-2.96935e-10
18140116	rs4688910	1.90901e-10	-1.00916	-1.34247	4.31445e-10	-0.321127	-1.35889	2.51789e-05	-1.17002	-1.33841
18140512	rs12494443	3.07753e-10	-1.87408	-2.96935e-10	4.84206e-10	-1.56464	-2.96935e-10	5.3335e-05	-1.75784	-2.96935e-10
18141711	rs73028692	5.0644e-10	-1.37597	-2.96935e-10	5.77304e-10	-1.38879	-2.96935e-10	6.01305e-05	-1.63792	-2.96935e-10
18141962	rs17044269	8.23876e-10	-0.889358	-2.96935e-10	5.69276e-10	-1.40279	-2.96935e-10	0.000122165	-0.929064	-2.96935e-10
18142124	rs79332534	4.45072e-10	-1.50514	-2.96935e-10	4.97252e-10	-1.53806	-2.96935e-10	4.71284e-05	-1.88156	-2.96935e-10
18142762	rs148056190	4.82767e-10	-1.65472e-10	-1.42384	5.57901e-10	-1.65472e-10	-1.42297	7.45646e-05	-1.65472e-10	-1.42277
18143225	rs150554106	4.94902e-10	-1.39902	-2.96935e-10	4.99144e-10	-1.53426	-2.96935e-10	8.64631e-05	-1.27472	-2.96935e-10
18143358	rs1962544	1.8416e-10	-0.988012	-1.39956	2.37831e-10	-0.881864	-1.39373	2.29123e-05	-1.22237	-1.38039
18144394	rs35183899	3.86767e-10	-0.296126	-1.34943	3.44239e-10	-0.566439	-1.33938	2.90879e-05	-1.00664	-1.35747
18145064	rs7624278	9.2058e-11	-1.69447	-1.38649	1.55648e-10	-1.31092	-1.38864	1.37647e-05	-1.7238	-1.38853
18145478	rs2137561	1.17599e-09	0.651568	-1.18508	2.59687e-09	1.25267	-1.13777	7.63631e-05	-0.261289	-1.13764
18145585	rs73028693	7.42179e-09	1.3088	-2.96935e-10	1.79202e-08	2.04653	-2.96935e-10	0.00117625	1.33565	-2.96935e-10
18145952	rs6781501	1.66513e-10	-1.08489	-1.40342	3.64343e-10	-0.436799	-1.41226	2.18429e-05	-1.24864	-1.40192
18146686	rs4688909	5.3519e-10	-1.65472e-10	-1.32076	6.29953e-10	-1.65472e-10	-1.30151	8.26488e-05	-1.65472e-10	-1.31983
18146889	rs74917197	5.29561e-10	-1.65472e-10	-1.33133	6.22723e-10	-1.65472e-10	-1.31305	8.17755e-05	-1.65472e-10	-1.33046
18147273	rs9823781	1.97593e-10	-0.908457	-1.40871	2.3879e-10	-0.86753	-1.40404	2.35595e-05	-1.18192	-1.39298
18147598	rs10510483	2.00083e-10	-0.913801	-1.39085	3.86975e-10	-0.405215	-1.38358	1.96846e-05	-1.35756	-1.39704
18148270	rs6577615	1.67798e-10	-1.09562	-1.385	3.64978e-10	-0.45125	-1.39607	2.20662e-05	-1.2582	-1.38218
18148338	rs145353808	4.98291e-10	-1.65472e-10	-1.39219	5.7413e-10	-1.65472e-10	-1.3943	7.75826e-05	-1.65472e-10	-1.38309
18148417	rs6773622	1.92009e-10	-0.957224	-1.38861	2.98961e-10	-0.665248	-1.38159	1.8899e-05	-1.40125	-1.39408
18149144	rs1113786	1.75232e-09	1.06458	-1.19926	6.13544e-09	2.13038	-1.1557	0.000101653	0.0225866	-1.13545
18149444	rs117193620	4.89036e-10	-1.65472e-10	-1.41094	5.68825e-10	-1.65472e-10	-1.40358	7.54764e-05	-1.65472e-10	-1.41061
18150083	rs34476717	3.90303e-10	-0.296126	-1.34033	3.47587e-10	-0.566439	-1.3297	2.93394e-05	-1.00664	-1.34886
18150244	rs1355726	1.88073e-10	-0.954505	-1.41204	2.33693e-10	-0.885636	-1.40751	2.30738e-05	-1.19779	-1.39795
18150452	rs10212125	4.60554e-10	-0.110427	-1.36052	3.51505e-10	-0.533707	-1.35122	3.03733e-05	-0.952948	-1.36792
18150513	rs145431244	4.8125e-10	-1.42699	-2.96935e-10	4.87455e-10	-1.55796	-2.96935e-10	8.37904e-05	-1.30612	-2.96935e-10
18151011	rs188522010	4.9487e-10	-1.65472e-10	-1.39908	5.77055e-10	-1.65472e-10	-1.38922	7.63864e-05	-1.65472e-10	-1.39863
18152292	rs11924785	1.76073e-10	-1.00894	-1.42353	2.00124e-10	-1.02582	-1.4224	2.04042e-05	-1.29998	-1.41871
18152465	rs7625597	3.26636e-09	1.71074	-1.22268	5.64748e-09	2.07059	-1.17878	0.000153355	0.46073	-1.16241
18152497	rs34890275	1.7685e-10	-1.02799	-1.40008	2.17353e-10	-0.972934	-1.3927	2.17611e-05	-1.27018	-1.38413
18152950	rs4688908	3.2776e-09	1.71074	-1.21925	5.66891e-09	2.07059	-1.17499	0.000153956	0.46073	-1.1585
18152973	rs4688907	1.76802e-10	-1.0537	-1.37465	3.89551e-10	-0.394945	-1.38721	2.31537e-05	-1.2208	-1.37148
18153241	rs78819132	3.13519e-10	-1.85552	-2.96935e-10	3.55806e-10	-1.87277	-2.96935e-10	4.75041e-05	-1.87362	-2.96935e-10
18153497	rs79145338	5.41929e-10	-1.65472e-10	-1.30824	6.38577e-10	-1.65472e-10	-1.28791	8.36939e-05	-1.65472e-10	-1.30727
18153505	rs80128562	4.83461e-10	-1.65472e-10	-1.42241	5.58201e-10	-1.65472e-10	-1.42244	7.45283e-05	-1.65472e-10	-1.42326
18153830	rs78593477	3.43701e-10	-1.76361	-2.96935e-10	5.81326e-10	-1.38184	-2.96935e-10	5.30022e-05	-1.7641	-2.96935e-10
18154516	rs149252100	6.46762e-10	-1.1314	-2.96935e-10	4.8351e-10	-1.56608	-2.96935e-10	9.64036e-05	-1.16589	-2.96935e-10
18154519	rs9853258	5.85895e-09	2.16217	-1.08982	9.93627e-09	2.50812	-1.05133	0.000236418	0.751629	-1.02046
18155242	rs141036892	3.27451e-10	-1.81204	-2.96935e-10	3.5243e-10	-1.8823	-2.96935e-10	4.893e-05	-1.84404	-2.96935e-10
18157010	rs34202043	6.19693e-10	0.192249	-1.3664	4.96561e-10	-0.181261	-1.35819	3.77006e-05	-0.73678	-1.36798
18157322	rs4688906	5.52023e-10	0.0664544	-1.35624	5.24411e-10	-0.137525	-1.34735	3.81877e-05	-0.733971	-1.35795
18157325	rs78643534	4.83845e-10	-1.65472e-10	-1.42161	5.60001e-10	-1.65472e-10	-1.41922	7.58205e-05	-1.65472e-10	-1.40607
18157531	rs181631547	3.17691e-10	-1.8423	-2.96935e-10	3.65292e-10	-1.84646	-2.96935e-10	4.8047e-05	-1.86225	-2.96935e-10
18157722	rs2337705	2.33747e-10	-0.749721	-1.39942	2.88279e-10	-0.687322	-1.3959	2.42612e-05	-1.16004	-1.38552
18158662	rs4688905	3.20378e-09	1.76013	-1.29142	3.11697e-09	1.56699	-1.26953	0.000124708	0.346177	-1.25464
18158687	rs7632318	3.57799e-09	1.76013	-1.18095	3.53424e-09	1.56699	-1.14389	0.000140091	0.346177	-1.13832
18159816	rs4688904	5.83901e-10	0.13781	-1.37146	4.70139e-10	-0.230528	-1.3636	3.60287e-05	-0.777159	-1.37296
18160060	rs4688903	4.67423e-10	-0.065181	-1.39096	4.20131e-10	-0.321911	-1.38468	3.08531e-05	-0.913045	-1.39215
18160221	rs62238463	7.36117e-11	-1.88078	-1.42379	9.5657e-11	-1.76522	-1.42117	1.13845e-05	-1.88163	-1.42055
18160474	rs35396065	6.58552e-10	0.232572	-1.34591	6.44337e-10	0.0574526	-1.33639	4.5729e-05	-0.56396	-1.34774
18161730	rs116918082	4.93058e-10	-1.65472e-10	-1.40275	5.74236e-10	-1.65472e-10	-1.39411	7.64014e-05	-1.65472e-10	-1.39843
18162183	rs184865857	1.23598e-08	1.81883	-2.96935e-10	4.68609e-08	3.00778	-2.96935e-10	0.00268175	2.15979	-2.96935e-10
18162302	rs62238464	1.46611e-10	-1.4159	-1.1997	3.49414e-10	-0.700989	-1.18991	2.03165e-05	-1.49569	-1.22731
18162571	rs79848617	4.81321e-10	-1.42684	-2.96935e-10	1.28527e-09	-0.58843	-2.96935e-10	7.75827e-05	-1.38309	-2.96935e-10
18162767	rs79568031	4.37236e-10	-1.52291	-2.96935e-10	9.44682e-10	-0.896307	-2.96935e-10	7.08826e-05	-1.47341	-2.96935e-10
18163636	rs56175923	2.09847e-10	-0.889465	-1.36753	4.33342e-10	-0.315934	-1.35969	2.04667e-05	-1.34581	-1.36983
18164493	rs78831308	3.71021e-10	-1.68712	-2.96935e-10	1.01876e-09	-0.820811	-2.96935e-10	5.44962e-05	-1.7363	-2.96935e-10
18166949	rs66843148	2.57776e-10	-0.72021	-1.33108	5.1816e-10	-0.176155	-1.32071	2.56005e-05	-1.15874	-1.33308
18166993	rs150669483	5.00208e-10	-1.65472e-10	-1.38835	5.77434e-10	-1.65472e-10	-1.38856	7.65452e-05	-1.65472e-10	-1.39655
18167162	rs1398651	3.30081e-09	1.77772	-1.27918	1.98224e-08	3.40082	-1.25341	0.000166494	0.611357	-1.23083
18167824	rs112044241	3.24339e-10	-1.82159	-2.96935e-10	4.89449e-10	-1.55388	-2.96935e-10	4.97167e-05	-1.82809	-2.96935e-10
18168263	rs12492864	2.35174e-10	-0.720833	-1.42222	2.68458e-10	-0.731312	-1.42315	2.41861e-05	-1.12473	-1.42393
18168422	rs73030618	6.46427e-10	0.17214	-1.30406	7.97114e-10	0.226813	-1.29297	4.41384e-05	-0.639024	-1.30808
18168803	rs7627406	1.40208e-10	-1.33071	-1.32954	3.03709e-10	-0.692789	-1.3383	2.21237e-05	-1.28359	-1.3542
18168840	rs34598243	6.04526e-10	0.127312	-1.32625	7.06387e-10	0.129222	-1.31621	3.91795e-05	-0.736407	-1.32987
18168888	rs36093138	7.21152e-10	0.290139	-1.31267	6.9089e-10	0.0928007	-1.30198	4.16109e-05	-0.689532	-1.31654
18168923	rs73173513	1.23142e-10	-1.83627	-0.953776	1.40221e-10	-1.81512	-0.988813	1.80196e-05	-1.81788	-1.0251
18169116	rs73030625	4.0632e-10	-0.19409	-1.40215	3.97906e-10	-0.364295	-1.39665	3.31156e-05	-0.833754	-1.40068
18170656	rs34826560	2.48495e-10	-0.74489	-1.34306	4.80642e-10	-0.238499	-1.33353	2.25951e-05	-1.27222	-1.34448
18171006	rs1513210	2.90602e-10	-0.509307	-1.42211	3.79349e-10	-0.388523	-1.42018	2.8421e-05	-0.973647	-1.41366
18171480	rs13075031	2.46144e-10	-0.756882	-1.34058	4.75008e-10	-0.252916	-1.33091	2.24527e-05	-1.281	-1.34202
18171864	rs188320630	3.67124e-10	-1.69768	-2.96935e-10	4.43263e-10	-1.65299	-2.96935e-10	5.02551e-05	-1.81732	-2.96935e-10
18172162	rs142823837	3.57939e-10	-1.72302	-2.96935e-10	4.30891e-10	-1.6813	-2.96935e-10	4.95151e-05	-1.83216	-2.96935e-10
18174160	rs4688917	6.77292e-09	2.57549	-1.35818	1.20219e-08	2.98784	-1.34051	0.000273885	1.20309	-1.32481
18174390	rs144642915	4.88722e-10	-1.65472e-10	-1.41158	5.62373e-10	-1.65472e-10	-1.41499	7.62819e-05	-1.65472e-10	-1.4
18174417	rs77934011	7.15734e-10	-1.65472e-10	-1.03007	8.60018e-10	-1.65472e-10	-0.990202	0.00013195	-1.65472e-10	-0.852014
18174701	rs13071249	4.89236e-10	0.00571997	-1.41625	4.79517e-10	-0.162141	-1.41223	3.3114e-05	-0.826789	-1.40769
18174888	rs147606161	7.35795e-10	-1.00243	-2.96935e-10	9.33549e-10	-0.908162	-2.96935e-10	8.45262e-05	-1.29737	-2.96935e-10
18174948	rs140412271	5.43977e-10	-1.65472e-10	-1.30447	6.33745e-10	-1.65472e-10	-1.29551	8.3573e-05	-1.65472e-10	-1.30871
18175845	rs78673878	3.0455e-10	-1.88454	-2.96935e-10	3.52204e-10	-1.88294	-2.96935e-10	4.72991e-05	-1.87794	-2.96935e-10
18176692	rs34495945	5.10797e-10	0.0542002	-1.42161	3.88183e-10	-0.366476	-1.4192	3.35265e-05	-0.805923	-1.41618
18177029	rs13087654	7.58037e-10	0.369493	-1.34214	7.35412e-10	0.185832	-1.33256	4.65363e-05	-0.550633	-1.34357
18177308	rs6577620	5.4301e-10	0.109968	-1.41622	1.16827e-09	0.730955	-1.41483	6.05104e-05	-0.22452	-1.4071
18177604	rs67195754	7.33516e-10	0.33661	-1.34214	7.29033e-10	0.177119	-1.33256	4.58176e-05	-0.566198	-1.34357
18177764	rs67118788	7.34041e-10	0.33661	-1.34142	7.29584e-10	0.177119	-1.3318	4.58501e-05	-0.566198	-1.34286
18177804	rs66622491	7.38575e-10	0.354045	-1.3527	7.16545e-10	0.171028	-1.34374	4.5508e-05	-0.562511	-1.35403
18179512	rs139208708	8.37209e-10	-1.65472e-10	-0.873304	9.95234e-10	-1.65472e-10	-0.844177	0.000134325	-1.65472e-10	-0.83417
18179987	rs9828987	3.13671e-10	-0.43549	-1.41954	3.8578e-10	-0.375296	-1.41659	3.27932e-05	-0.835018	-1.40919
18181656	rs75108018	3.30095e-10	-1.804	-2.96935e-10	7.38194e-10	-1.14295	-2.96935e-10	4.77357e-05	-1.86875	-2.96935e-10
18181820	rs115735661	3.34672e-10	-1.79023	-2.96935e-10	5.25351e-10	-1.48309	-2.96935e-10	4.96157e-05	-1.83013	-2.96935e-10
18181852	rs73030641	2.96634e-09	0.391706	-2.96935e-10	1.32263e-08	1.7428	-2.96935e-10	0.000662949	0.762264	-2.96935e-10
18182652	rs74865469	8.68463e-11	-1.71778	-1.42146	1.70357e-10	-1.19121	-1.41804	1.52103e-05	-1.59734	-1.41512
18183706	rs79749658	7.75091e-11	-1.87912	-1.37386	8.99137e-11	-1.87515	-1.37316	1.17966e-05	-1.86782	-1.39881
18184788	rs75570957	7.96956e-10	-0.922578	-2.96935e-10	1.8434e-09	-0.227786	-2.96935e-10	0.000104306	-1.0871	-2.96935e-10
18184947	rs74513972	5.24555e-10	-1.65472e-10	-1.34083	6.15969e-10	-1.65472e-10	-1.32396	8.17983e-05	-1.65472e-10	-1.33018
18185965	rs138915134	3.1179e-10	-1.86105	-2.96935e-10	3.72404e-10	-1.82718	-2.96935e-10	4.76406e-05	-1.87075	-2.96935e-10
18186321	rs142822045	5.04443e-10	-1.65472e-10	-1.37992	5.77317e-10	-1.65472e-10	-1.38876	7.58015e-05	-1.65472e-10	-1.40632
18186326	rs17201097	1.14805e-09	-0.557558	-2.96935e-10	5.27237e-10	-1.47951	-2.96935e-10	0.000123276	-0.920009	-2.96935e-10
18186385	rs188012257	3.36617e-10	-1.78443	-2.96935e-10	4.0185e-10	-1.75108	-2.96935e-10	4.79625e-05	-1.86401	-2.96935e-10
18186472	rs78768144	5.46276e-10	-1.65472e-10	-1.30025	6.43751e-10	-1.65472e-10	-1.27984	8.53793e-05	-1.65472e-10	-1.28733
18186605	rs76412624	1.10941e-10	-1.73113	-1.16325	1.97056e-10	-1.28455	-1.17911	1.73274e-05	-1.67104	-1.2111
18186668	rs9310544	6.31839e-09	2.55507	-1.40723	1.3163e-08	3.13661	-1.39861	0.000292991	1.33429	-1.38859
18187878	rs13075055	3.55328e-10	-0.331786	-1.39855	3.67144e-10	-0.448305	-1.3931	3.07779e-05	-0.908291	-1.39935
18187951	rs78631503	5.44962e-10	-1.65472e-10	-1.30266	6.42079e-10	-1.65472e-10	-1.28244	8.51634e-05	-1.65472e-10	-1.28986
18188380	rs1464044	2.89756e-09	1.74531	-1.37706	4.90886e-09	2.11362	-1.36198	0.000165734	0.724312	-1.34836
18188397	rs79515547	3.74355e-10	-1.67817	-2.96935e-10	7.08729e-10	-1.18368	-2.96935e-10	6.18772e-05	-1.60928	-2.96935e-10
18189623	rs66569729	7.09043e-10	0.297815	-1.33728	5.57203e-10	-0.096804	-1.32742	4.60187e-05	-0.566637	-1.33875
18189937	rs13087112	1.36121e-09	-0.387247	-2.96935e-10	7.75569e-10	-1.09356	-2.96935e-10	0.000131039	-0.858941	-2.96935e-10
18190226	rs114665432	6.82001e-10	-1.07835	-2.96935e-10	2.23432e-09	-0.0354641	-2.96935e-10	0.000111478	-1.0206	-2.96935e-10
18190493	rs13060927	2.72032e-10	-0.663697	-1.33376	1.44404e-10	-1.45082	-1.32371	2.84102e-05	-1.05242	-1.33526
18191413	rs79079522	3.42832e-10	-1.76614	-2.96935e-10	8.21915e-10	-1.03552	-2.96935e-10	4.86429e-05	-1.84993	-2.96935e-10
18191491	rs116379449	5.98458e-10	-1.20902	-2.96935e-10	3.70457e-09	0.470167	-2.96935e-10	0.000213114	-0.372606	-2.96935e-10
18191634	rs79099953	5.29065e-10	-1.65472e-10	-1.33227	6.23124e-10	-1.65472e-10	-1.31241	8.3147e-05	-1.65472e-10	-1.31382
18191929	rs13067391	6.74932e-10	0.284528	-1.37329	5.31339e-10	-0.108828	-1.36293	4.40813e-05	-0.576958	-1.37144
18191956	rs138953447	6.17311e-10	-1.65472e-10	-1.17801	7.02463e-10	-1.65472e-10	-1.19256	9.32435e-05	-1.65472e-10	-1.19922
18192240	rs13071948	2.44835e-10	-0.721257	-1.38154	1.2514e-10	-1.54571	-1.37201	2.41891e-05	-1.16869	-1.37984
18192634	rs17044314	3.14333e-10	-1.85292	-2.96935e-10	6.22066e-10	-1.31411	-2.96935e-10	4.70023e-05	-1.88424	-2.96935e-10
18192988	rs6577621	1.05949e-08	3.08239	-1.41764	2.57189e-08	3.82181	-1.41398	0.000491351	1.8668	-1.40408
18193169	rs73030648	4.54017e-10	-0.129643	-1.3556	4.18095e-10	-0.366997	-1.34445	3.21316e-05	-0.931394	-1.3332
18193241	rs73030649	7.20647e-10	0.352952	-1.37618	4.80814e-10	-0.205731	-1.36594	4.31896e-05	-0.594987	-1.37385
18193365	rs111862187	3.13564e-10	-1.85537	-2.96935e-10	3.62735e-10	-1.85348	-2.96935e-10	4.8665e-05	-1.84947	-2.96935e-10
18193653	rs11713547	3.2318e-10	-1.82517	-2.96935e-10	6.90028e-10	-1.21042	-2.96935e-10	4.73315e-05	-1.87726	-2.96935e-10
18193884	rs1464045	2.20829e-10	-0.784417	-1.42157	3.15839e-10	-0.570971	-1.42095	2.52613e-05	-1.0923	-1.41286
18194186	rs79906136	1.42481e-09	-1.65472e-10	-0.341585	1.67537e-09	-1.65472e-10	-0.323366	0.000266265	-1.65472e-10	-0.149942
18194748	rs2337708	2.39651e-09	1.60174	-1.42335	2.1202e-09	1.33399	-1.42188	9.81568e-05	0.264288	-1.41216
18194852	rs13065273	5.68261e-10	0.163094	-1.42389	5.07731e-10	-0.0939831	-1.42322	3.65437e-05	-0.712681	-1.42325
18194989	rs1987170	3.37356e-10	-1.78224	-2.96935e-10	3.63671e-10	-1.85091	-2.96935e-10	5.0811e-05	-1.80632	-2.96935e-10
18195892	rs140443774	5.23197e-10	-1.65472e-10	-1.34342	6.07045e-10	-1.65472e-10	-1.33855	7.92104e-05	-1.65472e-10	-1.36233
18196527	rs66659472	6.81383e-10	0.323932	-1.40318	4.61816e-10	-0.214705	-1.39728	4.14726e-05	-0.608171	-1.40123
18197000	rs78431518	4.30625e-10	-1.53814	-2.96935e-10	1.09925e-09	-0.744776	-2.96935e-10	6.63396e-05	-1.53965	-2.96935e-10
18197008	rs9310545	1.41185e-09	1.02579	-1.37651	2.76406e-09	1.54121	-1.36391	7.50739e-05	-0.0824648	-1.3335
18197336	rs17273292	2.07036e-10	-0.861679	-1.4088	3.66155e-10	-0.440387	-1.40371	1.94694e-05	-1.35846	-1.40713
18197535	rs17273299	2.38846e-10	-0.713235	-1.41432	4.33553e-10	-0.26495	-1.41019	2.15609e-05	-1.25057	-1.41298
18198267	rs76609917	9.17709e-10	-1.65472e-10	-0.781498	1.03652e-09	-1.65472e-10	-0.803529	0.000145207	-1.65472e-10	-0.756275
18198414	rs76261860	1.01602e-10	-1.71718	-1.26513	1.83538e-10	-1.25727	-1.27746	1.60842e-05	-1.65465	-1.30195
18198700	rs112848325	3.25623e-10	-1.81764	-2.96935e-10	7.07372e-10	-1.1856	-2.96935e-10	4.74642e-05	-1.87446	-2.96935e-10
18198856	rs2089976	2.70343e-09	1.67735	-1.37845	2.53034e-09	1.45504	-1.36609	0.000114326	0.3408	-1.33618
18198879	rs75291277	3.62045e-10	-1.71161	-2.96935e-10	6.65557e-10	-1.24653	-2.96935e-10	5.95199e-05	-1.64812	-2.96935e-10
18199136	rs111859793	3.27157e-10	-1.81294	-2.96935e-10	7.18068e-10	-1.17059	-2.96935e-10	4.75536e-05	-1.87258	-2.96935e-10
18199257	rs11916652	3.5142e-09	1.86188	-1.30069	2.60962e-09	1.41102	-1.29121	0.000188057	0.753451	-1.25114
18199498	rs13072195	4.7826e-10	-0.0254969	-1.40773	4.42955e-10	-0.25063	-1.40306	3.25356e-05	-0.845699	-1.4064
18199602	rs73032517	3.93738e-10	-1.62769	-2.96935e-10	4.86906e-10	-1.55908	-2.96935e-10	5.8282e-05	-1.66914	-2.96935e-10
18200276	rs190705111	4.81161e-10	-1.42718	-2.96935e-10	5.94981e-10	-1.35863	-2.96935e-10	6.0536e-05	-1.6312	-2.96935e-10
18200346	rs1107268	1.99965e-10	-0.885459	-1.41978	3.03163e-10	-0.61285	-1.42004	2.3535e-05	-1.15201	-1.42394
18200981	rs148937280	2.11641e-09	0.0541007	-2.96935e-10	3.91985e-10	-1.77593	-2.96935e-10	0.000102845	-1.10121	-2.96935e-10
18201026	rs2002965	5.78964e-10	0.179923	-1.42206	8.19999e-10	0.382198	-1.42005	5.03335e-05	-0.397463	-1.4183
18201319	rs1108439	8.52797e-10	0.558876	-1.41373	1.16444e-09	0.723659	-1.41081	5.93717e-05	-0.242601	-1.40802
18201464	rs1108438	2.3202e-10	-1.45159	-0.704964	4.75496e-10	-0.843788	-0.73901	3.81502e-05	-1.54359	-0.549315
18201859	rs938182	2.19287e-08	3.63873	-1.24656	1.36881e-08	3.01603	-1.2389	0.0013985	2.67462	-1.1659
18202778	rs2003005	1.4776e-09	1.05667	-1.36187	3.48906e-10	-0.538694	-1.35366	0.000100362	0.21396	-1.33961
18203787	rs9852253	2.09802e-08	3.73776	-1.38981	3.87023e-08	4.2029	-1.3864	0.00115963	2.67162	-1.35019
18203815	rs9872084	8.45469e-11	-1.78613	-1.37995	1.74276e-10	-1.21724	-1.36928	1.37644e-05	-1.72264	-1.38971
18203974	rs34742900	4.36174e-10	-0.111424	-1.41391	7.05438e-10	0.221401	-1.40974	3.41041e-05	-0.802671	-1.40234
18204652	rs35228011	1.37079e-09	1.03664	-1.41688	7.65429e-10	0.306602	-1.41332	7.52415e-05	-0.0069082	-1.40682
18204931	rs115772218	8.69988e-10	-0.834898	-2.96935e-10	3.58571e-10	-1.86503	-2.96935e-10	6.10489e-05	-1.62276	-2.96935e-10
18205159	rs35115317	1.34628e-09	1.01789	-1.41617	7.53756e-10	0.290361	-1.41245	7.42007e-05	-0.0219399	-1.40572
18205483	rs13076354	1.15747e-10	-1.43719	-1.41479	1.11017e-10	-1.61998	-1.41749	1.60038e-05	-1.53905	-1.42256
18206165	rs2102623	9.71855e-11	-1.61684	-1.40992	9.761e-11	-1.75285	-1.41332	1.37348e-05	-1.69415	-1.42035
18206629	rs75933484	5.64384e-10	-1.26764	-2.96935e-10	4.22962e-10	-1.69987	-2.96935e-10	6.87322e-05	-1.50422	-2.96935e-10
18207338	rs146764993	4.9766e-10	-1.65472e-10	-1.39346	5.8446e-10	-1.65472e-10	-1.37647	7.65672e-05	-1.65472e-10	-1.39627
18207406	rs35098540	3.93377e-10	-0.208809	-1.4198	6.29614e-10	0.115146	-1.41719	3.13007e-05	-0.878441	-1.41235
18207634	rs34827863	4.18718e-10	-0.147047	-1.41913	6.74475e-10	0.182563	-1.41578	3.29117e-05	-0.830457	-1.41015
18207731	rs13068830	5.60115e-10	0.142453	-1.41769	9.25575e-10	0.497318	-1.41406	4.14147e-05	-0.6025	-1.4083
18208108	rs113892655	4.28911e-10	-1.54213	-2.96935e-10	7.63049e-10	-1.10983	-2.96935e-10	6.65181e-05	-1.53696	-2.96935e-10
18208551	rs116326122	2.35692e-09	0.161734	-2.96935e-10	3.79179e-10	-1.80915	-2.96935e-10	9.88789e-05	-1.14054	-2.96935e-10
18208616	rs9840569	1.29534e-10	-1.31563	-1.4238	3.10071e-10	-0.586457	-1.4239	2.12941e-05	-1.25482	-1.42118
18208950	rs76554881	3.13889e-10	-1.85434	-2.96935e-10	5.47276e-10	-1.4422	-2.96935e-10	6.91538e-05	-1.4981	-2.96935e-10
18209808	rs67054573	1.34371e-09	1.01591	-1.41609	9.89169e-10	0.562069	-1.41236	7.40295e-05	-0.0243621	-1.40561
18209912	rs79533983	4.82857e-10	-1.65472e-10	-1.42366	5.57363e-10	-1.65472e-10	-1.42394	7.44805e-05	-1.65472e-10	-1.4239
18210502	rs7647966	1.43811e-10	-1.43092	-1.20395	1.35498e-10	-1.61516	-1.22304	1.86984e-05	-1.53354	-1.27245
18211209	rs75449914	9.56038e-09	1.56201	-2.96935e-10	1.12137e-09	-0.724847	-2.96935e-10	0.000376451	0.196354	-2.96935e-10
18211326	rs13080765	1.52867e-09	1.14336	-1.41459	7.74286e-10	0.315331	-1.41055	7.61452e-05	0.0015508	-1.40334
18211527	rs67014662	1.17753e-10	-1.41186	-1.42293	1.12505e-10	-1.60042	-1.42373	1.63552e-05	-1.51675	-1.42314
18211706	rs187910396	5.40918e-10	-1.65472e-10	-1.31011	6.41458e-10	-1.65472e-10	-1.28341	8.79913e-05	-1.65472e-10	-1.2572
18212286	rs76502735	4.93779e-10	-1.65472e-10	-1.40129	5.75351e-10	-1.65472e-10	-1.39217	7.8119e-05	-1.65472e-10	-1.3762
18213286	rs34526476	1.18404e-10	-1.40542	-1.42385	1.13046e-10	-1.59542	-1.42394	1.64839e-05	-1.51106	-1.42099
18213426	rs13092771	1.46789e-09	1.10239	-1.41418	1.01014e-09	0.580744	-1.41006	7.54239e-05	-0.00856841	-1.40274
18214300	rs115204334	1.30349e-09	-1.65472e-10	-0.43058	1.6064e-09	-1.65472e-10	-0.365406	0.000241161	-1.65472e-10	-0.248968
18214301	rs7651672	7.1237e-10	-1.03478	-2.96935e-10	6.38506e-10	-1.28802	-2.96935e-10	8.91802e-05	-1.24378	-2.96935e-10
18215248	rs13061818	1.58808e-09	1.17703	-1.41013	8.19807e-10	0.367204	-1.40529	8.03726e-05	0.0491698	-1.39693
18215252	rs4688902	1.96828e-08	3.68443	-1.40031	4.1454e-08	4.28082	-1.39564	0.00113613	2.66447	-1.36353
18215299	rs149557795	4.27666e-10	-1.54504	-2.96935e-10	4.12931e-10	-1.72387	-2.96935e-10	5.43362e-05	-1.73924	-2.96935e-10
18217031	rs67392505	1.58655e-09	1.17703	-1.41109	8.18888e-10	0.367204	-1.40641	8.02639e-05	0.0491698	-1.39828
18217362	rs17273306	1.14067e-09	0.853354	-1.41736	6.16081e-10	0.090905	-1.41468	6.14461e-05	-0.206213	-1.41006
18217367	rs76650078	4.87381e-10	-1.65472e-10	-1.41433	5.66246e-10	-1.65472e-10	-1.40813	7.65586e-05	-1.65472e-10	-1.39638
18217572	rs62238471	6.37465e-10	-1.65472e-10	-1.14588	7.27275e-10	-1.65472e-10	-1.15785	0.000108615	-1.65472e-10	-1.04662
18217600	rs36087209	1.56072e-09	1.16061	-1.41109	7.89013e-10	0.330039	-1.40641	7.75809e-05	0.0151711	-1.39828
18217673	rs35051749	1.55709e-09	1.15781	-1.41061	8.05954e-10	0.350726	-1.40585	7.9101e-05	0.0339026	-1.39761
18217771	rs35171423	1.58731e-09	1.17703	-1.41061	8.19344e-10	0.367204	-1.40585	8.03179e-05	0.0491698	-1.39761
18219037	rs4688901	1.54851e-09	1.14057	-1.3989	8.0461e-10	0.33595	-1.39275	7.91765e-05	0.0202152	-1.38297
18220062	rs56718332	1.42866e-10	-1.40542	-1.23605	1.33699e-10	-1.59542	-1.25614	1.85582e-05	-1.51106	-1.30246
18221252	rs17201125	1.41055e-10	-1.29795	-1.35627	1.26569e-10	-1.54001	-1.36636	1.37804e-05	-1.7126	-1.39858
18222526	rs13072336	1.64754e-10	-1.29846	-1.20046	1.50699e-10	-1.51113	-1.22074	2.10189e-05	-1.416	-1.27301
18223018	rs151132894	1.128e-09	-1.65472e-10	-0.575181	1.33566e-09	-1.65472e-10	-0.549971	0.000231765	-1.65472e-10	-0.288709
18223442	rs13078687	3.86878e-09	2.0633	-1.40598	1.77566e-09	1.13529	-1.40052	0.000165383	0.765078	-1.39125
18224286	rs35630651	1.29892e-09	0.976494	-1.41059	6.90605e-10	0.195707	-1.4053	6.85646e-05	-0.109506	-1.39715
18226323	rs79020559	6.75006e-10	-1.08866	-2.96935e-10	5.33797e-10	-1.46714	-2.96935e-10	7.50566e-05	-1.41619	-2.96935e-10
18226695	rs1464046	4.38252e-10	-0.10038	-1.4202	7.08672e-10	0.233435	-1.4172	3.4069e-05	-0.79404	-1.41201
18227366	rs151077001	3.53237e-10	-1.73624	-2.96935e-10	3.67141e-10	-1.84141	-2.96935e-10	5.12553e-05	-1.79762	-2.96935e-10
18227421	rs9809856	4.86107e-09	2.30756	-1.42192	1.28876e-08	3.14039	-1.42352	0.00037326	1.60694	-1.4191
18228007	rs67917716	1.71187e-09	1.25258	-1.41061	8.74244e-10	0.432059	-1.40585	8.5296e-05	0.109305	-1.39761
18229101	rs117561836	4.82785e-10	-1.65472e-10	-1.42381	5.57804e-10	-1.65472e-10	-1.42315	7.45086e-05	-1.65472e-10	-1.42352
18229645	rs62238472	2.82822e-10	-0.717062	-1.2415	3.2453e-10	-0.746708	-1.21807	3.52193e-05	-1.00812	-1.16472
18230131	rs2001792	2.53595e-08	3.9587	-1.42117	5.35274e-09	2.25611	-1.4179	0.000932245	2.52482	-1.42166
18230231	rs79726557	4.84021e-10	-1.65472e-10	-1.42125	5.59851e-10	-1.65472e-10	-1.41948	7.48144e-05	-1.65472e-10	-1.41942
18230439	rs13068577	4.14769e-10	-0.23258	-1.34308	6.66515e-10	0.0891708	-1.33426	3.3674e-05	-0.896841	-1.32087
18231373	rs35407649	1.53698e-09	1.15781	-1.42361	7.94011e-10	0.350726	-1.42078	7.76946e-05	0.0339026	-1.41555
18232083	rs4688915	1.02819e-08	3.05224	-1.41747	5.82254e-08	4.63967	-1.41475	0.000683536	2.18336	-1.39051
18233716	rs12635123	1.23616e-08	3.23771	-1.41873	7.27646e-08	4.86447	-1.41664	0.000847807	2.40163	-1.39341
18234103	rs2337707	9.57077e-09	2.98275	-1.41966	5.36108e-08	4.55975	-1.4174	0.000638396	2.12031	-1.39578
18234144	rs13069372	2.20351e-10	-0.78531	-1.42285	3.448e-10	-0.483109	-1.42108	2.02066e-05	-1.31069	-1.41773
18234179	rs76505442	6.66115e-10	-1.65472e-10	-1.10192	7.84624e-10	-1.65472e-10	-1.08195	0.000137688	-1.65472e-10	-0.809445
18234558	rs1567761	1.14886e-08	3.15928	-1.41354	6.61472e-08	4.76263	-1.41015	0.000759639	2.28057	-1.38216
18234610	rs34648851	2.28544e-10	-0.748785	-1.42286	3.65278e-10	-0.425388	-1.42111	2.09517e-05	-1.27445	-1.41777
18235724	rs13076743	2.12231e-10	-0.822176	-1.42353	2.80084e-10	-0.689627	-1.42244	1.97604e-05	-1.33101	-1.41975
18236105	rs35709168	1.38676e-09	1.05154	-1.42019	7.72551e-10	0.319819	-1.41728	7.58264e-05	0.00650874	-1.4125
18237620	rs79185617	3.30212e-10	-1.80364	-2.96935e-10	4.93754e-10	-1.54512	-2.96935e-10	5.86962e-05	-1.66206	-2.96935e-10
18237790	rs12638097	7.67538e-08	5.05407	-1.40908	1.94715e-07	5.83781	-1.40568	0.00436177	4.01977	-1.37357
18238485	rs76907562	9.7072e-10	-1.65472e-10	-0.72534	1.15878e-09	-1.65472e-10	-0.692029	0.000167412	-1.65472e-10	-0.613978
18238983	rs118094698	4.91946e-10	-1.65472e-10	-1.40501	5.73067e-10	-1.65472e-10	-1.39615	7.76461e-05	-1.65472e-10	-1.38227
18239547	rs77316402	5.74628e-10	-1.65472e-10	-1.24965	6.53382e-10	-1.65472e-10	-1.26499	8.40282e-05	-1.65472e-10	-1.30328
18239585	rs2102622	4.94331e-10	-1.65472e-10	-1.40017	5.7361e-10	-1.65472e-10	-1.3952	7.67798e-05	-1.65472e-10	-1.39349
18239818	rs4311208	2.70307e-10	-0.637381	-1.36644	9.98253e-10	0.531877	-1.37303	4.81166e-05	-0.460295	-1.40051
18239951	rs66602518	1.66065e-10	-1.30411	-1.18689	1.42817e-10	-1.57439	-1.2112	2.0646e-05	-1.45187	-1.25505
18240610	rs7647968	8.09264e-08	5.09826	-1.40034	2.05954e-07	5.88443	-1.39618	0.00460586	4.06054	-1.35989
18240794	rs13433803	2.79215e-10	-0.605327	-1.36607	1.02942e-09	0.562276	-1.37268	4.9203e-05	-0.438204	-1.40028
18241384	rs34317977	1.63426e-10	-1.27527	-1.23175	1.39787e-10	-1.55321	-1.25382	2.03582e-05	-1.42692	-1.29404
18242041	rs13065693	1.65258e-10	-1.25392	-1.24195	1.40608e-10	-1.53742	-1.26376	2.05314e-05	-1.40838	-1.3041
18242185	rs7614057	2.77965e-07	6.23202	-1.30015	3.28031e-08	3.9369	-1.28578	0.00652823	4.27559	-1.22614
18242353	rs13434240	2.65464e-10	-0.619681	-1.40222	7.89986e-10	0.330309	-1.40545	4.69945e-05	-0.463587	-1.42082
18242568	rs115772828	5.08384e-10	-1.37214	-2.96935e-10	4.24286e-10	-1.69675	-2.96935e-10	5.62047e-05	-1.70543	-2.96935e-10
18242777	rs13086873	1.52494e-10	-1.25392	-1.32234	1.30746e-10	-1.53742	-1.33648	1.92665e-05	-1.40838	-1.36768
18245616	rs4333081	1.14257e-09	0.847458	-1.4098	8.73571e-10	0.431415	-1.40598	6.64808e-05	-0.137792	-1.39973
18245719	rs1849477	1.50148e-09	1.12289	-1.41206	9.92856e-10	0.560442	-1.40701	7.96176e-05	0.0433292	-1.40053
18246870	rs9817910	1.21751e-07	5.47992	-1.37357	2.63706e-07	6.10263	-1.36719	0.00631791	4.33224	-1.31553
18247284	rs66786561	1.72294e-10	-1.24647	-1.20771	1.46264e-10	-1.53188	-1.22986	2.12783e-05	-1.40191	-1.27484
18247966	rs958542	1.04381e-07	5.34328	-1.39086	2.19043e-07	5.93352	-1.38365	0.00527524	4.17939	-1.34305
18248222	rs76788778	7.34518e-10	-1.00416	-2.96935e-10	6.13394e-10	-1.32815	-2.96935e-10	8.34414e-05	-1.31029	-2.96935e-10
18248298	rs7619045	3.1358e-10	-0.457975	-1.39735	1.09922e-09	0.651228	-1.39603	5.66406e-05	-0.325963	-1.37175
18249576	rs117552927	6.67451e-10	-1.65472e-10	-1.09991	7.82847e-10	-1.65472e-10	-1.08422	9.67592e-05	-1.65472e-10	-1.16221
18249906	rs73032587	1.15795e-09	-0.548975	-2.96935e-10	2.25915e-09	-0.0244109	-2.96935e-10	0.000139144	-0.798921	-2.96935e-10
18249973	rs6779035	1.1718e-08	3.18395	-1.41845	5.58116e-08	4.59841	-1.41583	0.000702484	2.21216	-1.39198
18250018	rs74514188	4.84794e-10	-1.65472e-10	-1.41965	5.62028e-10	-1.65472e-10	-1.4156	7.56912e-05	-1.65472e-10	-1.40777
18250085	rs117423881	5.94922e-10	-1.65472e-10	-1.21495	6.95995e-10	-1.65472e-10	-1.20181	9.31943e-05	-1.65472e-10	-1.19975
18250434	rs146712054	5.07664e-10	-1.65472e-10	-1.37356	5.91618e-10	-1.65472e-10	-1.36429	7.80704e-05	-1.65472e-10	-1.37682
18250509	rs7618405	2.99642e-08	3.93742	-1.23304	3.88994e-09	1.7321	-1.2131	0.0011135	2.42419	-1.14336
18252149	rs2089977	3.04865e-10	-1.88351	-2.96935e-10	5.79435e-10	-1.3851	-2.96935e-10	4.70558e-05	-1.8831	-2.96935e-10
18252461	rs9310546	3.2215e-10	-0.42245	-1.40591	1.17689e-09	0.728397	-1.40492	5.92789e-05	-0.267405	-1.38477
18252481	rs149398456	2.76729e-09	-1.65472e-10	0.322247	3.07299e-09	-1.65472e-10	0.283252	0.000370279	-1.65472e-10	0.179823
18252632	rs12633473	2.99885e-10	-0.496826	-1.40315	1.02261e-09	0.585045	-1.40209	5.32316e-05	-0.379029	-1.38075
18252923	rs66993444	1.43163e-10	-1.21698	-1.42241	1.23524e-10	-1.50988	-1.42085	1.89766e-05	-1.37622	-1.41501
18253701	rs12636835	8.89128e-11	-1.87874	-1.23699	1.02384e-10	-1.86455	-1.25387	1.44069e-05	-1.8141	-1.25262
18253826	rs12636854	8.05798e-09	-1.65472e-10	1.39104	1.01202e-08	-1.65472e-10	1.47514	0.00124425	-1.65472e-10	1.39185
18254152	rs35413723	1.95732e-10	-1.23143	-1.0952	1.65202e-10	-1.52068	-1.1193	2.3844e-05	-1.38882	-1.17408
18254381	rs17403715	1.23556e-09	0.939827	-1.42392	9.12978e-10	0.492547	-1.42299	6.87632e-05	-0.0838099	-1.41996
18254427	rs7635176	3.0628e-10	-0.493262	-1.38562	8.62521e-10	0.401951	-1.38925	5.23678e-05	-0.365799	-1.41034
18254641	rs79425362	7.92559e-10	-0.928111	-2.96935e-10	1.39666e-09	-0.505318	-2.96935e-10	7.71676e-05	-1.38845	-2.96935e-10
18257217	rs9809410	8.24733e-08	5.12534	-1.40848	1.62061e-07	5.65297	-1.4044	0.00399079	3.92984	-1.37253
18257585	rs13060052	1.19268e-09	0.904278	-1.4237	8.82962e-10	0.459944	-1.42382	6.67002e-05	-0.112173	-1.42205
18258861	rs4688916	2.91082e-10	-0.509782	-1.41999	7.62984e-10	0.308653	-1.41857	4.86546e-05	-0.441594	-1.40809
18259222	rs13071572	1.19276e-09	0.904278	-1.42363	8.82927e-10	0.459944	-1.42386	6.66889e-05	-0.112173	-1.42222
18259998	rs34101648	7.77456e-10	-0.947351	-2.96935e-10	1.23448e-09	-0.62875	-2.96935e-10	7.61285e-05	-1.40201	-2.96935e-10
18260312	rs34770697	1.38355e-10	-1.24965	-1.42391	1.14556e-10	-1.58275	-1.42334	1.72306e-05	-1.46646	-1.42129
18260570	rs2337706	1.15349e-08	3.15731	-1.40756	4.86751e-08	4.44913	-1.40336	0.000639608	2.09728	-1.37086
18260609	rs35167016	1.62101e-10	-1.25392	-1.26124	1.3713e-10	-1.53742	-1.28881	2.0279e-05	-1.40838	-1.31647
18260804	rs80113430	4.9509e-10	-1.65472e-10	-1.39864	5.76748e-10	-1.65472e-10	-1.38975	7.81965e-05	-1.65472e-10	-1.37521
18261049	rs34449829	1.37796e-10	-1.25392	-1.42369	1.19821e-10	-1.53742	-1.42374	1.82434e-05	-1.40838	-1.42225
18261269	rs117891940	4.86927e-10	-1.65472e-10	-1.41526	5.65299e-10	-1.65472e-10	-1.4098	7.62992e-05	-1.65472e-10	-1.39977
18261521	rs6796378	2.97748e-10	-0.493162	-1.41397	7.84955e-10	0.329632	-1.41116	5.00439e-05	-0.424568	-1.39697
18262938	rs11916671	8.15216e-08	5.08883	-1.38359	1.69029e-07	5.66879	-1.37812	0.00422475	3.94652	-1.33224
18263272	rs9824915	1.17025e-09	0.884491	-1.42289	8.90682e-10	0.465522	-1.42069	6.74044e-05	-0.108155	-1.41557
18263885	rs114164890	3.05578e-10	-1.88117	-2.96935e-10	4.36742e-10	-1.66781	-2.96935e-10	4.75516e-05	-1.87262	-2.96935e-10
18264084	rs80237542	3.14385e-10	-1.85276	-2.96935e-10	4.19635e-10	-1.70777	-2.96935e-10	5.14828e-05	-1.79319	-2.96935e-10
18264186	rs34901970	1.21635e-09	0.922959	-1.42273	8.98505e-10	0.477074	-1.4235	6.75928e-05	-0.0972736	-1.42366
18266008	rs78155669	4.86603e-10	-1.65472e-10	-1.41593	5.63031e-10	-1.65472e-10	-1.41382	7.59423e-05	-1.65472e-10	-1.40446
18267116	rs13100742	1.42844e-10	-1.21776	-1.42387	1.18003e-10	-1.55268	-1.42377	1.8635e-05	-1.38665	-1.42274
18267517	rs28428587	1.17302e-10	-1.42159	-1.41704	1.13604e-10	-1.59427	-1.42017	1.68033e-05	-1.49052	-1.42234
18267772	rs118112789	8.52455e-10	-1.65472e-10	-0.855258	9.752e-10	-1.65472e-10	-0.864512	0.000131221	-1.65472e-10	-0.85755
18268543	rs73034316	1.14896e-09	0.867147	-1.42392	9.69108e-10	0.552864	-1.42364	7.20619e-05	-0.0356948	-1.42121
18268938	rs62238474	7.25152e-10	-1.017	-2.96935e-10	1.22401e-09	-0.637268	-2.96935e-10	0.000148254	-0.735508	-2.96935e-10
18269207	rs141366946	3.4082e-10	-1.77202	-2.96935e-10	3.542e-10	-1.87729	-2.96935e-10	4.84418e-05	-1.85407	-2.96935e-10
18269376	rs114567028	6.09888e-10	-1.1901	-2.96935e-10	3.84876e-10	-1.79423	-2.96935e-10	5.24342e-05	-1.77487	-2.96935e-10
18269775	rs76860349	8.85433e-10	-0.817301	-2.96935e-10	5.72999e-10	-1.39627	-2.96935e-10	0.000121864	-0.931531	-2.96935e-10
18270236	rs6577623	2.68403e-10	-0.593441	-1.41745	7.27779e-10	0.255173	-1.41233	4.55131e-05	-0.51735	-1.39908
18270440	rs7428920	7.6362e-10	-0.965307	-2.96935e-10	6.84642e-10	-1.21826	-2.96935e-10	0.000111818	-1.01756	-2.96935e-10
18270546	rs7430448	5.78989e-08	4.77651	-1.41344	1.1856e-07	5.34268	-1.40666	0.00308264	3.6792	-1.3801
18271059	rs13092526	2.0668e-09	1.45223	-1.42185	9.59676e-10	0.540636	-1.4212	0.000103344	0.324631	-1.42101
18271910	rs56267653	7.17534e-10	-1.02756	-2.96935e-10	1.15907e-09	-0.691782	-2.96935e-10	7.307e-05	-1.44302	-2.96935e-10
18273006	rs34806415	2.04428e-10	-0.863786	-1.41938	1.44173e-10	-1.35881	-1.41733	2.34618e-05	-1.1672	-1.41186
18273055	rs7433326	1.34003e-08	3.32074	-1.42109	3.8057e-08	4.21691	-1.41723	0.00065707	2.15231	-1.39895
18273056	rs34931871	1.65283e-10	-1.26204	-1.23368	1.35873e-10	-1.5837	-1.25173	2.05585e-05	-1.42481	-1.28635
18273304	rs13062707	3.15935e-10	-0.87958	-0.968262	3.81378e-10	-0.835059	-0.968305	4.43453e-05	-1.0795	-0.862929
18273585	rs78342950	4.92908e-10	-1.65472e-10	-1.40306	5.71023e-10	-1.65472e-10	-1.39973	7.73513e-05	-1.65472e-10	-1.38608
18274113	rs7433389	2.67603e-10	-0.664294	-1.34958	6.61682e-10	0.111188	-1.36356	4.10168e-05	-0.632152	-1.3883
18274218	rs7432657	2.6627e-10	-0.595746	-1.42312	6.81515e-10	0.198589	-1.42143	4.28289e-05	-0.56272	-1.4145
18274236	rs73034334	1.19416e-09	-0.518178	-2.96935e-10	2.15197e-09	-0.0730157	-2.96935e-10	0.000147227	-0.742458	-2.96935e-10
18274532	rs7433472	7.09073e-08	4.98951	-1.42376	1.2209e-07	5.38754	-1.42219	0.00311401	3.71924	-1.41001
18274537	rs7433474	6.79866e-08	4.94569	-1.422	1.17119e-07	5.34247	-1.41867	0.00301782	3.67968	-1.40182
18275243	rs9860554	1.18762e-09	0.7812	-1.30487	7.26503e-10	0.153057	-1.31197	7.00323e-05	-0.166228	-1.31925
18275420	rs35642807	5.03586e-10	-1.38162	-2.96935e-10	8.40413e-10	-1.01326	-2.96935e-10	5.8152e-05	-1.67137	-2.96935e-10
18276524	rs78727917	4.87456e-10	-1.65472e-10	-1.41418	5.65333e-10	-1.65472e-10	-1.40974	7.50349e-05	-1.65472e-10	-1.41648
18276982	rs7431303	4.94071e-10	-1.65472e-10	-1.4007	5.72472e-10	-1.65472e-10	-1.39719	7.75956e-05	-1.65472e-10	-1.38292
18277134	rs7431321	1.82838e-08	3.6067	-1.3963	6.64363e-08	4.74179	-1.38495	0.00102431	2.54605	-1.34871
18277302	rs113093394	3.05331e-10	-1.88198	-2.96935e-10	5.36995e-10	-1.46117	-2.96935e-10	4.72289e-05	-1.87943	-2.96935e-10
18277362	rs77185143	5.97217e-10	-1.2111	-2.96935e-10	3.94191e-10	-1.77032	-2.96935e-10	5.10572e-05	-1.80149	-2.96935e-10
18277488	rs4073221	5.50881e-10	0.128428	-1.42029	5.58485e-10	-0.000299097	-1.42163	3.9612e-05	-0.631534	-1.42377
18277909	rs4074941	5.42197e-10	0.112316	-1.42006	5.49945e-10	-0.0158866	-1.42145	3.91139e-05	-0.644239	-1.42372
18277948	rs7430332	1.09751e-07	5.40605	-1.40346	1.54174e-07	5.59223	-1.39355	0.00494603	4.13277	-1.36086
18278139	rs55956933	1.41105e-10	-1.23219	-1.42169	1.16889e-10	-1.56284	-1.42309	1.83823e-05	-1.39911	-1.42394
18278190	rs75521397	7.57476e-10	-0.973386	-2.96935e-10	6.79951e-10	-1.22513	-2.96935e-10	0.000110944	-1.02541	-2.96935e-10
18279129	rs115678940	9.16479e-10	-0.782839	-2.96935e-10	1.61625e-09	-0.359289	-2.96935e-10	0.000193697	-0.468138	-2.96935e-10
18279461	rs67148103	1.34481e-10	-1.28861	-1.41335	2.34069e-10	-0.875802	-1.41574	1.47384e-05	-1.62313	-1.42085
18279526	rs35161320	4.93221e-10	-1.40242	-2.96935e-10	8.30035e-10	-1.02569	-2.96935e-10	5.67099e-05	-1.69648	-2.96935e-10
18280276	rs66479003	5.4977e-10	0.12572	-1.4196	5.69516e-10	0.018705	-1.42107	4.02029e-05	-0.6169	-1.42359
18280634	rs550210231	4.92788e-10	-1.65472e-10	-1.4033	5.75782e-10	-1.65472e-10	-1.39143	7.92632e-05	-1.65472e-10	-1.36166
18280998	rs4129798	3.40096e-10	-0.351114	-1.42304	8.19771e-10	0.385765	-1.42389	5.41612e-05	-0.3201	-1.42237
18281071	rs7371812	5.50041e-10	0.12572	-1.41911	5.69745e-10	0.018705	-1.42067	4.02089e-05	-0.6169	-1.42345
18281446	rs67878364	5.57826e-10	0.140268	-1.4196	5.77635e-10	0.0328612	-1.42107	4.06703e-05	-0.605342	-1.42359
18282459	rs35274326	5.66952e-10	0.156496	-1.4196	5.8683e-10	0.0486534	-1.42107	4.11985e-05	-0.592437	-1.42359
18282571	rs146382001	4.73428e-09	-1.65472e-10	0.859206	5.26404e-09	-1.65472e-10	0.821499	0.00089804	-1.65472e-10	1.06578
18282574	rs62238493	2.07572e-07	5.77635	-1.13649	5.30426e-09	1.98719	-1.15808	0.00491401	3.819	-1.05359
18282697	rs35535393	1.99457e-10	-1.18685	-1.12093	1.59278e-10	-1.53077	-1.14573	2.42034e-05	-1.35989	-1.18804
18282821	rs35846759	1.79801e-09	-0.108943	-2.96935e-10	1.87755e-09	-0.209431	-2.96935e-10	0.000138752	-0.801749	-2.96935e-10
18284066	rs183152638	4.85745e-10	-1.65472e-10	-1.41769	5.61908e-10	-1.65472e-10	-1.41582	7.5729e-05	-1.65472e-10	-1.40727
18284665	rs115416305	6.3458e-10	-1.15042	-2.96935e-10	3.78162e-10	-1.81183	-2.96935e-10	8.44031e-05	-1.29883	-2.96935e-10
18284731	rs34741569	1.32038e-10	-1.30771	-1.41257	2.31918e-10	-0.88572	-1.41505	1.46636e-05	-1.62864	-1.42042
18284981	rs66790792	1.33328e-10	-1.29839	-1.41218	2.34861e-10	-0.87346	-1.4147	1.47585e-05	-1.62242	-1.4202
18285735	rs114106809	3.04896e-10	-1.88341	-2.96935e-10	3.53156e-10	-1.88025	-2.96935e-10	4.75237e-05	-1.87321	-2.96935e-10
18286103	rs114777074	4.58339e-10	-1.47577	-2.96935e-10	3.55017e-10	-1.87499	-2.96935e-10	5.31653e-05	-1.76103	-2.96935e-10
18287212	rs112638926	3.05247e-10	-1.88226	-2.96935e-10	5.9213e-10	-1.36343	-2.96935e-10	4.70105e-05	-1.88406	-2.96935e-10
18287738	rs28563064	1.9704e-10	-1.1798	-1.14017	1.57447e-10	-1.52574	-1.16232	2.39321e-05	-1.35378	-1.20544
18287750	rs76596776	4.91658e-10	-1.65472e-10	-1.40559	5.69844e-10	-1.65472e-10	-1.40179	7.70804e-05	-1.65472e-10	-1.38959
18287755	rs76089606	4.91658e-10	-1.65472e-10	-1.40559	5.69844e-10	-1.65472e-10	-1.40179	7.70804e-05	-1.65472e-10	-1.38959
18287835	rs28473572	1.49216e-10	-1.1798	-1.41818	1.21633e-10	-1.52574	-1.4204	1.92499e-05	-1.35378	-1.42315
18288311	rs13078233	2.40951e-10	-0.695329	-1.42346	2.95054e-10	-0.636395	-1.4236	2.07234e-05	-1.27945	-1.42372
18288343	rs34712810	1.30354e-10	-1.31696	-1.41616	2.28317e-10	-0.897903	-1.41852	1.4547e-05	-1.63479	-1.42226
18288393	rs79755506	1.2628e-09	-0.462289	-2.96935e-10	7.37238e-10	-1.14424	-2.96935e-10	0.000231232	-0.291012	-2.96935e-10
18288424	rs34591568	1.24674e-10	-1.36119	-1.41648	2.15264e-10	-0.956503	-1.41878	1.41285e-05	-1.66383	-1.42241
18288924	rs74737527	3.59353e-10	-1.71907	-2.96935e-10	6.08778e-10	-1.3357	-2.96935e-10	8.08117e-05	-1.34231	-2.96935e-10
18289067	rs73034368	7.73404e-10	-0.952576	-2.96935e-10	1.29685e-09	-0.579464	-2.96935e-10	9.93228e-05	-1.13606	-2.96935e-10
18289095	rs75237561	4.98421e-10	-1.39193	-2.96935e-10	4.19264e-10	-1.70865	-2.96935e-10	5.55552e-05	-1.71706	-2.96935e-10
18289404	rs9831811	1.90357e-10	-1.19465	-1.15983	1.52611e-10	-1.53631	-1.18295	2.31949e-05	-1.36665	-1.22385
18289523	rs9869212	1.89013e-10	-1.19465	-1.16692	1.51581e-10	-1.53631	-1.18972	2.30524e-05	-1.36665	-1.23002
18289750	rs35320569	1.34914e-10	-1.28046	-1.41828	2.39113e-10	-0.849958	-1.42026	1.48931e-05	-1.61038	-1.42315
18290110	rs76897487	4.93178e-10	-1.65472e-10	-1.40251	5.71774e-10	-1.65472e-10	-1.39841	7.74033e-05	-1.65472e-10	-1.38541
18290161	rs13101001	1.72872e-10	-1.2694	-1.18143	1.42e-10	-1.5888	-1.20252	2.14279e-05	-1.43113	-1.23861
18290188	rs35110494	1.35792e-10	-1.28046	-1.41179	2.40425e-10	-0.849958	-1.41479	1.49407e-05	-1.61038	-1.41997
18290533	rs9828823	1.42231e-08	2.81223	-0.852989	5.33904e-08	3.99199	-0.85376	0.000650481	1.477	-0.733722
18291793	rs13065016	4.92634e-10	-1.40361	-2.96935e-10	8.40396e-10	-1.01328	-2.96935e-10	5.7018e-05	-1.69107	-2.96935e-10
18292790	rs59074075	6.75588e-10	-0.372	-0.715795	2.00939e-09	0.581846	-0.723415	0.000102206	-0.526249	-0.581195
18292840	rs67459788	2.37178e-10	-0.711141	-1.42343	3.00756e-10	-0.617895	-1.42296	2.09818e-05	-1.2675	-1.42328
18293288	rs7430695	1.26369e-10	-1.34598	-1.4182	1.08402e-10	-1.64113	-1.42018	1.66905e-05	-1.49652	-1.42307
18293762	rs7373456	1.18772e-08	2.64165	-0.862654	3.99583e-08	3.71405	-0.86561	0.000528311	1.27013	-0.734884
18293846	rs12494565	4.262e-10	-1.54847	-2.96935e-10	4.1847e-10	-1.71055	-2.96935e-10	5.51251e-05	-1.72483	-2.96935e-10
18293896	rs138414660	8.70044e-10	-1.65472e-10	-0.834834	1.00084e-09	-1.65472e-10	-0.838556	0.000134645	-1.65472e-10	-0.831791
18293934	rs34059277	4.92634e-10	-1.40361	-2.96935e-10	8.40396e-10	-1.01328	-2.96935e-10	5.7018e-05	-1.69107	-2.96935e-10
18294022	rs7373842	1.24069e-10	-1.36234	-1.4202	2.07574e-10	-0.990805	-1.42086	1.38696e-05	-1.68097	-1.42377
18294742	rs9830505	2.6644e-10	-0.594293	-1.42394	3.29666e-10	-0.525177	-1.4239	2.30858e-05	-1.1713	-1.42391
18294897	rs13063618	1.35664e-10	-1.27091	-1.42229	2.41486e-10	-0.837478	-1.42287	1.49786e-05	-1.60394	-1.42388
18295064	rs56058600	4.92634e-10	-1.40361	-2.96935e-10	8.40396e-10	-1.01328	-2.96935e-10	5.7018e-05	-1.69107	-2.96935e-10
18295217	rs6778065	1.80813e-08	2.76895	-0.569695	6.83645e-08	3.96805	-0.582592	0.000882148	1.45673	-0.408809
18295905	rs6577625	4.90132e-10	-0.458394	-0.95031	1.31085e-09	0.374773	-0.943494	6.82097e-05	-0.678787	-0.833061
18296108	rs149763503	4.96744e-10	-1.65472e-10	-1.3953	5.74844e-10	-1.65472e-10	-1.39306	7.81934e-05	-1.65472e-10	-1.37525
18296884	rs67595197	1.33283e-10	-1.29839	-1.41251	2.34992e-10	-0.87346	-1.41414	1.47535e-05	-1.62242	-1.42054
18297006	rs75855638	4.88555e-10	-1.65472e-10	-1.41193	5.64929e-10	-1.65472e-10	-1.41046	7.64342e-05	-1.65472e-10	-1.398
18297266	rs115270079	6.1719e-10	-1.1782	-2.96935e-10	5.46313e-10	-1.44396	-2.96935e-10	0.000109628	-1.03734	-2.96935e-10
18297289	rs7372790	1.33693e-10	-1.28993	-1.4179	2.36523e-10	-0.862362	-1.41875	1.48007e-05	-1.61675	-1.42301
18297522	rs7373125	1.35703e-10	-1.28046	-1.41245	2.40705e-10	-0.849958	-1.41363	1.49351e-05	-1.61038	-1.42034
18297861	rs79712335	9.61538e-10	-1.65472e-10	-0.734844	1.09599e-09	-1.65472e-10	-0.747744	0.000163436	-1.65472e-10	-0.638015
18298126	rs13063533	1.35461e-10	-1.28046	-1.41424	2.40299e-10	-0.849958	-1.41531	1.49207e-05	-1.61038	-1.42131
18298889	rs7373213	1.35461e-10	-1.28046	-1.41424	2.40299e-10	-0.849958	-1.41531	1.49207e-05	-1.61038	-1.42131
18298997	rs34250583	1.44175e-10	-1.2101	-1.42225	1.18702e-10	-1.54727	-1.42327	1.87365e-05	-1.38003	-1.42394
18299223	rs150289326	7.54566e-10	-1.65472e-10	-0.977236	9.10742e-10	-1.65472e-10	-0.932895	0.000128167	-1.65472e-10	-0.881099
18299281	rs117502685	7.44415e-10	-1.65472e-10	-0.99078	8.97896e-10	-1.65472e-10	-0.9471	0.000126266	-1.65472e-10	-0.89604
18299324	rs13092699	2.40991e-10	-0.695442	-1.42318	3.05531e-10	-0.601587	-1.42352	2.12218e-05	-1.2561	-1.42331
18299725	rs13093440	3.63802e-10	-0.283198	-1.42357	4.07973e-10	-0.312708	-1.42325	2.85938e-05	-0.957775	-1.42347
18300169	rs67807133	1.60026e-10	-1.10946	-1.41859	1.28218e-10	-1.47507	-1.41836	2.061e-05	-1.29251	-1.41615
18300234	rs34418984	1.48736e-10	-1.1798	-1.4214	1.21338e-10	-1.52574	-1.42283	1.9236e-05	-1.35378	-1.42387
18300620	rs9834345	1.85264e-08	2.95964	-0.73607	7.15578e-08	4.18167	-0.750563	0.000861662	1.61861	-0.594185
18301031	rs11719641	5.89137e-10	-1.22472	-2.96935e-10	1.62725e-09	-0.352508	-2.96935e-10	0.000163645	-0.636736	-2.96935e-10
18301653	rs35525216	1.40849e-10	-1.23219	-1.4235	1.16791e-10	-1.56284	-1.42393	1.83951e-05	-1.39911	-1.42324
18302533	rs13079156	2.61038e-10	-0.616989	-1.42172	3.3208e-10	-0.520146	-1.42163	2.25144e-05	-1.19872	-1.42156
18302624	rs9845097	1.00013e-08	2.43119	-0.824101	5.03945e-08	3.91811	-0.837625	0.000532116	1.24011	-0.697683
18303361	rs13084787	2.65177e-10	-0.600666	-1.42232	3.3759e-10	-0.503212	-1.42211	2.27716e-05	-1.1867	-1.42222
18303505	rs12714954	3.87144e-10	-0.222252	-1.42233	4.63638e-10	-0.185926	-1.42213	2.9326e-05	-0.933722	-1.42224
18304698	rs13091605	1.36691e-08	2.95063	-1.03111	5.24002e-08	4.15164	-1.03213	0.000603098	1.5903	-0.922657
18305466	rs9860733	1.94408e-10	-0.911797	-1.42163	1.49357e-10	-1.31783	-1.42298	2.60058e-05	-1.05221	-1.4239
18305514	rs116216974	3.04732e-10	-1.88395	-2.96935e-10	3.51613e-10	-1.88462	-2.96935e-10	4.70797e-05	-1.88259	-2.96935e-10
18305698	rs7648073	3.09306e-10	-1.86905	-2.96935e-10	4.22757e-10	-1.70036	-2.96935e-10	5.0448e-05	-1.81349	-2.96935e-10
18305719	rs66497815	4.96844e-10	-1.3951	-2.96935e-10	8.50065e-10	-1.00184	-2.96935e-10	5.73274e-05	-1.68566	-2.96935e-10
18305942	rs114222445	8.05625e-10	-0.91176	-2.96935e-10	5.70871e-10	-1.39999	-2.96935e-10	0.000110283	-1.03138	-2.96935e-10
18305996	rs9865306	1.22008e-08	2.66383	-0.857943	6.27118e-08	4.16807	-0.868924	0.000614611	1.41858	-0.732022
18306447	rs111890928	6.43813e-10	-1.13597	-2.96935e-10	4.51145e-10	-1.63537	-2.96935e-10	7.21917e-05	-1.45511	-2.96935e-10
18306892	rs34904734	1.33497e-10	-1.29839	-1.41091	2.35124e-10	-0.87346	-1.41358	1.47722e-05	-1.62242	-1.41927
18307130	rs6577626	5.53651e-10	-0.462144	-0.824699	1.53741e-09	0.421277	-0.830577	7.90969e-05	-0.683354	-0.680406
18307352	rs35445778	1.77841e-10	-0.998672	-1.42382	1.39798e-10	-1.38366	-1.42329	2.40797e-05	-1.13242	-1.42065
18307712	rs13066958	5.05487e-10	-1.37786	-2.96935e-10	8.69936e-10	-0.978735	-2.96935e-10	5.79643e-05	-1.67461	-2.96935e-10
18307826	rs13087192	5.05487e-10	-1.37786	-2.96935e-10	8.69936e-10	-0.978735	-2.96935e-10	5.79643e-05	-1.67461	-2.96935e-10
18308095	rs13071665	1.38698e-10	-1.25257	-1.41851	2.47997e-10	-0.813557	-1.42018	1.51771e-05	-1.59149	-1.42316
18308311	rs9876469	3.38915e-10	-0.356485	-1.42114	4.46885e-10	-0.224277	-1.42058	2.86873e-05	-0.957593	-1.42039
18308436	rs7432753	5.17355e-10	-0.462144	-0.892504	1.43376e-09	0.421277	-0.900378	7.29646e-05	-0.683354	-0.761106
18308470	rs75988713	5.06665e-10	-1.65472e-10	-1.37553	5.8649e-10	-1.65472e-10	-1.373	7.78921e-05	-1.65472e-10	-1.37911
18308478	rs9820982	3.56685e-10	-0.304675	-1.42185	4.71163e-10	-0.17029	-1.42166	2.98456e-05	-0.917144	-1.42125
18310076	rs114870469	8.81998e-10	-0.821189	-2.96935e-10	4.38516e-10	-1.66376	-2.96935e-10	0.000128906	-0.875352	-2.96935e-10
18310505	rs12714955	2.6105e-08	3.20268	-0.636178	1.01556e-07	4.43289	-0.651687	0.00114908	1.80447	-0.492186
18310727	rs56330430	2.03078e-10	-0.876069	-1.41372	1.54539e-10	-1.29049	-1.41622	2.69756e-05	-1.01914	-1.42036
18311376	rs13101165	1.3645e-10	-1.27091	-1.41651	2.42468e-10	-0.837478	-1.41881	1.50004e-05	-1.60394	-1.42242
18311412	rs7641175	5.1118e-08	4.30239	-1.06387	4.41641e-09	1.6698	-1.02387	0.00158653	2.58249	-0.947625
18311575	rs9310547	5.27508e-10	-0.426673	-0.908541	1.47382e-09	0.466378	-0.917918	7.28866e-05	-0.650739	-0.794789
18312342	rs13084812	2.76861e-10	-0.556596	-1.42327	3.61651e-10	-0.433161	-1.42331	2.45125e-05	-1.1119	-1.42335
18312460	rs34084501	1.73205e-10	-1.03209	-1.41681	1.36889e-10	-1.40872	-1.41927	2.33119e-05	-1.16319	-1.42228
18313624	rs9837205	1.8523e-08	3.10196	-0.878574	7.06784e-08	4.29945	-0.880712	0.000872356	1.77178	-0.735013
18314270	rs75155400	8.37617e-11	-1.82481	-1.35059	9.24287e-11	-1.85581	-1.3649	1.41132e-05	-1.73085	-1.35647
18314866	rs7653460	1.72184e-10	-1.03209	-1.42272	1.36294e-10	-1.40872	-1.42362	2.32745e-05	-1.16319	-1.42389
18315046	rs117518019	5.20192e-10	-1.65472e-10	-1.34918	6.0062e-10	-1.65472e-10	-1.34919	7.83921e-05	-1.65472e-10	-1.37271
18316117	rs35441238	1.2148e-10	-1.38078	-1.42285	2.02853e-10	-1.01108	-1.4236	1.37022e-05	-1.69314	-1.42374
18316389	rs12714956	2.76e-10	-0.559221	-1.42376	3.49016e-10	-0.468229	-1.42381	2.37759e-05	-1.14188	-1.42388
18316876	rs114376431	3.04549e-10	-1.88455	-2.96935e-10	3.52198e-10	-1.88296	-2.96935e-10	4.72975e-05	-1.87798	-2.96935e-10
18317292	rs73036342	1.91124e-10	-0.928964	-1.42149	1.47435e-10	-1.33092	-1.42285	2.55957e-05	-1.06809	-1.42393
18317991	rs35775134	2.46931e-10	-0.670438	-1.42383	3.11105e-10	-0.583283	-1.42374	2.18943e-05	-1.22452	-1.42368
18318129	rs7427439	1.12563e-08	3.0129	-1.28759	3.60511e-09	1.70587	-1.26292	0.000352062	1.34452	-1.21515
18318327	rs4128294	1.18298e-10	-1.40646	-1.42371	1.96022e-10	-1.04499	-1.42393	1.34987e-05	-1.70884	-1.423
18318863	rs34630061	1.16461e-10	-1.42238	-1.42344	1.91934e-10	-1.06612	-1.42388	1.33656e-05	-1.71843	-1.42332
18318867	rs7649246	1.66144e-10	-1.06695	-1.42357	1.32947e-10	-1.43467	-1.42254	2.2639e-05	-1.19522	-1.41954
18319355	rs116054111	3.64988e-10	-1.70351	-2.96935e-10	3.62635e-10	-1.85376	-2.96935e-10	5.03973e-05	-1.8145	-2.96935e-10
18319785	rs7428577	2.46904e-10	-0.670438	-1.42394	3.11044e-10	-0.583283	-1.42394	2.18887e-05	-1.22452	-1.42394
18319849	rs7427748	2.52001e-10	-0.650966	-1.42298	3.29014e-10	-0.52834	-1.42271	2.29001e-05	-1.18047	-1.42282
18320138	rs79271887	2.48299e-10	-0.8043	-1.28444	1.92454e-10	-1.19344	-1.29386	1.96797e-05	-1.388	-1.36685
18320282	rs75600480	3.04733e-10	-1.88394	-2.96935e-10	3.51613e-10	-1.88462	-2.96935e-10	4.70795e-05	-1.8826	-2.96935e-10
18320922	rs7426729	1.20321e-10	-1.38942	-1.4238	2.00489e-10	-1.02246	-1.42394	1.36427e-05	-1.69845	-1.42279
18321125	rs7429106	1.23403e-10	-1.36417	-1.42375	2.0726e-10	-0.989243	-1.42394	1.38554e-05	-1.68284	-1.42291
18321317	rs13064300	2.50959e-10	-0.654626	-1.42346	3.16265e-10	-0.566915	-1.42366	2.21497e-05	-1.21285	-1.42376
18321666	rs76676369	5.02105e-10	-1.65472e-10	-1.38457	5.82376e-10	-1.65472e-10	-1.38004	7.91591e-05	-1.65472e-10	-1.36297
18321866	rs12486321	6.23376e-10	-0.392964	-0.775264	1.6815e-09	0.462971	-0.782682	8.40688e-05	-0.652826	-0.649973
18322173	rs73036354	4.33306e-10	-1.53193	-2.96935e-10	1.11578e-09	-0.729843	-2.96935e-10	7.16249e-05	-1.46299	-2.96935e-10
18323115	rs34078971	1.20453e-10	-1.38897	-1.42314	2.00644e-10	-1.02187	-1.42375	1.36356e-05	-1.69817	-1.42358
18324553	rs6420998	4.365e-10	-0.50615	-1.01844	4.10541e-10	-0.687328	-1.04235	4.98266e-05	-0.901894	-0.923991
18324687	rs7428531	5.90008e-10	-0.427069	-0.796174	1.57654e-09	0.420136	-0.804304	8.14637e-05	-0.683799	-0.650477
18325278	rs7430539	5.11405e-10	-1.65472e-10	-1.36622	5.93715e-10	-1.65472e-10	-1.36076	8.09531e-05	-1.65472e-10	-1.34056
18325665	rs113016587	5.12031e-10	-1.65472e-10	-1.36499	5.95163e-10	-1.65472e-10	-1.35832	8.1139e-05	-1.65472e-10	-1.33827
18325735	rs6577627	3.68916e-10	-1.69281	-2.96935e-10	3.62353e-10	-1.85454	-2.96935e-10	5.04089e-05	-1.81427	-2.96935e-10
18325997	rs13093950	1.21132e-10	-1.38897	-1.41753	2.02412e-10	-1.02187	-1.41498	1.38495e-05	-1.69817	-1.40801
18326013	rs140478450	4.02685e-10	-1.60522	-2.96935e-10	4.39518e-10	-1.66148	-2.96935e-10	5.36159e-05	-1.75259	-2.96935e-10
18326789	rs55660709	1.68057e-10	-1.05867	-1.4204	1.33818e-10	-1.42852	-1.42215	2.27181e-05	-1.18762	-1.42365
18326931	rs35087715	1.1792e-10	-1.4134	-1.41998	1.95331e-10	-1.05419	-1.41827	1.35893e-05	-1.71303	-1.41212
18327346	rs6577628	4.53474e-09	0.913435	-0.0972908	1.15376e-08	1.6137	-0.00748239	0.000636367	0.433998	0.287344
18327672	rs74820933	1.72534e-10	-1.88287	-0.569915	1.95529e-10	-1.81299	-0.658458	2.28684e-05	-1.88317	-0.721509
18327734	rs143526325	5.96418e-10	-1.65472e-10	-1.21244	6.86297e-10	-1.65472e-10	-1.21584	9.29598e-05	-1.65472e-10	-1.20227
18328414	rs6577630	1.67169e-09	0.404799	-0.586585	4.31411e-09	1.21091	-0.588415	0.000204725	0.0421235	-0.45489
18329635	rs77853470	5.22307e-10	-1.65472e-10	-1.34512	6.09992e-10	-1.65472e-10	-1.33371	8.46367e-05	-1.65472e-10	-1.29607
18330010	rs9870465	5.32522e-10	-1.65472e-10	-1.32575	6.05224e-10	-1.65472e-10	-1.34156	7.96157e-05	-1.65472e-10	-1.35722
18331051	rs7430905	5.77486e-10	-1.65472e-10	-1.24469	6.81108e-10	-1.65472e-10	-1.22343	9.60724e-05	-1.65472e-10	-1.16933
18331497	rs76262722	5.54125e-10	-1.65472e-10	-1.28599	6.26918e-10	-1.65472e-10	-1.30634	8.26287e-05	-1.65472e-10	-1.32008
18331662	rs6420999	1.98799e-09	0.362362	-0.37086	5.08588e-09	1.16153	-0.374461	0.000246065	0.0032091	-0.232048
18331919	rs6577631	1.94253e-09	0.340189	-0.37182	4.93974e-09	1.1357	-0.377791	0.00023856	-0.0171097	-0.242702
18331979	rs79482706	5.02509e-10	-1.38376	-2.96935e-10	1.11056e-09	-0.734536	-2.96935e-10	0.000113686	-1.00099	-2.96935e-10
18332730	rs75288358	6.38375e-09	1.15813	-2.96935e-10	3.56757e-09	0.432484	-2.96935e-10	0.000453863	0.383362	-2.96935e-10
18333187	rs116400251	1.90172e-09	-0.0528653	-2.96935e-10	3.7824e-10	-1.81163	-2.96935e-10	8.57354e-05	-1.28317	-2.96935e-10
18333725	rs7374580	3.46255e-10	-1.10313	-0.653069	1.59408e-09	0.272707	-0.645808	6.45314e-05	-1.04814	-0.519138
18334901	rs76600285	5.25869e-10	-1.65472e-10	-1.33833	6.14438e-10	-1.65472e-10	-1.32645	8.53692e-05	-1.65472e-10	-1.28745
18335383	rs6577632	1.8588e-09	1.23022	-1.30591	3.49793e-08	4.00868	-1.29332	0.000231115	0.937025	-1.22855
18335741	rs7374717	3.94999e-10	-1.05802	-0.566478	1.89667e-09	0.373721	-0.57302	7.38474e-05	-0.988792	-0.44364
18335772	rs13074689	7.28963e-10	-0.863677	-0.148078	1.66222e-09	-0.138269	-0.192975	0.000101878	-1.00583	-0.104836
18336700	rs6807560	1.11845e-09	-0.676397	0.0927222	2.83495e-09	0.138419	0.0642061	0.000163707	-0.807575	0.171222
18337030	rs62238498	4.98437e-10	-1.03804	-0.353862	2.42272e-09	0.406661	-0.361172	9.45674e-05	-0.968002	-0.217119
18337122	rs13086004	9.34446e-10	-0.847477	0.0840525	2.1939e-09	-0.109337	0.0556184	0.000132063	-1.01349	0.16233
18337660	rs7431399	1.94e-09	1.344	-1.37693	3.81913e-08	4.17208	-1.36887	0.000224466	1.00382	-1.32453
18338571	rs4129992	1.60897e-09	1.12839	-1.34841	3.09544e-08	3.9314	-1.33828	0.000194096	0.818506	-1.28459
18338625	rs117757388	6.07518e-10	-1.65472e-10	-1.194	6.90094e-10	-1.65472e-10	-1.21033	9.04147e-05	-1.65472e-10	-1.23003
18338923	rs7430812	8.72731e-10	-0.880974	0.0492234	2.03831e-09	-0.153247	0.0259703	0.000126815	-1.04416	0.152456
18339539	rs7643787	1.92606e-09	1.31479	-1.35494	3.75704e-08	4.13206	-1.34524	0.000225232	0.976202	-1.2935
18339727	rs7648310	1.34402e-09	-0.682545	0.282584	5.79106e-09	0.631644	0.285271	0.000258094	-0.715637	0.534528
18339777	rs9682085	4.63523e-10	-1.00864	-0.455878	2.30663e-09	0.45486	-0.458474	8.8313e-05	-0.937424	-0.316122
18339989	rs111988835	3.07067e-10	-1.87631	-2.96935e-10	4.36734e-10	-1.66783	-2.96935e-10	4.86236e-05	-1.85033	-2.96935e-10
18340007	rs62238500	4.643e-10	-1.03804	-0.424808	2.27254e-09	0.406661	-0.425161	8.93775e-05	-0.968002	-0.273563
18342151	rs78337351	5.09191e-10	-1.65472e-10	-1.37056	5.95183e-10	-1.65472e-10	-1.35829	8.2549e-05	-1.65472e-10	-1.32104
18342494	rs115028405	3.05412e-10	-1.88172	-2.96935e-10	3.54171e-10	-1.87738	-2.96935e-10	4.77336e-05	-1.8688	-2.96935e-10
18342868	rs6577633	1.67468e-09	1.2007	-1.3807	3.10085e-08	3.96805	-1.37318	0.000202738	0.908931	-1.33145
18343273	rs7616216	5.2098e-10	-0.968306	-0.379361	2.65719e-09	0.520493	-0.382622	9.96505e-05	-0.895496	-0.237268
18344133	rs13096519	8.94601e-10	-0.960084	0.153084	2.01596e-09	-0.265092	0.126786	0.000134728	-1.0951	0.26392
18344574	rs77929739	4.9262e-10	-1.65472e-10	-1.40364	5.72381e-10	-1.65472e-10	-1.39735	7.81611e-05	-1.65472e-10	-1.37566
18345459	rs28542556	5.41197e-10	-0.989107	-0.320487	2.7267e-09	0.486718	-0.323025	0.000106153	-0.917113	-0.152439
18345862	rs76256716	8.83493e-10	-0.819495	-2.96935e-10	1.30978e-09	-0.569544	-2.96935e-10	0.000209963	-0.387504	-2.96935e-10
18346890	rs6798856	6.72276e-10	0.309956	-1.40266	6.6558e-09	2.46505	-1.40896	8.88022e-05	0.173267	-1.42129
18347138	rs62238501	5.55395e-10	-0.978737	-0.304962	2.81913e-09	0.503575	-0.306547	0.000109447	-0.906335	-0.132659
18347857	rs139323807	5.40239e-10	-1.65472e-10	-1.31137	6.17758e-10	-1.65472e-10	-1.32106	8.14702e-05	-1.65472e-10	-1.3342
18348007	rs111947356	3.14492e-10	-1.85242	-2.96935e-10	5.25004e-10	-1.48375	-2.96935e-10	4.71309e-05	-1.8815	-2.96935e-10
18348567	rs76038194	5.04337e-10	-1.65472e-10	-1.38013	5.8865e-10	-1.65472e-10	-1.36932	8.10357e-05	-1.65472e-10	-1.33954
18348919	rs117363319	5.50507e-10	-1.65472e-10	-1.29254	6.27811e-10	-1.65472e-10	-1.30492	8.29691e-05	-1.65472e-10	-1.31597
18349780	rs117717950	7.79249e-10	-1.65472e-10	-0.945047	8.96728e-10	-1.65472e-10	-0.948402	0.000120558	-1.65472e-10	-0.942303
18349870	rs13064808	5.0284e-10	-1.61578	0.232679	7.57913e-10	-1.31487	0.198282	8.25472e-05	-1.63124	0.310179
18349905	rs34450506	2.87287e-10	-0.565	-1.3779	2.11794e-09	1.28119	-1.37015	4.50774e-05	-0.598683	-1.32737
18350518	rs117076397	5.53336e-10	-1.65472e-10	-1.28741	6.30883e-10	-1.65472e-10	-1.30003	8.33559e-05	-1.65472e-10	-1.31131
18350550	rs71312161	1.01875e-10	-1.87122	-1.10841	1.21177e-10	-1.83938	-1.11052	1.57182e-05	-1.87879	-1.10083
18350643	rs76337360	4.93922e-10	-1.65472e-10	-1.401	5.73952e-10	-1.65472e-10	-1.39461	7.83264e-05	-1.65472e-10	-1.37355
18350714	rs62238502	4.97685e-10	-1.39341	-2.96935e-10	5.63733e-10	-1.41257	-2.96935e-10	6.40428e-05	-1.57488	-2.96935e-10
18350918	rs77420664	3.66253e-10	-1.70005	-2.96935e-10	3.95299e-10	-1.76751	-2.96935e-10	4.93656e-05	-1.83518	-2.96935e-10
18351171	rs78437254	1.13875e-09	-0.565695	-2.96935e-10	5.06654e-10	-1.51933	-2.96935e-10	0.000153298	-0.702049	-2.96935e-10
18351416	rs13064309	6.81168e-10	-1.48999	0.410426	1.18249e-09	-1.04719	0.375415	0.000113235	-1.52905	0.52408
18351569	rs79429749	5.04206e-10	-1.65472e-10	-1.38039	5.87477e-10	-1.65472e-10	-1.37132	8.07678e-05	-1.65472e-10	-1.34286
18352006	rs11916255	6.91122e-10	-1.5092	0.444141	1.19161e-09	-1.07529	0.411192	0.000114613	-1.54727	0.554398
18352586	rs34553248	5.60658e-10	0.00328064	-1.27755	3.05623e-09	1.5447	-1.26691	8.98212e-05	0.0643379	-1.30095
18353002	rs11921478	6.20288e-10	-1.49796	0.324763	1.07492e-09	-1.06435	0.297199	0.00010469	-1.52203	0.438608
18354478	rs79466452	5.43359e-10	-1.65472e-10	-1.30561	6.23085e-10	-1.65472e-10	-1.31247	7.9966e-05	-1.65472e-10	-1.35283
18355452	rs62238503	6.59295e-10	-0.958866	-0.153342	3.37473e-09	0.535772	-0.158855	0.000129456	-0.88569	0.0145992
18355831	rs62238504	4.45551e-10	-1.50407	-2.96935e-10	5.05853e-10	-1.52091	-2.96935e-10	5.87408e-05	-1.6613	-2.96935e-10
18356094	rs116973941	5.34035e-10	-1.65472e-10	-1.32292	6.10058e-10	-1.65472e-10	-1.3336	8.07647e-05	-1.65472e-10	-1.34289
18356578	rs79524735	5.11907e-10	-1.65472e-10	-1.36523	5.98981e-10	-1.65472e-10	-1.35193	7.8521e-05	-1.65472e-10	-1.37107
18357056	rs117531630	4.95386e-10	-1.65472e-10	-1.39804	5.75869e-10	-1.65472e-10	-1.39127	7.86673e-05	-1.65472e-10	-1.36921
18357317	rs62238505	5.56376e-10	-1.28193	-2.96935e-10	6.28901e-10	-1.30318	-2.96935e-10	7.00527e-05	-1.48519	-2.96935e-10
18357705	rs138851785	5.3459e-10	-1.65472e-10	-1.32188	6.10578e-10	-1.65472e-10	-1.33275	8.08056e-05	-1.65472e-10	-1.34239
18358673	rs149549305	4.20382e-09	-1.65472e-10	0.740371	5.11567e-09	-1.65472e-10	0.792909	0.000641351	-1.65472e-10	0.729142
18358805	rs62238506	6.93259e-10	-0.937711	-0.124263	3.59416e-09	0.569903	-0.129993	0.000133865	-0.86372	0.0261195
18358958	rs78683896	4.95967e-10	-1.65472e-10	-1.39687	5.76269e-10	-1.65472e-10	-1.39058	7.89121e-05	-1.65472e-10	-1.3661
18359239	rs7428282	2.4374e-10	-0.72711	-1.38017	1.89222e-09	1.17072	-1.37237	4.02834e-05	-0.709237	-1.32926
18359735	rs147572893	1.06476e-09	-0.632872	-2.96935e-10	9.69224e-10	-0.870659	-2.96935e-10	0.000186043	-0.508456	-2.96935e-10
18359988	rs7622901	6.98803e-10	-1.55745	0.503437	1.17641e-09	-1.1469	0.469966	0.000116388	-1.59291	0.615405
18360250	rs186303968	1.00013e-09	-1.65472e-10	-0.695492	1.14862e-09	-1.65472e-10	-0.700841	0.000160402	-1.65472e-10	-0.656753
18360528	rs79046162	4.9172e-10	-1.40547	-2.96935e-10	1.05191e-09	-0.788788	-2.96935e-10	0.000107021	-1.06141	-2.96935e-10
18360831	rs7431232	7.06259e-10	-1.52775	0.484349	1.19412e-09	-1.10801	0.446018	0.00011526	-1.55086	0.563619
18361019	rs7432183	7.38422e-10	-1.54694	0.548074	1.24066e-09	-1.13644	0.512689	0.000120708	-1.56941	0.628352
18361609	rs60152236	1.13074e-09	-1.12183	0.549078	2.53344e-09	-0.423506	0.513683	0.000165324	-1.2559	0.629376
18361654	rs112340762	5.63173e-10	-1.65472e-10	-1.26979	6.41579e-10	-1.65472e-10	-1.28322	8.47049e-05	-1.65472e-10	-1.29526
18361725	rs113702495	3.05729e-10	-1.88068	-2.96935e-10	5.16349e-10	-1.50037	-2.96935e-10	4.70283e-05	-1.88369	-2.96935e-10
18361759	rs73038319	5.79248e-10	-1.24165	-2.96935e-10	8.62649e-10	-0.987147	-2.96935e-10	7.25572e-05	-1.45006	-2.96935e-10
18361820	rs113054262	5.99444e-10	-1.65472e-10	-1.20738	6.81164e-10	-1.65472e-10	-1.22335	8.97167e-05	-1.65472e-10	-1.23778
18361831	rs11922908	6.89809e-10	-1.56467	0.497711	1.14938e-09	-1.16296	0.462782	0.000112715	-1.58654	0.576967
18362322	rs112665408	4.84935e-10	-1.41936	-2.96935e-10	1.02999e-09	-0.809851	-2.96935e-10	0.000105087	-1.07965	-2.96935e-10
18362951	rs13069590	1.1093e-09	-1.15	0.558105	2.4327e-09	-0.469434	0.519036	0.000165794	-1.26257	0.638877
18363661	rs11917385	1.17086e-09	-1.2268	0.688913	2.52817e-09	-0.566939	0.655034	0.000184458	-1.32746	0.810444
18363676	rs62238507	1.16897e-09	-0.485251	-0.0542458	5.03976e-09	0.835283	-0.0573237	0.000215837	-0.479967	0.120055
18363740	rs114411527	4.00163e-10	-1.61151	-2.96935e-10	4.61274e-10	-1.61316	-2.96935e-10	5.17263e-05	-1.78847	-2.96935e-10
18364171	rs78759226	5.69413e-10	-1.65472e-10	-1.25877	6.48375e-10	-1.65472e-10	-1.27269	8.55634e-05	-1.65472e-10	-1.28518
18364280	rs76196191	5.53336e-10	-1.65472e-10	-1.28741	6.30883e-10	-1.65472e-10	-1.30003	8.33559e-05	-1.65472e-10	-1.31131
18364381	rs77464969	5.69413e-10	-1.65472e-10	-1.25877	6.48375e-10	-1.65472e-10	-1.27269	8.55634e-05	-1.65472e-10	-1.28518
18364813	rs79347250	5.69413e-10	-1.65472e-10	-1.25877	6.48375e-10	-1.65472e-10	-1.27269	8.55634e-05	-1.65472e-10	-1.28518
18365120	rs75679853	5.74817e-10	-1.65472e-10	-1.24933	6.54267e-10	-1.65472e-10	-1.26364	8.63084e-05	-1.65472e-10	-1.27651
18365254	rs6794313	1.32916e-09	0.952259	-1.36333	2.50025e-08	3.7338	-1.35422	0.000166716	0.687	-1.30514
18365786	rs9854274	5.44096e-10	0.0712251	-1.37548	7.06055e-09	2.48242	-1.36729	7.66213e-05	-0.0731398	-1.32242
18366331	rs76306405	5.3051e-10	-1.65472e-10	-1.32954	6.22166e-10	-1.65472e-10	-1.31395	8.66082e-05	-1.65472e-10	-1.27304
18366438	rs75851577	4.99145e-10	-1.65472e-10	-1.39048	5.81453e-10	-1.65472e-10	-1.38163	7.99922e-05	-1.65472e-10	-1.35251
18366448	rs11924655	9.89058e-10	-1.20411	0.497483	2.12195e-09	-0.544935	0.457873	0.000147653	-1.31227	0.572706
18366586	rs62238521	8.23168e-10	-0.83278	-0.0574383	4.53317e-09	0.737162	-0.0651393	0.000158919	-0.754871	0.0888349
18366811	rs78534843	5.54294e-10	-1.65472e-10	-1.28568	6.31924e-10	-1.65472e-10	-1.29839	8.3487e-05	-1.65472e-10	-1.30974
18366902	rs138417870	5.68335e-10	-1.65472e-10	-1.26067	6.47201e-10	-1.65472e-10	-1.2745	8.54149e-05	-1.65472e-10	-1.28691
18368752	rs143932260	4.89424e-10	-1.65472e-10	-1.41015	5.67698e-10	-1.65472e-10	-1.40557	7.7316e-05	-1.65472e-10	-1.38653
```
