## Supplementary material for "Characterization of shared and ancestry-specific signals driving complex traits using multi-ancestry fine-mapping": susiex_nc3.cs80.summary

```
# chr3:16375823-18368759
CS_ID	CS_LENGTH	CS_PURITY	MAX_PIP_SNP	BP	REF_ALLELE	ALT_ALLELE	REF_FRQ	BETA	SE	-LOG10P	MAX_PIP	POST-HOC_PROB_POP1	POST-HOC_PROB_POP2
1	5	0.99398	rs12489270	16875823	C,C	T,T	0.635189,0.666667	0.0267225,0.00250129	0.00410728,0.00906796	10.1129,0.10642	0.234371	0.999996	0.220783
2	89	0.454022	rs1430894	17868759	T,T	C,C	0.518887,0.022817	0.0245228,0.0182203	0.00395712,0.0286277	9.24031,0.280272	0.0308804	0.999995	0.215098
3	863	0	rs74474493	17939592	NA,T	NA,G	NA,0.958333	NA,0.0862339	NA,0.0213919	NA,4.25565	0.176027	0.39803	0.452396
```
