## Supplementary material for "Characterization of shared and ancestry-specific signals driving complex traits using multi-ancestry fine-mapping": susiex_nc1.cs80.cs

```
CS_ID	SNP	BP	REF_ALLELE	ALT_ALLELE	REF_FRQ	BETA	SE	-LOG10P	CS_PIP	OVRL_PIP
1	chr3:18276637:A:G	18276637	G,G	A,A	1,1	-inf,-inf	inf,inf	10.7917,0.206404	0.708599	0.708599
1	chr3:18197291:CT:C	18197291	C,C	CT,CT	1,1	inf,inf	inf,inf	10.1629,0.315227	0.198674	0.198674
```
