## Supplementary material for "Characterization of shared and ancestry-specific signals driving complex traits using multi-ancestry fine-mapping": susiex_nc1.cs80.snp

```
BP	SNP	PIP(CS1)	LogBF(CS1,Pop1)	LogBF(CS1,Pop2)
17709214	chr3:17709214:T:A	5.88964e-09	0.433271	-3.63989e-10
17709337	chr3:17709337:T:C	1.51431e-10	-1.90736	-1.32019
17709992	chr3:17709992:G:C	1.33431e-09	-2.3002e-10	-1.05151
17710185	chr3:17710185:G:A	1.27556e-09	-2.3002e-10	-1.09654
17710421	chr3:17710421:G:A	6.26389e-09	0.494879	-3.63989e-10
17710565	chr3:17710565:A:G	5.0379e-09	0.277067	-3.63989e-10
17710766	chr3:17710766:C:T	1.26801e-09	-2.3002e-10	-1.10247
17711008	chr3:17711008:AT:A	1.28065e-09	-2.3002e-10	-1.09256
17711317	chr3:17711317:T:C	1.0341e-09	-2.3002e-10	-1.30639
17711323	chr3:17711323:A:G	6.28498e-09	0.498239	-3.63989e-10
17711509	chr3:17711509:C:G	9.71609e-10	-2.3002e-10	-1.36873
17711578	chr3:17711578:C:T	1.40357e-09	-2.3002e-10	-1.0009
17712309	chr3:17712309:C:A	3.21856e-10	-1.10528	-1.36829
17712435	chr3:17712435:CCT:C	1.31237e-08	-2.3002e-10	1.2345
17713066	chr3:17713066:G:A	3.08231e-10	-1.14726	-1.36957
17713111	chr3:17713111:C:T	9.92452e-10	-2.3002e-10	-1.3475
17713311	chr3:17713311:A:G	1.17288e-09	-2.3002e-10	-1.18046
17713488	chr3:17713488:C:T	1.89027e-09	-2.3002e-10	-0.703206
17714026	chr3:17714026:G:A	9.74401e-10	-2.3002e-10	-1.36586
17714458	chr3:17714458:A:G	5.41827e-09	0.349853	-3.63989e-10
17714751	chr3:17714751:A:G	5.51228e-09	0.367054	-3.63989e-10
17714807	chr3:17714807:A:G	1.04881e-09	-2.3002e-10	-1.29226
17714975	chr3:17714975:C:A	3.05031e-10	-1.1596	-1.36766
17715139	chr3:17715139:G:C	9.69121e-10	-2.3002e-10	-1.37129
17715658	chr3:17715658:G:A	3.72509e-09	-0.0248319	-3.63989e-10
17716008	chr3:17716008:T:TG	2.75833e-10	-1.27051	-1.35737
17716436	chr3:17716436:G:C	3.15612e-10	-1.12301	-1.37015
17716714	chr3:17716714:A:G	5.78812e-10	-1.8867	-3.63989e-10
17716768	chr3:17716768:T:C	2.65063e-10	-1.30275	-1.36496
17717112	chr3:17717112:A:G	1.97155e-09	-2.3002e-10	-0.661102
17717367	chr3:17717367:C:T	3.22221e-10	-1.10361	-1.36884
17718241	chr3:17718241:T:C	3.0485e-10	-1.15829	-1.36957
17718546	chr3:17718546:G:A	1.11634e-09	-1.22987	-3.63989e-10
17719275	chr3:17719275:C:G	1.23571e-09	-2.3002e-10	-1.12827
17719391	chr3:17719391:A:G	3.19339e-10	-1.11375	-1.36767
17719485	chr3:17719485:C:CGTTA	1.20621e-09	-2.3002e-10	-1.15244
17719680	chr3:17719680:T:C	1.14273e-09	-2.3002e-10	-1.2065
17719855	chr3:17719855:CAT:C	1.95665e-09	-2.3002e-10	-0.668687
17719876	chr3:17719876:T:C	1.98776e-09	-2.3002e-10	-0.652916
17720188	chr3:17720188:C:A	6.34882e-09	0.508346	-3.63989e-10
17720334	chr3:17720334:C:T	7.65023e-10	-1.60777	-3.63989e-10
17721761	chr3:17721761:C:A	9.72764e-10	-2.3002e-10	-1.36754
17721853	chr3:17721853:A:G	9.69095e-10	-2.3002e-10	-1.37132
17722012	chr3:17722012:A:C	1.00525e-09	-2.3002e-10	-1.33469
17722165	chr3:17722165:T:C	1.38505e-09	-2.3002e-10	-1.01419
17722465	chr3:17722465:G:T	3.12816e-10	-1.13248	-1.36958
17722817	chr3:17722817:C:T	3.18895e-10	-1.11385	-1.36897
17723178	chr3:17723178:T:C	1.76399e-10	-1.70454	-1.37039
17723256	chr3:17723256:A:G	1.75013e-10	-1.7118	-1.37102
17723613	chr3:17723613:C:T	2.40901e-09	-0.460707	-3.63989e-10
17723756	chr3:17723756:TAACC:T	9.69067e-10	-2.3002e-10	-1.37135
17724467	chr3:17724467:T:C	2.73266e-10	-1.79625	-0.840985
17724825	chr3:17724825:G:A	1.24901e-09	-2.3002e-10	-1.11757
17725205	chr3:17725205:C:G	3.02542e-10	-1.16478	-1.37068
17725241	chr3:17725241:A:G	3.08653e-10	-1.14711	-1.36835
17725359	chr3:17725359:G:C	5.70704e-10	-1.90081	-3.63989e-10
17725386	chr3:17725386:A:C	1.2545e-09	-2.3002e-10	-1.11319
17725554	chr3:17725554:T:A	3.32377e-10	-1.08506	-1.35635
17725976	chr3:17725976:C:G	9.70347e-10	-2.3002e-10	-1.37003
17726464	chr3:17726464:G:A	2.89328e-09	-2.3002e-10	-0.277531
17726546	chr3:17726546:T:C	1.76087e-10	-1.70775	-1.36895
17727574	chr3:17727574:A:G	1.1357e-09	-2.3002e-10	-1.21268
17728348	chr3:17728348:G:GT	1.23607e-09	-2.3002e-10	-1.12799
17728438	chr3:17728438:A:T	1.04678e-09	-2.3002e-10	-1.2942
17728613	chr3:17728613:C:T	2.0946e-09	-2.3002e-10	-0.600562
17728723	chr3:17728723:T:C	9.85439e-10	-2.3002e-10	-1.35459
17729068	chr3:17729068:C:T	3.3133e-09	-0.141978	-3.63989e-10
17729508	chr3:17729508:C:T	1.2417e-09	-2.3002e-10	-1.12344
17729513	chr3:17729513:T:C	2.95793e-10	-1.19224	-1.36579
17729819	chr3:17729819:T:C	1.05976e-09	-1.28188	-3.63989e-10
17729937	chr3:17729937:T:C	1.65681e-10	-1.76857	-1.36905
17730238	chr3:17730238:TAAGTA:T	6.06444e-09	0.462519	-3.63989e-10
17730584	chr3:17730584:A:AC	1.13304e-09	-2.3002e-10	-1.21502
17730613	chr3:17730613:G:A	1.63994e-10	-1.81636	-1.33149
17730883	chr3:17730883:G:C	1.14129e-09	-2.3002e-10	-1.20777
17731537	chr3:17731537:A:T	1.01455e-09	-2.3002e-10	-1.32547
17731635	chr3:17731635:A:C	7.61781e-09	0.690566	-3.63989e-10
17732387	chr3:17732387:C:T	6.50332e-10	-1.7702	-3.63989e-10
17732427	chr3:17732427:A:G	3.00939e-10	-1.17347	-1.3673
17733065	chr3:17733065:T:C	1.16087e-09	-2.3002e-10	-1.19075
17733201	chr3:17733201:G:A	9.74279e-10	-2.3002e-10	-1.36598
17733450	chr3:17733450:A:G	1.03842e-09	-2.3002e-10	-1.30222
17733452	chr3:17733452:C:A	1.72753e-10	-1.73086	-1.36495
17733466	chr3:17733466:G:T	1.48936e-08	-2.3002e-10	1.36101
17733873	chr3:17733873:C:T	5.72548e-10	-1.89758	-3.63989e-10
17733953	chr3:17733953:G:A	1.56776e-10	-1.89466	-1.2982
17734275	chr3:17734275:C:T	1.27979e-09	-2.3002e-10	-1.09323
17734559	chr3:17734559:A:G	1.06998e-09	-2.3002e-10	-1.27228
17734842	chr3:17734842:T:C	1.68349e-10	-1.75475	-1.36689
17734879	chr3:17734879:C:T	5.89153e-10	-1.86899	-3.63989e-10
17734893	chr3:17734893:C:G	1.01568e-09	-2.3002e-10	-1.32437
17735592	chr3:17735592:T:A	9.70794e-10	-2.3002e-10	-1.36956
17735631	chr3:17735631:A:G	3.44339e-10	-1.07676	-1.32929
17736054	chr3:17736054:A:G	2.9907e-10	-1.17615	-1.37085
17736127	chr3:17736127:T:A	7.2527e-10	-1.66114	-3.63989e-10
17736816	chr3:17736816:G:A	9.72942e-10	-2.3002e-10	-1.36735
17736828	chr3:17736828:T:C	1.86885e-10	-1.66818	-1.34901
17737118	chr3:17737118:G:A	8.35404e-10	-1.51976	-3.63989e-10
17737633	chr3:17737633:C:T	1.04506e-09	-2.3002e-10	-1.29585
17737830	chr3:17737830:A:C	1.52198e-10	-1.91304	-1.30946
17737915	chr3:17737915:T:C	2.82414e-10	-1.23308	-1.37122
17738326	chr3:17738326:C:T	9.71328e-10	-2.3002e-10	-1.36901
17738403	chr3:17738403:T:A	5.70313e-09	0.401092	-3.63989e-10
17738690	chr3:17738690:T:C	9.69075e-10	-2.3002e-10	-1.37134
17738998	chr3:17738998:C:G	2.93838e-10	-1.19352	-1.37113
17739155	chr3:17739155:C:T	1.61663e-09	-2.3002e-10	-0.859578
17739361	chr3:17739361:C:T	3.09511e-10	-1.14705	-1.36564
17739823	chr3:17739823:A:G	3.46955e-10	-1.02716	-1.37133
17740274	chr3:17740274:G:A	6.90214e-09	0.591908	-3.63989e-10
17740288	chr3:17740288:A:C	1.85336e-10	-1.71024	-1.31526
17742049	chr3:17742049:G:A	1.19068e-09	-2.3002e-10	-1.1654
17742987	chr3:17742987:T:C	1.1961e-09	-2.3002e-10	-1.16086
17743150	chr3:17743150:G:A	1.40974e-09	0.219857	-1.21637
17743326	chr3:17743326:T:C	2.02899e-10	-1.5731	-1.36187
17743404	chr3:17743404:G:T	1.45155e-09	0.249083	-1.21637
17743540	chr3:17743540:G:A	7.7949e-09	0.713546	-3.63989e-10
17744032	chr3:17744032:A:G	1.47429e-09	-2.3002e-10	-0.951745
17744077	chr3:17744077:T:C	1.41591e-09	-2.3002e-10	-0.992154
17744081	chr3:17744081:C:T	1.41311e-09	-2.3002e-10	-0.994134
17744376	chr3:17744376:G:A	1.00474e-09	-2.3002e-10	-1.33519
17744377	chr3:17744377:C:T	7.73021e-10	-1.59737	-3.63989e-10
17744565	chr3:17744565:T:C	3.20706e-10	-1.1078	-1.36935
17745445	chr3:17745445:G:A	1.02698e-09	-2.3002e-10	-1.3133
17745480	chr3:17745480:C:T	1.01759e-09	-2.3002e-10	-1.32249
17745512	chr3:17745512:G:C	1.01025e-09	-2.3002e-10	-1.32972
17745907	chr3:17745907:G:A	2.81227e-10	-1.23771	-1.37081
17746065	chr3:17746065:G:A	1.77982e-10	-1.70261	-1.36338
17747374	chr3:17747374:A:G	1.76592e-10	-1.71495	-1.35888
17747410	chr3:17747410:C:T	9.70394e-10	-2.3002e-10	-1.36998
17747497	chr3:17747497:T:C	9.74029e-10	-2.3002e-10	-1.36624
17747582	chr3:17747582:T:C	1.77995e-10	-1.70574	-1.36018
17747869	chr3:17747869:C:A	1.85861e-09	-2.3002e-10	-0.720094
17748012	chr3:17748012:C:G	7.93781e-09	0.731714	-3.63989e-10
17748478	chr3:17748478:G:A	5.82274e-10	-1.88074	-3.63989e-10
17748805	chr3:17748805:G:A	1.38496e-09	-2.3002e-10	-1.01425
17749404	chr3:17749404:C:G	3.24949e-09	-0.161426	-3.63989e-10
17749535	chr3:17749535:A:G	3.42954e-10	-1.146	-1.26409
17750027	chr3:17750027:A:G	9.69061e-10	-2.3002e-10	-1.37135
17750308	chr3:17750308:T:C	2.17461e-09	-2.3002e-10	-0.563076
17750563	chr3:17750563:C:G	9.95271e-10	-2.3002e-10	-1.34466
17750626	chr3:17750626:A:G	1.58145e-10	-1.83352	-1.35064
17751082	chr3:17751082:C:T	2.8303e-10	-1.31199	-1.29013
17751743	chr3:17751743:G:A	1.72395e-10	-1.79303	-1.30486
17751897	chr3:17751897:A:C	9.99392e-10	-2.3002e-10	-1.34053
17752316	chr3:17752316:C:A	7.79229e-10	-1.58937	-3.63989e-10
17752358	chr3:17752358:G:A	2.87233e-10	-1.29597	-1.29142
17752546	chr3:17752546:A:G	1.01089e-09	-2.3002e-10	-1.32909
17752708	chr3:17752708:C:T	2.39918e-10	-1.39627	-1.37112
17752742	chr3:17752742:G:A	6.95049e-10	-1.7037	-3.63989e-10
17752804	chr3:17752804:A:C	4.35704e-09	0.131869	-3.63989e-10
17754439	chr3:17754439:T:C	2.08758e-10	-1.54108	-1.36543
17754670	chr3:17754670:A:G	9.87772e-10	-2.3002e-10	-1.35223
17754700	chr3:17754700:T:C	1.98045e-10	-1.59556	-1.36362
17756516	chr3:17756516:T:C	9.78007e-10	-2.3002e-10	-1.36216
17756622	chr3:17756622:C:A	6.53057e-10	-1.76601	-3.63989e-10
17756865	chr3:17756865:C:G	9.71082e-10	-2.3002e-10	-1.36927
17757432	chr3:17757432:A:G	2.54185e-10	-1.3386	-1.37102
17758096	chr3:17758096:T:C	7.0324e-09	-2.3002e-10	0.610605
17758510	chr3:17758510:C:A	9.81738e-10	-2.3002e-10	-1.35835
17758931	chr3:17758931:T:C	2.85574e-10	-1.22185	-1.37132
17758956	chr3:17758956:A:G	9.96915e-10	-2.3002e-10	-1.34301
17759011	chr3:17759011:A:G	1.1912e-09	-2.3002e-10	-1.16496
17759263	chr3:17759263:C:A	7.49966e-09	-2.3002e-10	0.674935
17760319	chr3:17760319:C:T	2.83706e-10	-1.22858	-1.37116
17760842	chr3:17760842:G:A	9.81613e-10	-2.3002e-10	-1.35848
17760907	chr3:17760907:T:A	6.33351e-10	-1.79665	-3.63989e-10
17760910	chr3:17760910:T:A	5.44157e-10	-1.10975	-0.838695
17761389	chr3:17761389:T:C	2.99171e-10	-1.25447	-1.2922
17761661	chr3:17761661:A:G	1.14522e-09	-2.3002e-10	-1.20433
17761813	chr3:17761813:T:C	1.34234e-09	-2.3002e-10	-1.04551
17761967	chr3:17761967:C:T	9.76691e-10	-2.3002e-10	-1.36351
17762482	chr3:17762482:C:T	1.46953e-10	-1.88689	-1.37068
17762504	chr3:17762504:T:G	1.65053e-10	-1.79252	-1.34889
17762593	chr3:17762593:C:T	9.74691e-10	-2.3002e-10	-1.36556
17762972	chr3:17762972:A:G	3.02581e-10	-1.16446	-1.37087
17763118	chr3:17763118:T:C	9.80977e-10	-2.3002e-10	-1.35913
17763200	chr3:17763200:T:C	6.08343e-10	-1.83694	-3.63989e-10
17764341	chr3:17764341:A:T	1.11384e-09	-2.3002e-10	-1.23211
17764932	chr3:17764932:A:G	2.52994e-10	-1.34478	-1.36953
17765506	chr3:17765506:C:G	1.2721e-09	-2.3002e-10	-1.09925
17765612	chr3:17765612:G:A	2.72242e-09	-0.338403	-3.63989e-10
17765737	chr3:17765737:A:G	9.70463e-10	-2.3002e-10	-1.36991
17765955	chr3:17765955:T:G	9.69135e-10	-2.3002e-10	-1.37128
17766218	chr3:17766218:A:T	1.14138e-09	-2.3002e-10	-1.20769
17766415	chr3:17766415:T:C	5.66783e-10	-1.9077	-3.63989e-10
17766540	chr3:17766540:T:C	1.44585e-09	-2.3002e-10	-0.971229
17766744	chr3:17766744:C:G	1.50876e-10	-1.86102	-1.3702
17767026	chr3:17767026:C:T	4.55142e-10	-0.775893	-1.35118
17767041	chr3:17767041:T:C	1.23008e-09	-2.3002e-10	-1.13284
17767324	chr3:17767324:G:A	9.9702e-10	-2.3002e-10	-1.34291
17767711	chr3:17767711:T:G	4.35268e-10	-0.820464	-1.35125
17767976	chr3:17767976:T:C	2.52661e-10	-1.34459	-1.37104
17768246	chr3:17768246:G:A	1.1645e-09	-2.3002e-10	-1.18763
17768651	chr3:17768651:G:A	5.3831e-10	-0.608707	-1.35054
17768696	chr3:17768696:C:T	9.73565e-10	-2.3002e-10	-1.36671
17768786	chr3:17768786:TAAC:T	1.00045e-09	-2.3002e-10	-1.33947
17768914	chr3:17768914:C:T	2.47873e-10	-1.56678	-1.16798
17769569	chr3:17769569:T:C	9.71018e-10	-2.3002e-10	-1.36933
17770170	chr3:17770170:A:G	9.69097e-10	-2.3002e-10	-1.37131
17770439	chr3:17770439:G:A	1.29489e-09	-2.3002e-10	-1.0815
17771196	chr3:17771196:C:A	5.11125e-10	-0.656723	-1.35434
17771398	chr3:17771398:A:G	9.80951e-10	-2.3002e-10	-1.35916
17771607	chr3:17771607:G:A	1.12444e-09	-2.3002e-10	-1.22264
17771617	chr3:17771617:A:G	2.54529e-10	-1.33714	-1.37113
17771696	chr3:17771696:G:A	1.23076e-09	-2.3002e-10	-1.13229
17771703	chr3:17771703:C:T	5.15137e-10	-0.63999	-1.36326
17771723	chr3:17771723:C:T	1.50607e-09	-0.930421	-3.63989e-10
17771744	chr3:17771744:A:G	1.4009e-09	-1.00281	-3.63989e-10
17771795	chr3:17771795:A:G	1.21786e-09	-2.3002e-10	-1.14282
17772067	chr3:17772067:A:G	9.3483e-09	-2.3002e-10	0.895271
17772796	chr3:17772796:C:T	9.74547e-10	-2.3002e-10	-1.36571
17772921	chr3:17772921:G:A	1.17014e-09	-2.3002e-10	-1.1828
17773302	chr3:17773302:TCTCCACTCTGTA:T	1.00462e-09	-2.3002e-10	-1.33531
17773381	chr3:17773381:G:A	1.00303e-09	-2.3002e-10	-1.3369
17773995	chr3:17773995:C:T	1.71089e-10	-1.88789	-1.21761
17774083	chr3:17774083:C:T	1.00655e-09	-2.3002e-10	-1.33339
17774125	chr3:17774125:A:G	6.95614e-09	0.599701	-3.63989e-10
17774829	chr3:17774829:AACTCCAGACACACCATCTTTAAGAGCTGTAAC:A	6.27025e-10	-1.80669	-3.63989e-10
17774955	chr3:17774955:G:A	9.69969e-10	-2.3002e-10	-1.37041
17775078	chr3:17775078:G:A	9.69394e-10	-2.3002e-10	-1.37101
17775256	chr3:17775256:G:A	1.00218e-09	-2.3002e-10	-1.33775
17775403	chr3:17775403:T:C	5.33184e-10	-0.61468	-1.35413
17775504	chr3:17775504:C:T	7.5309e-10	-1.62349	-3.63989e-10
17775932	chr3:17775932:G:A	1.95202e-10	-1.60723	-1.36641
17776099	chr3:17776099:A:G	1.02373e-09	-2.3002e-10	-1.31647
17777377	chr3:17777377:T:C	2.52355e-09	-2.3002e-10	-0.414256
17777625	chr3:17777625:G:A	6.13562e-09	0.474188	-3.63989e-10
17777776	chr3:17777776:C:T	1.00826e-09	-2.3002e-10	-1.33169
17777917	chr3:17777917:A:G	9.72388e-10	-2.3002e-10	-1.36792
17778601	chr3:17778601:A:G	1.34475e-09	-2.3002e-10	-1.04372
17778905	chr3:17778905:C:T	9.69761e-10	-2.3002e-10	-1.37063
17779140	chr3:17779140:G:A	1.01094e-09	-2.3002e-10	-1.32904
17779382	chr3:17779382:G:A	9.92965e-10	-2.3002e-10	-1.34698
17779518	chr3:17779518:T:C	9.96082e-10	-2.3002e-10	-1.34385
17779744	chr3:17779744:T:C	5.65619e-10	-1.90976	-3.63989e-10
17779991	chr3:17779991:G:A	4.52112e-10	-0.780201	-1.35355
17780201	chr3:17780201:A:C	9.74431e-10	-2.3002e-10	-1.36582
17781152	chr3:17781152:A:G	5.05053e-10	-0.673859	-1.34916
17781230	chr3:17781230:G:C	1.0056e-09	-2.3002e-10	-1.33434
17781790	chr3:17781790:T:C	9.7439e-10	-2.3002e-10	-1.36587
17781831	chr3:17781831:A:G	6.31874e-09	0.503596	-3.63989e-10
17782165	chr3:17782165:T:G	7.98536e-09	0.737687	-3.63989e-10
17782168	chr3:17782168:G:A	9.84977e-10	-2.3002e-10	-1.35506
17782174	chr3:17782174:A:G	5.01103e-10	-0.691241	-1.33963
17782329	chr3:17782329:C:T	2.21644e-10	-1.49248	-1.35413
17782580	chr3:17782580:G:A	4.91214e-10	-0.715829	-1.33497
17783060	chr3:17783060:C:T	1.01692e-09	-2.3002e-10	-1.32314
17783238	chr3:17783238:T:C	5.50077e-10	-0.583339	-1.35428
17783792	chr3:17783792:G:A	9.6142e-10	-1.37927	-3.63989e-10
17784036	chr3:17784036:A:T	9.74417e-10	-2.3002e-10	-1.36584
17784102	chr3:17784102:G:A	3.4708e-09	1.27581	-1.37135
17784603	chr3:17784603:G:A	2.17397e-10	-1.50296	-1.36299
17784694	chr3:17784694:C:T	9.69252e-10	-2.3002e-10	-1.37115
17784706	chr3:17784706:A:G	5.92338e-10	-1.8636	-3.63989e-10
17785245	chr3:17785245:A:G	2.40222e-10	-1.55104	-1.21508
17785268	chr3:17785268:G:C	2.69037e-10	-1.35027	-1.30256
17785276	chr3:17785276:A:G	9.70478e-10	-2.3002e-10	-1.36989
17785411	chr3:17785411:G:C	1.92005e-09	-2.3002e-10	-0.68757
17785425	chr3:17785425:G:T	1.2399e-09	-2.3002e-10	-1.12489
17785492	chr3:17785492:T:C	5.7857e-10	-1.88712	-3.63989e-10
17785659	chr3:17785659:C:T	2.37333e-09	-2.3002e-10	-0.475627
17785935	chr3:17785935:C:G	1.51499e-09	0.0443718	-0.968885
17785967	chr3:17785967:A:T	1.36659e-09	-0.0578602	-0.969743
17786132	chr3:17786132:C:A	1.53904e-09	0.0304956	-0.939262
17786256	chr3:17786256:T:C	1.6613e-09	0.283385	-1.11571
17786287	chr3:17786287:G:T	3.66217e-09	-0.0418678	-3.63989e-10
17786377	chr3:17786377:G:A	1.20011e-09	-2.3002e-10	-1.15751
17786493	chr3:17786493:A:G	3.81131e-10	-1.02793	-1.2766
17786826	chr3:17786826:A:G	1.45141e-09	0.000299887	-0.967684
17787060	chr3:17787060:C:CT	1.44967e-09	0.00168082	-0.970267
17787140	chr3:17787140:G:A	1.48395e-09	-2.3002e-10	-0.945215
17787149	chr3:17787149:T:C	1.51807e-09	0.0463723	-0.968853
17787197	chr3:17787197:T:G	1.64535e-09	0.0473513	-0.889322
17787274	chr3:17787274:A:G	1.0306e-09	-2.3002e-10	-1.30978
17787387	chr3:17787387:A:G	1.51179e-09	0.0640746	-0.990705
17787435	chr3:17787435:T:C	1.48866e-09	0.0481991	-0.990246
17787626	chr3:17787626:T:C	1.55458e-09	-2.3002e-10	-0.898719
17787705	chr3:17787705:G:C	9.69317e-10	-2.3002e-10	-1.37109
17787774	chr3:17787774:G:A	1.17222e-09	-2.3002e-10	-1.18103
17787825	chr3:17787825:T:G	1.67215e-09	0.0613603	-0.887175
17787938	chr3:17787938:G:A	5.06283e-10	-0.667445	-1.35314
17787985	chr3:17787985:C:T	9.99136e-10	-2.3002e-10	-1.34079
17788019	chr3:17788019:T:C	1.17097e-09	-2.3002e-10	-1.18209
17788447	chr3:17788447:T:C	1.63051e-09	0.098705	-0.949739
17788541	chr3:17788541:T:C	1.54635e-09	0.0502099	-0.954234
17788577	chr3:17788577:C:T	1.54551e-09	0.0445083	-0.949076
17788874	chr3:17788874:G:A	1.54563e-09	0.0452489	-0.949739
17789115	chr3:17789115:T:C	1.52387e-09	-2.3002e-10	-0.918672
17789160	chr3:17789160:T:G	6.05343e-10	-1.84188	-3.63989e-10
17789216	chr3:17789216:ATTTT:A	2.1884e-09	-2.3002e-10	-0.556754
17789352	chr3:17789352:C:T	9.71605e-10	-2.3002e-10	-1.36873
17789483	chr3:17789483:C:T	1.6104e-09	0.220769	-1.08421
17789488	chr3:17789488:A:G	1.55702e-09	0.0542535	-0.9514
17789759	chr3:17789759:C:G	1.52784e-09	0.0456278	-0.961698
17789780	chr3:17789780:G:A	1.62303e-09	0.186249	-1.04188
17790195	chr3:17790195:T:C	1.54458e-09	0.0445662	-0.949739
17790223	chr3:17790223:A:G	1.61248e-09	0.0454768	-0.907626
17790252	chr3:17790252:C:T	2.82827e-09	1.07102	-1.37128
17790369	chr3:17790369:T:C	1.60035e-09	0.0804244	-0.950126
17790734	chr3:17790734:C:T	1.56047e-09	0.0517636	-0.946697
17790846	chr3:17790846:C:T	1.52823e-09	0.035157	-0.950971
17790913	chr3:17790913:G:A	9.94312e-10	-2.3002e-10	-1.34563
17791250	chr3:17791250:C:T	9.97121e-10	-2.3002e-10	-1.34281
17791337	chr3:17791337:C:T	2.1131e-10	-1.54138	-1.35298
17791374	chr3:17791374:A:G	1.54621e-09	0.0460192	-0.950138
17791763	chr3:17791763:A:T	9.6965e-10	-2.3002e-10	-1.37074
17792013	chr3:17792013:T:G	1.627e-09	0.045331	-0.898515
17792634	chr3:17792634:T:G	3.36742e-09	1.2453	-1.37107
17792712	chr3:17792712:C:T	9.74417e-10	-2.3002e-10	-1.36584
17792863	chr3:17792863:T:C	1.54017e-09	0.0415515	-0.949579
17792868	chr3:17792868:GCTATA:G	1.52477e-09	0.0333414	-0.951419
17792891	chr3:17792891:A:C	1.46151e-09	-0.0106925	-0.94976
17793030	chr3:17793030:A:G	1.5735e-09	0.0644906	-0.951113
17793175	chr3:17793175:T:C	9.81882e-10	-2.3002e-10	-1.35821
17793348	chr3:17793348:G:A	1.23031e-09	-0.185613	-0.947046
17793834	chr3:17793834:A:G	1.60422e-09	0.0833491	-0.950637
17793854	chr3:17793854:G:A	2.21719e-09	-2.3002e-10	-0.543681
17794102	chr3:17794102:A:C	1.54293e-09	0.0442033	-0.950442
17794128	chr3:17794128:G:A	1.35548e-09	-0.0860315	-0.949739
17794163	chr3:17794163:T:C	1.66425e-09	0.115949	-0.946501
17794337	chr3:17794337:G:A	9.71e-10	-2.3002e-10	-1.36935
17794341	chr3:17794341:T:C	6.92048e-09	0.594561	-3.63989e-10
17794471	chr3:17794471:T:C	1.5418e-09	0.0441512	-0.951123
17794483	chr3:17794483:T:C	1.56252e-09	0.0571026	-0.950727
17794547	chr3:17794547:T:C	1.51381e-09	0.0498038	-0.975097
17795144	chr3:17795144:T:C	1.75614e-09	0.151652	-0.928459
17795195	chr3:17795195:G:A	1.6675e-09	0.0840554	-0.912652
17795354	chr3:17795354:T:G	3.08123e-09	1.14605	-1.36064
17795391	chr3:17795391:C:A	1.63714e-09	0.0428121	-0.889786
17795464	chr3:17795464:A:G	1.53977e-09	0.0414455	-0.949739
17795470	chr3:17795470:G:A	1.45197e-09	-0.0174393	-0.94956
17795487	chr3:17795487:G:T	1.11311e-09	0.127421	-1.36018
17795525	chr3:17795525:T:C	1.55079e-09	0.0485786	-0.949739
17795629	chr3:17795629:G:C	9.69579e-10	-2.3002e-10	-1.37082
17795697	chr3:17795697:G:A	1.54025e-09	0.0454078	-0.953386
17795772	chr3:17795772:TC:T	9.80898e-10	-2.3002e-10	-1.35921
17795808	chr3:17795808:A:G	1.63466e-09	0.0373722	-0.885862
17796071	chr3:17796071:G:T	1.6407e-09	0.0432823	-0.88808
17796152	chr3:17796152:A:G	1.72382e-09	0.0465171	-0.841898
17796418	chr3:17796418:TGTGAA:T	1.72452e-09	0.0441386	-0.839115
17796579	chr3:17796579:T:C	1.84406e-09	0.0392638	-0.767219
17796875	chr3:17796875:G:A	1.551e-09	-2.3002e-10	-0.901022
17797138	chr3:17797138:T:C	1.62854e-09	-0.0089876	-0.843251
17797166	chr3:17797166:G:A	1.69744e-09	-0.00303042	-0.807775
17797279	chr3:17797279:A:G	1.69206e-09	0.0312972	-0.845276
17797778	chr3:17797778:C:T	1.15228e-09	-1.19818	-3.63989e-10
17797926	chr3:17797926:T:C	1.79754e-09	0.0442324	-0.797738
17798019	chr3:17798019:T:C	1.7894e-09	0.0431352	-0.801179
17798035	chr3:17798035:G:A	1.79614e-09	0.04533	-0.799616
17798076	chr3:17798076:A:G	1.82614e-09	0.0622573	-0.799974
17798099	chr3:17798099:A:T	1.79225e-09	0.0444913	-0.800941
17798434	chr3:17798434:A:T	1.6908e-09	-2.3002e-10	-0.81472
17798603	chr3:17798603:T:C	1.82912e-09	0.0445754	-0.780665
17798735	chr3:17798735:CA:C	5.65899e-10	-1.90926	-3.63989e-10
17799189	chr3:17799189:A:G	9.74337e-10	-2.3002e-10	-1.36592
17799740	chr3:17799740:C:T	1.151e-09	-1.1993	-3.63989e-10
17799962	chr3:17799962:C:T	7.74338e-10	-1.59567	-3.63989e-10
17800068	chr3:17800068:G:A	2.05384e-09	0.195553	-0.815763
17800198	chr3:17800198:G:GATGTGGAGGAAAGTGAGGATA	1.91629e-09	-2.3002e-10	-0.689535
17800427	chr3:17800427:G:A	1.99623e-10	-1.83149	-1.11976
17800742	chr3:17800742:A:G	7.25501e-09	-2.3002e-10	0.641769
17801207	chr3:17801207:C:T	4.40303e-09	1.50697	-1.3646
17801732	chr3:17801732:G:A	4.18289e-09	1.46137	-1.37029
17801739	chr3:17801739:T:C	4.07533e-09	1.43515	-1.37012
17801783	chr3:17801783:A:C	5.61347e-10	-1.91734	-3.63989e-10
17802041	chr3:17802041:C:T	1.01722e-09	-2.3002e-10	-1.32285
17802160	chr3:17802160:C:A	9.69567e-10	-2.3002e-10	-1.37083
17802473	chr3:17802473:A:G	4.02952e-09	1.42442	-1.37069
17802507	chr3:17802507:T:C	3.81994e-09	1.37085	-1.37054
17802601	chr3:17802601:A:G	3.80858e-09	1.36808	-1.37074
17802716	chr3:17802716:C:T	1.02368e-09	-2.3002e-10	-1.31652
17803339	chr3:17803339:A:G	3.82866e-09	1.37323	-1.37064
17803463	chr3:17803463:A:G	3.55543e-09	1.29966	-1.37111
17803610	chr3:17803610:T:C	3.8562e-09	1.38095	-1.37119
17803721	chr3:17803721:A:G	3.80529e-09	1.36769	-1.37123
17803851	chr3:17803851:C:T	3.74265e-09	1.35084	-1.37097
17803920	chr3:17803920:G:A	2.60565e-10	-1.72743	-0.957401
17804009	chr3:17804009:A:G	3.81813e-09	1.37074	-1.37091
17804097	chr3:17804097:T:C	1.2421e-09	-2.3002e-10	-1.12312
17804251	chr3:17804251:T:C	3.76837e-09	1.35755	-1.37083
17804317	chr3:17804317:A:G	1.80151e-09	0.0553781	-0.806678
17804424	chr3:17804424:T:C	3.38059e-09	1.24939	-1.37126
17804490	chr3:17804490:C:T	3.73427e-09	1.34852	-1.3709
17804610	chr3:17804610:GA:G	3.7798e-09	1.3607	-1.37095
17804642	chr3:17804642:C:T	2.63923e-09	0.982983	-1.35242
17804879	chr3:17804879:G:A	3.75864e-09	1.35448	-1.37034
17805413	chr3:17805413:A:AAT	2.62995e-09	0.99807	-1.37103
17805594	chr3:17805594:A:G	6.59759e-09	0.546781	-3.63989e-10
17805783	chr3:17805783:A:G	3.85874e-09	1.38133	-1.37092
17805935	chr3:17805935:T:C	2.03382e-09	0.119593	-0.749602
17806038	chr3:17806038:C:T	9.86704e-10	-2.3002e-10	-1.35331
17806249	chr3:17806249:C:T	5.63486e-09	1.76037	-1.37132
17806322	chr3:17806322:T:C	9.87061e-10	-2.3002e-10	-1.35295
17806332	chr3:17806332:G:T	1.87372e-09	0.0393627	-0.751362
17806390	chr3:17806390:G:A	5.17044e-09	1.67353	-1.3705
17806511	chr3:17806511:T:C	3.81335e-09	1.36896	-1.37038
17806518	chr3:17806518:A:T	3.8208e-09	1.37171	-1.37118
17806566	chr3:17806566:T:A	1.91664e-09	-2.3002e-10	-0.689352
17806575	chr3:17806575:C:T	3.52612e-09	1.29094	-1.37066
17806789	chr3:17806789:T:C	3.88793e-09	1.38923	-1.37128
17806943	chr3:17806943:G:A	3.50743e-09	1.28631	-1.37135
17806982	chr3:17806982:A:G	2.22017e-10	-1.48062	-1.36431
17807140	chr3:17807140:C:T	1.97894e-10	-1.61733	-1.34262
17807373	chr3:17807373:T:C	1.515e-09	0.226536	-1.15104
17807431	chr3:17807431:C:T	6.89546e-09	0.59094	-3.63989e-10
17807619	chr3:17807619:T:TTTTG	3e-09	1.10222	-1.34353
17808047	chr3:17808047:C:A	4.25389e-09	1.47893	-1.37102
17808251	chr3:17808251:G:C	9.96195e-10	-2.3002e-10	-1.34374
17808297	chr3:17808297:G:A	4.43269e-10	-0.809956	-1.34355
17809544	chr3:17809544:G:A	1.05919e-09	-2.3002e-10	-1.28242
17809548	chr3:17809548:A:C	9.94104e-10	-2.3002e-10	-1.34584
17809691	chr3:17809691:T:A	6.7305e-09	0.566725	-3.63989e-10
17809874	chr3:17809874:C:T	1.02551e-09	-2.3002e-10	-1.31473
17809910	chr3:17809910:G:A	2.21002e-10	-1.57884	-1.27066
17809964	chr3:17809964:C:T	4.46297e-09	1.52718	-1.37129
17810072	chr3:17810072:A:G	1.22225e-09	-2.3002e-10	-1.13923
17810634	chr3:17810634:C:T	5.71868e-09	0.403814	-3.63989e-10
17810943	chr3:17810943:T:C	1.13562e-09	-2.3002e-10	-1.21275
17811019	chr3:17811019:T:C	1.02053e-09	-2.3002e-10	-1.3196
17811564	chr3:17811564:T:C	2.72993e-09	1.0357	-1.37135
17811777	chr3:17811777:T:C	3.69597e-09	1.33531	-1.36799
17811875	chr3:17811875:G:A	1.70827e-10	-1.91451	-1.19252
17812122	chr3:17812122:A:C	3.65579e-09	1.30849	-1.3521
17812213	chr3:17812213:G:A	3.56026e-09	1.27255	-1.34264
17812726	chr3:17812726:G:A	3.02312e-09	1.11588	-1.34951
17813005	chr3:17813005:T:C	6.3305e-09	1.85773	-1.35227
17813106	chr3:17813106:A:G	6.89466e-10	-1.71176	-3.63989e-10
17814225	chr3:17814225:T:C	5.43481e-10	-0.581741	-1.36794
17814354	chr3:17814354:C:T	1.02473e-09	-2.3002e-10	-1.31549
17814369	chr3:17814369:C:A	1.63726e-09	-0.846899	-3.63989e-10
17814436	chr3:17814436:A:T	9.76141e-10	-2.3002e-10	-1.36407
17814621	chr3:17814621:G:A	5.46956e-10	-0.572761	-1.37055
17814826	chr3:17814826:G:T	1.23294e-08	-2.3002e-10	1.17206
17814912	chr3:17814912:T:C	1.41265e-08	-2.3002e-10	1.30813
17815017	chr3:17815017:G:A	4.13791e-10	-0.939197	-1.28312
17815040	chr3:17815040:A:G	4.17746e-10	-0.862166	-1.35064
17815063	chr3:17815063:G:A	1.36382e-09	-2.3002e-10	-1.02964
17815201	chr3:17815201:T:C	4.40906e-10	-0.787537	-1.37131
17815245	chr3:17815245:G:A	5.33585e-10	-0.600814	-1.36724
17815368	chr3:17815368:G:A	3.34554e-10	-1.11784	-1.31704
17815640	chr3:17815640:T:A	4.78786e-10	-0.707771	-1.36865
17815700	chr3:17815700:G:A	2.51044e-10	-1.58004	-1.14201
17815754	chr3:17815754:C:T	3.3388e-10	-1.15138	-1.28552
17816049	chr3:17816049:T:G	1.18688e-09	-2.3002e-10	-1.1686
17816196	chr3:17816196:C:T	1.17351e-09	-2.3002e-10	-1.17992
17816264	chr3:17816264:C:T	9.79642e-10	-2.3002e-10	-1.36049
17816348	chr3:17816348:G:A	1.03108e-09	-2.3002e-10	-1.30932
17816619	chr3:17816619:A:T	5.30018e-10	-0.603478	-1.37129
17816809	chr3:17816809:A:G	4.77014e-10	-0.7117	-1.36843
17816933	chr3:17816933:G:A	4.71536e-09	0.210902	-3.63989e-10
17817381	chr3:17817381:C:T	4.95044e-10	-0.67353	-1.3695
17817702	chr3:17817702:G:T	1.0069e-09	-2.3002e-10	-1.33304
17818130	chr3:17818130:C:T	1.00833e-09	-2.3002e-10	-1.33162
17818363	chr3:17818363:T:C	3.88495e-10	-0.918429	-1.36697
17818498	chr3:17818498:G:A	1.09161e-09	-2.3002e-10	-1.25227
17818719	chr3:17818719:C:T	1.18856e-09	0.0944985	-1.26168
17818874	chr3:17818874:C:T	9.70558e-10	-2.3002e-10	-1.36981
17818876	chr3:17818876:C:T	3.18482e-09	-0.181528	-3.63989e-10
17819009	chr3:17819009:G:A	4.63254e-10	-0.742049	-1.36735
17819090	chr3:17819090:G:T	1.4403e-09	-2.3002e-10	-0.975075
17819242	chr3:17819242:C:T	1.05447e-09	-2.3002e-10	-1.28689
17819508	chr3:17819508:T:C	9.90239e-10	-2.3002e-10	-1.34973
17819512	chr3:17819512:T:C	9.6984e-10	-2.3002e-10	-1.37055
17820243	chr3:17820243:A:G	9.69363e-10	-2.3002e-10	-1.37104
17820306	chr3:17820306:G:A	9.6957e-10	-2.3002e-10	-1.37083
17820444	chr3:17820444:A:G	9.99909e-10	-2.3002e-10	-1.34001
17820712	chr3:17820712:T:G	1.09367e-09	-2.3002e-10	-1.25038
17820743	chr3:17820743:G:C	1.01203e-09	-2.3002e-10	-1.32797
17821103	chr3:17821103:C:G	1.04971e-09	-2.3002e-10	-1.29141
17821468	chr3:17821468:G:T	2.44446e-10	-1.38093	-1.36775
17821900	chr3:17821900:C:T	1.08084e-09	-2.3002e-10	-1.26219
17822699	chr3:17822699:G:A	1.92633e-09	-2.3002e-10	-0.684306
17823068	chr3:17823068:G:C	2.53222e-09	-2.3002e-10	-0.410828
17823274	chr3:17823274:G:A	1.12075e-09	-2.3002e-10	-1.22592
17823514	chr3:17823514:G:T	1.06493e-09	-2.3002e-10	-1.27701
17823722	chr3:17823722:G:A	2.73422e-09	-2.3002e-10	-0.334077
17823937	chr3:17823937:T:G	4.99293e-09	0.268099	-3.63989e-10
17824747	chr3:17824747:C:T	1.11251e-09	-2.3002e-10	-1.23331
17824907	chr3:17824907:C:G	2.84615e-10	-1.23903	-1.35751
17825192	chr3:17825192:C:G	5.69544e-10	-1.90284	-3.63989e-10
17825193	chr3:17825193:T:A	1.06396e-09	-2.3002e-10	-1.27793
17825705	chr3:17825705:C:T	6.29884e-10	-1.80214	-3.63989e-10
17825766	chr3:17825766:C:T	3.05642e-10	-1.17504	-1.35023
17825798	chr3:17825798:C:G	1.34813e-09	-2.3002e-10	-1.0412
17826508	chr3:17826508:T:C	3.00987e-10	-1.76102	-0.77959
17827187	chr3:17827187:C:T	5.54118e-10	-0.559714	-1.37059
17827267	chr3:17827267:C:T	5.45024e-10	-0.577569	-1.36928
17827271	chr3:17827271:C:G	9.99973e-10	-2.3002e-10	-1.33995
17827465	chr3:17827465:A:C	1.82312e-09	-2.3002e-10	-0.739374
17828726	chr3:17828726:A:G	1.06834e-09	-2.3002e-10	-1.27382
17828916	chr3:17828916:T:A	1.36203e-09	-2.3002e-10	-1.03094
17829755	chr3:17829755:C:T	2.3332e-10	-1.44595	-1.34931
17829834	chr3:17829834:A:G	4.80241e-10	-0.707882	-1.36551
17830177	chr3:17830177:T:A	2.05096e-10	-1.64184	-1.28236
17830577	chr3:17830577:G:T	6.67661e-10	-1.7439	-3.63989e-10
17831159	chr3:17831159:A:G	1.12422e-09	-2.3002e-10	-1.22283
17831930	chr3:17831930:G:A	2.43531e-09	-2.3002e-10	-0.44985
17832910	chr3:17832910:C:T	2.16871e-08	-2.3002e-10	1.7368
17834499	chr3:17834499:G:A	9.92021e-10	-2.3002e-10	-1.34793
17834857	chr3:17834857:G:A	9.87226e-10	-2.3002e-10	-1.35278
17834865	chr3:17834865:T:C	1.16238e-09	-2.3002e-10	-1.18946
17834909	chr3:17834909:C:T	4.56339e-09	0.178142	-3.63989e-10
17835069	chr3:17835069:C:A	3.89478e-09	-2.3002e-10	0.0197129
17835169	chr3:17835169:T:C	9.99617e-10	-2.3002e-10	-1.34031
17835541	chr3:17835541:T:C	9.88266e-10	-2.3002e-10	-1.35173
17835578	chr3:17835578:G:A	1.40755e-09	-2.3002e-10	-0.998076
17835706	chr3:17835706:T:C	1.0265e-09	-2.3002e-10	-1.31377
17836336	chr3:17836336:G:T	2.68144e-10	-1.28729	-1.36887
17836733	chr3:17836733:C:G	1.25067e-09	-2.3002e-10	-1.11624
17838038	chr3:17838038:G:A	4.532e-09	-2.3002e-10	0.171241
17838866	chr3:17838866:G:A	9.88872e-10	-2.3002e-10	-1.35111
17839065	chr3:17839065:G:A	1.01002e-09	-2.3002e-10	-1.32995
17839197	chr3:17839197:A:G	2.63855e-09	-2.3002e-10	-0.369693
17839330	chr3:17839330:T:C	1.87905e-08	-2.3002e-10	1.59343
17839437	chr3:17839437:G:GT	2.08109e-08	-2.3002e-10	1.69555
17839803	chr3:17839803:G:A	1.08238e-08	1.04182	-3.63989e-10
17840057	chr3:17840057:A:G	1.29122e-09	-2.3002e-10	-1.08433
17840530	chr3:17840530:G:T	1.26003e-08	1.1938	-3.63989e-10
17840997	chr3:17840997:G:A	4.50999e-09	0.166372	-3.63989e-10
17841176	chr3:17841176:G:T	2.61342e-10	-1.32	-1.36184
17841879	chr3:17841879:C:T	2.21608e-09	-2.3002e-10	-0.544183
17843584	chr3:17843584:C:G	6.77283e-10	-1.72959	-3.63989e-10
17844683	chr3:17844683:T:C	2.79285e-09	-2.3002e-10	-0.312861
17845074	chr3:17845074:G:A	2.65081e-09	-2.3002e-10	-0.365057
17845186	chr3:17845186:T:C	6.07719e-10	-0.470666	-1.3673
17845467	chr3:17845467:C:T	3.36629e-10	-1.06954	-1.35916
17845672	chr3:17845672:G:A	3.3737e-09	0.320544	-0.444459
17846045	chr3:17846045:G:A	4.59979e-09	0.186088	-3.63989e-10
17846143	chr3:17846143:A:AT	5.91364e-10	-0.495709	-1.36954
17846496	chr3:17846496:A:G	3.42932e-10	-1.04933	-1.36082
17846764	chr3:17846764:C:G	3.6023e-10	-1.03725	-1.32368
17847178	chr3:17847178:C:G	1.01093e-09	-2.3002e-10	-1.32905
17847313	chr3:17847313:G:C	1.03414e-09	-2.3002e-10	-1.30635
17847447	chr3:17847447:A:G	1.80435e-09	-2.3002e-10	-0.749721
17847549	chr3:17847549:A:G	3.6453e-09	-0.0464859	-3.63989e-10
17848097	chr3:17848097:A:G	1.21377e-09	-1.1462	-3.63989e-10
17848259	chr3:17848259:C:T	5.91735e-10	-0.70278	-1.16184
17848324	chr3:17848324:C:CT	2.80146e-09	-2.3002e-10	-0.309783
17848347	chr3:17848347:G:A	5.43384e-10	-0.806572	-1.14329
17848595	chr3:17848595:G:A	8.87707e-10	-0.105116	-1.35392
17848673	chr3:17848673:A:T	7.77585e-10	-0.236176	-1.35531
17848732	chr3:17848732:A:G	8.20593e-10	-0.185466	-1.35219
17849032	chr3:17849032:T:C	8.02281e-10	-0.19106	-1.36916
17849123	chr3:17849123:C:G	5.40958e-10	-0.589828	-1.36451
17849321	chr3:17849321:G:C	1.80463e-09	-0.749567	-3.63989e-10
17849453	chr3:17849453:G:A	8.02502e-10	-1.55994	-3.63989e-10
17849549	chr3:17849549:C:T	3.56065e-10	-1.8814	-0.49116
17850056	chr3:17850056:C:T	1.33056e-09	-2.3002e-10	-1.05432
17850132	chr3:17850132:T:C	1.07014e-09	-2.3002e-10	-1.27213
17850289	chr3:17850289:C:T	1.07513e-09	-2.3002e-10	-1.26749
17850417	chr3:17850417:T:G	1.06021e-09	-2.3002e-10	-1.28146
17850673	chr3:17850673:C:T	5.03468e-10	-1.90443	-0.121727
17850925	chr3:17850925:G:T	1.61508e-10	-1.91702	-1.2461
17850986	chr3:17850986:T:C	9.69358e-10	-2.3002e-10	-1.37105
17850989	chr3:17850989:A:G	1.48598e-10	-1.87948	-1.36695
17851051	chr3:17851051:A:T	9.708e-10	-2.3002e-10	-1.36956
17851244	chr3:17851244:A:G	9.82973e-10	-2.3002e-10	-1.3571
17851443	chr3:17851443:G:T	1.06821e-09	-2.3002e-10	-1.27393
17852537	chr3:17852537:G:C	4.95421e-10	-1.84699	-0.195281
17853381	chr3:17853381:A:G	9.6924e-10	-2.3002e-10	-1.37117
17854140	chr3:17854140:A:G	9.84522e-10	-2.3002e-10	-1.35552
17854363	chr3:17854363:C:T	1.45357e-09	-2.3002e-10	-0.965899
17855226	chr3:17855226:A:G	1.14205e-09	-2.3002e-10	-1.2071
17855345	chr3:17855345:A:T	1.59933e-10	-1.87245	-1.30048
17856063	chr3:17856063:A:G	1.4836e-10	-1.91481	-1.33323
17856244	chr3:17856244:G:A	1.67324e-10	-1.83431	-1.29344
17856959	chr3:17856959:C:T	1.06678e-09	-2.3002e-10	-1.27528
17858350	chr3:17858350:T:C	1.04566e-09	-2.3002e-10	-1.29528
17858510	chr3:17858510:A:G	2.82481e-10	-1.91437	-0.689693
17859301	chr3:17859301:TG:T	9.78417e-10	-2.3002e-10	-1.36174
17859621	chr3:17859621:T:G	1.01199e-09	-2.3002e-10	-1.32801
17859671	chr3:17859671:T:C	9.81562e-10	-2.3002e-10	-1.35853
17859942	chr3:17859942:G:C	9.09747e-10	-1.74814	0.313629
17860849	chr3:17860849:G:A	1.18442e-09	-2.3002e-10	-1.17067
17860931	chr3:17860931:T:G	1.02166e-09	-2.3002e-10	-1.3185
17861021	chr3:17861021:C:T	5.64141e-10	-1.91237	-3.63989e-10
17861091	chr3:17861091:C:T	8.38806e-10	-1.75659	0.240889
17861188	chr3:17861188:C:T	1.24174e-09	-2.3002e-10	-1.12341
17861257	chr3:17861257:G:A	8.44635e-09	-2.3002e-10	0.793811
17861631	chr3:17861631:A:G	5.61565e-10	-1.91695	-3.63989e-10
17861641	chr3:17861641:TG:T	9.73578e-10	-2.3002e-10	-1.3667
17861676	chr3:17861676:A:G	1.04944e-09	-2.3002e-10	-1.29166
17862520	chr3:17862520:T:C	7.0116e-10	-1.3491	-0.345838
17863043	chr3:17863043:A:G	6.10695e-10	-1.88856	0.055483
17863512	chr3:17863512:A:ACC	1.14287e-09	-2.3002e-10	-1.20638
17863691	chr3:17863691:T:C	2.34976e-10	-1.45245	-1.33575
17863915	chr3:17863915:T:C	2.19821e-10	-1.48359	-1.37128
17864411	chr3:17864411:T:C	1.0482e-09	-2.3002e-10	-1.29285
17864641	chr3:17864641:G:C	1.82608e-10	-1.91023	-1.1301
17864927	chr3:17864927:A:G	2.40224e-10	-1.40813	-1.35797
17865034	chr3:17865034:A:G	1.76226e-09	0.447466	-1.22079
17865140	chr3:17865140:G:A	9.77922e-10	-2.3002e-10	-1.36225
17865178	chr3:17865178:T:G	7.0511e-08	2.91585	-3.63989e-10
17865573	chr3:17865573:T:C	1.34253e-09	-2.3002e-10	-1.04537
17865628	chr3:17865628:T:C	8.57363e-10	-0.240652	-1.25316
17866253	chr3:17866253:C:T	9.69076e-10	-2.3002e-10	-1.37134
17867056	chr3:17867056:A:G	2.29049e-10	-1.44302	-1.37072
17867152	chr3:17867152:A:G	9.69105e-10	-2.3002e-10	-1.37131
17868308	chr3:17868308:G:A	1.09349e-09	-2.3002e-10	-1.25055
17868418	chr3:17868418:C:T	9.77849e-10	-2.3002e-10	-1.36232
17868479	chr3:17868479:C:T	9.72525e-10	-2.3002e-10	-1.36778
17868774	chr3:17868774:G:A	1.03646e-09	-2.3002e-10	-1.30411
17869625	chr3:17869625:T:C	1.03049e-09	-2.3002e-10	-1.30989
17869652	chr3:17869652:T:C	9.82999e-10	-2.3002e-10	-1.35707
17870047	chr3:17870047:C:T	1.80383e-10	-1.91807	-1.13452
17870110	chr3:17870110:G:A	1.16802e-09	-1.18461	-3.63989e-10
17870284	chr3:17870284:T:A	1.08618e-09	-2.3002e-10	-1.25726
17870331	chr3:17870331:C:G	1.60793e-09	0.350246	-1.21522
17870689	chr3:17870689:T:G	1.81122e-10	-1.91323	-1.13527
17870828	chr3:17870828:T:C	1.10607e-09	-2.3002e-10	-1.23911
17871213	chr3:17871213:A:G	1.56885e-09	-2.3002e-10	-0.889583
17871776	chr3:17871776:G:A	9.95329e-10	-2.3002e-10	-1.3446
17872458	chr3:17872458:C:T	1.07835e-09	-2.3002e-10	-1.2645
17872679	chr3:17872679:T:C	1.09822e-09	-2.3002e-10	-1.24624
17872752	chr3:17872752:A:G	9.72924e-10	-2.3002e-10	-1.36737
17873621	chr3:17873621:G:A	1.78346e-10	-1.91602	-1.14793
17875173	chr3:17875173:A:G	7.63169e-10	-0.373391	-1.23681
17875246	chr3:17875246:T:C	1.0121e-09	-2.3002e-10	-1.32789
17875442	chr3:17875442:G:C	9.77954e-10	-2.3002e-10	-1.36222
17875509	chr3:17875509:G:A	1.08338e-09	-2.3002e-10	-1.25983
17875744	chr3:17875744:C:CTGTA	1.61152e-09	0.359572	-1.22232
17875799	chr3:17875799:T:C	1.07608e-09	-2.3002e-10	-1.2666
17876275	chr3:17876275:C:A	1.11011e-09	-2.3002e-10	-1.23547
17876684	chr3:17876684:A:G	1.80832e-10	-1.9141	-1.13601
17877326	chr3:17877326:A:C	9.94414e-10	-2.3002e-10	-1.34552
17877712	chr3:17877712:G:C	1.48327e-09	-0.945675	-3.63989e-10
17877777	chr3:17877777:A:G	1.00099e-09	-2.3002e-10	-1.33893
17877808	chr3:17877808:T:C	1.02689e-09	-2.3002e-10	-1.31339
17877930	chr3:17877930:C:T	2.17048e-10	-1.5203	-1.34726
17878005	chr3:17878005:G:A	1.16862e-09	-2.3002e-10	-1.1841
17878058	chr3:17878058:C:T	1.83299e-09	-2.3002e-10	-0.733975
17878156	chr3:17878156:T:C	1.02524e-09	-2.3002e-10	-1.315
17878652	chr3:17878652:T:C	9.92731e-10	-2.3002e-10	-1.34722
17878762	chr3:17878762:GT:G	2.24415e-10	-1.88715	-0.947037
17878765	chr3:17878765:A:G	2.23951e-10	-1.89072	-0.945532
17878815	chr3:17878815:A:T	1.02832e-09	-2.3002e-10	-1.31199
17878904	chr3:17878904:A:C	3.25278e-09	-0.160412	-3.63989e-10
17879653	chr3:17879653:T:C	9.69353e-10	-2.3002e-10	-1.37105
17879979	chr3:17879979:G:A	1.00938e-09	-2.3002e-10	-1.33059
17880284	chr3:17880284:T:G	8.91397e-10	-0.280616	-1.17427
17880832	chr3:17880832:C:T	1.00217e-09	-2.3002e-10	-1.33775
17881639	chr3:17881639:T:G	3.06361e-09	-0.220331	-3.63989e-10
17881773	chr3:17881773:T:C	1.43482e-09	-2.3002e-10	-0.978884
17881889	chr3:17881889:T:G	8.81872e-10	-0.281484	-1.18415
17881937	chr3:17881937:A:G	1.21453e-09	-1.14556	-3.63989e-10
17881965	chr3:17881965:A:C	1.02832e-09	-2.3002e-10	-1.31199
17882637	chr3:17882637:G:A	4.40722e-07	2.74646	2.00203
17882831	chr3:17882831:G:A	1.08254e-09	-2.3002e-10	-1.26061
17882838	chr3:17882838:A:G	9.85584e-10	-2.3002e-10	-1.35444
17882864	chr3:17882864:G:A	3.13845e-09	-2.3002e-10	-0.196193
17883693	chr3:17883693:G:C	3.4689e-09	-0.0960847	-3.63989e-10
17883890	chr3:17883890:G:A	1.24757e-09	-2.3002e-10	-1.11873
17884649	chr3:17884649:T:G	1.2176e-09	-2.3002e-10	-1.14304
17884694	chr3:17884694:G:A	1.03154e-09	-2.3002e-10	-1.30887
17884732	chr3:17884732:A:G	7.04779e-09	-2.3002e-10	0.612791
17885373	chr3:17885373:C:G	9.96932e-10	-2.3002e-10	-1.343
17886369	chr3:17886369:T:C	1.00087e-09	-2.3002e-10	-1.33906
17886703	chr3:17886703:A:G	5.80414e-10	-1.88394	-3.63989e-10
17887067	chr3:17887067:A:T	1.02646e-09	-2.3002e-10	-1.31381
17887106	chr3:17887106:A:G	9.69775e-10	-2.3002e-10	-1.37061
17887127	chr3:17887127:G:A	9.45894e-10	-1.39555	-3.63989e-10
17887351	chr3:17887351:G:A	1.01264e-09	-2.3002e-10	-1.32736
17887502	chr3:17887502:A:G	1.69963e-08	2.75432	-1.26124
17888810	chr3:17888810:A:T	1.94502e-09	-2.3002e-10	-0.674651
17888952	chr3:17888952:A:G	3.73978e-09	1.22058	-1.24148
17889405	chr3:17889405:T:C	3.15446e-09	-0.191107	-3.63989e-10
17889882	chr3:17889882:A:C	1.89865e-09	-2.3002e-10	-0.69878
17891000	chr3:17891000:T:C	1.15764e-09	-2.3002e-10	-1.19354
17891498	chr3:17891498:T:A	1.85265e-09	-2.3002e-10	-0.723306
17891572	chr3:17891572:G:A	2.07938e-10	-1.55503	-1.35541
17891901	chr3:17891901:C:T	1.13809e-09	-2.3002e-10	-1.21057
17892723	chr3:17892723:C:A	1.8516e-09	0.484263	-1.20814
17892800	chr3:17892800:A:G	2.03194e-10	-1.57608	-1.35744
17894294	chr3:17894294:G:A	1.74882e-09	-2.3002e-10	-0.780983
17894985	chr3:17894985:C:T	1.69937e-09	-2.3002e-10	-0.809665
17895453	chr3:17895453:T:C	4.28618e-08	3.44088	-1.02282
17895741	chr3:17895741:T:C	1.03981e-09	-0.190856	-1.11003
17896003	chr3:17896003:G:C	1.05769e-09	-0.140047	-1.14379
17896193	chr3:17896193:A:C	3.86919e-08	3.39764	-1.08193
17896919	chr3:17896919:G:A	3.85888e-10	-1.25666	-1.03547
17897074	chr3:17897074:T:C	1.09695e-09	-2.3002e-10	-1.24739
17897237	chr3:17897237:A:C	1.49817e-07	3.04425	0.625235
17897265	chr3:17897265:G:A	1.4234e-09	-0.986875	-3.63989e-10
17897532	chr3:17897532:A:G	1.32697e-09	-2.3002e-10	-1.05703
17897656	chr3:17897656:T:C	3.37194e-08	3.2228	-1.04465
17897858	chr3:17897858:G:T	2.43097e-09	-0.451631	-3.63989e-10
17897918	chr3:17897918:T:TAA	9.86732e-10	-2.3002e-10	-1.35328
17898188	chr3:17898188:A:G	2.87648e-08	3.0772	-1.05797
17898189	chr3:17898189:C:T	1.04046e-09	-0.167309	-1.13295
17898345	chr3:17898345:C:T	1.563e-08	2.36638	-0.957109
17898373	chr3:17898373:C:A	3.33962e-08	3.26648	-1.09796
17898497	chr3:17898497:T:G	1.17846e-09	-2.3002e-10	-1.17572
17898840	chr3:17898840:A:G	5.68911e-10	-1.90395	-3.63989e-10
17899099	chr3:17899099:T:TA	3.40736e-08	3.26525	-1.07665
17899108	chr3:17899108:C:T	2.27792e-10	-1.49217	-1.32708
17899534	chr3:17899534:A:G	9.81821e-10	-2.3002e-10	-1.35827
17899550	chr3:17899550:T:C	3.0962e-08	3.17459	-1.08176
17899873	chr3:17899873:A:C	5.6056e-10	-1.91874	-3.63989e-10
17900249	chr3:17900249:G:A	7.54393e-10	-1.62176	-3.63989e-10
17900608	chr3:17900608:C:T	4.41761e-10	-0.90383	-1.25308
17900827	chr3:17900827:A:G	1.18084e-09	-2.3002e-10	-1.1737
17901079	chr3:17901079:G:A	4.31696e-08	3.46461	-1.0394
17901220	chr3:17901220:T:C	6.7868e-09	-2.3002e-10	0.575056
17901283	chr3:17901283:G:A	3.85688e-08	3.39412	-1.0816
17901349	chr3:17901349:G:A	3.94995e-08	3.38029	-1.04393
17901641	chr3:17901641:G:A	4.20763e-08	3.45431	-1.05475
17901708	chr3:17901708:G:C	4.57862e-08	3.57521	-1.09115
17902056	chr3:17902056:A:T	2.00393e-08	2.87986	-1.22209
17902108	chr3:17902108:T:A	1.05827e-09	-0.147971	-1.13532
17902195	chr3:17902195:C:T	4.36863e-08	3.48353	-1.04641
17902370	chr3:17902370:A:G	4.20838e-08	3.45348	-1.05374
17902437	chr3:17902437:A:G	4.92696e-08	2.55738	-3.63989e-10
17902514	chr3:17902514:T:C	1.39378e-09	-1.0079	-3.63989e-10
17902565	chr3:17902565:T:A	4.07563e-08	3.39855	-1.03087
17902770	chr3:17902770:C:G	9.71253e-10	-2.3002e-10	-1.36909
17903146	chr3:17903146:G:A	1.03588e-09	-2.3002e-10	-1.30467
17903232	chr3:17903232:A:G	3.50108e-09	-0.0868529	-3.63989e-10
17903306	chr3:17903306:C:T	7.47552e-10	-1.63087	-3.63989e-10
17903411	chr3:17903411:T:C	2.26074e-10	-1.50298	-1.32384
17903428	chr3:17903428:A:G	1.43941e-09	-0.97569	-3.63989e-10
17904107	chr3:17904107:A:G	1.30755e-09	-2.3002e-10	-1.07177
17904299	chr3:17904299:A:G	1.64261e-08	2.58856	-1.12962
17904378	chr3:17904378:T:C	1.56155e-08	2.57343	-1.16509
17904446	chr3:17904446:A:C	1.65165e-08	2.60444	-1.14001
17904458	chr3:17904458:G:C	2.40205e-10	-1.43983	-1.32635
17904587	chr3:17904587:T:C	1.72978e-08	2.64363	-1.13297
17904675	chr3:17904675:T:C	1.71991e-08	2.65414	-1.14921
17904705	chr3:17904705:A:G	1.71875e-08	2.65468	-1.15042
17904958	chr3:17904958:C:T	1.70305e-08	2.65336	-1.15827
17905025	chr3:17905025:G:A	1.04129e-09	-2.3002e-10	-1.29947
17905036	chr3:17905036:C:T	9.69411e-10	-2.3002e-10	-1.37099
17905037	chr3:17905037:G:A	1.77843e-09	-2.3002e-10	-0.764194
17905342	chr3:17905342:C:T	1.57184e-09	-2.3002e-10	-0.887676
17905403	chr3:17905403:A:G	1.60156e-08	2.55013	-1.11649
17905870	chr3:17905870:G:A	1.33522e-09	-0.0343636	-1.01646
17906006	chr3:17906006:C:T	1.62029e-08	2.59816	-1.1529
17906052	chr3:17906052:CT:C	9.76753e-10	-2.3002e-10	-1.36344
17906340	chr3:17906340:TAGA:T	5.63463e-10	-1.91358	-3.63989e-10
17906742	chr3:17906742:T:A	1.38859e-09	-2.3002e-10	-1.01163
17906959	chr3:17906959:C:T	1.47729e-08	2.52397	-1.1711
17907569	chr3:17907569:G:C	2.23431e-10	-1.51873	-1.31984
17907801	chr3:17907801:C:T	1.48604e-08	2.52791	-1.16913
17908228	chr3:17908228:G:A	1.83849e-09	-2.3002e-10	-0.730978
17908310	chr3:17908310:C:A	1.05388e-09	-2.3002e-10	-1.28744
17908384	chr3:17908384:C:G	1.45523e-08	2.44613	-1.10831
17908535	chr3:17908535:C:T	1.62352e-08	2.60424	-1.15699
17908615	chr3:17908615:T:C	1.66088e-08	2.64474	-1.17473
17909044	chr3:17909044:G:A	1.038e-09	-2.3002e-10	-1.30263
17909397	chr3:17909397:C:T	5.65179e-10	-1.91054	-3.63989e-10
17909426	chr3:17909426:G:T	9.75745e-10	-2.3002e-10	-1.36448
17909446	chr3:17909446:T:A	1.59355e-08	2.5807	-1.15207
17909557	chr3:17909557:C:T	1.60552e-08	2.58274	-1.14663
17910782	chr3:17910782:T:A	2.5462e-10	-1.47367	-1.23424
17910943	chr3:17910943:A:G	9.69082e-10	-2.3002e-10	-1.37133
17911061	chr3:17911061:C:T	1.60851e-08	2.59778	-1.15981
17911487	chr3:17911487:C:T	1.42496e-08	2.48854	-1.17174
17911508	chr3:17911508:T:C	1.68042e-08	2.68797	-1.20627
17912162	chr3:17912162:C:T	9.89699e-10	-2.3002e-10	-1.35028
17912189	chr3:17912189:A:C	2.02088e-09	-2.3002e-10	-0.636392
17912463	chr3:17912463:C:T	1.45982e-08	2.51495	-1.17397
17912486	chr3:17912486:T:A	1.50815e-08	2.51067	-1.13712
17912591	chr3:17912591:A:G	3.55626e-09	-0.0712136	-3.63989e-10
17912644	chr3:17912644:A:G	1.37754e-09	-2.3002e-10	-1.01963
17913364	chr3:17913364:G:T	1.06978e-09	-2.3002e-10	-1.27247
17913415	chr3:17913415:A:G	5.25897e-09	1.32951	-1.0095
17913684	chr3:17913684:T:A	1.28307e-09	-2.3002e-10	-1.09067
17914185	chr3:17914185:C:T	2.33561e-10	-1.49013	-1.30411
17914291	chr3:17914291:G:C	9.8342e-10	-2.3002e-10	-1.35664
17914371	chr3:17914371:A:G	2.60688e-10	-1.38589	-1.29846
17914375	chr3:17914375:A:C	2.01872e-09	-2.3002e-10	-0.637461
17914918	chr3:17914918:T:C	1.07322e-09	-0.165996	-1.10326
17915016	chr3:17915016:T:G	1.05632e-09	-2.3002e-10	-1.28513
17915029	chr3:17915029:G:A	1.71049e-08	2.67104	-1.1716
17915032	chr3:17915032:A:G	1.47684e-09	-0.950019	-3.63989e-10
17915350	chr3:17915350:A:G	4.78891e-08	2.66126	-0.132294
17915387	chr3:17915387:T:A	1.48621e-09	-0.943692	-3.63989e-10
17915464	chr3:17915464:A:G	1.05758e-09	-2.3002e-10	-1.28394
17915757	chr3:17915757:A:G	5.17735e-08	2.7006	-0.0936397
17915773	chr3:17915773:A:T	1.63768e-08	2.50262	-1.04668
17915998	chr3:17915998:C:T	9.13602e-09	2.19432	-1.32202
17916155	chr3:17916155:C:T	1.5712e-09	-0.888081	-3.63989e-10
17916245	chr3:17916245:C:T	3.31147e-07	2.89485	1.56779
17916600	chr3:17916600:A:C	2.51136e-09	-0.419098	-3.63989e-10
17917337	chr3:17917337:G:A	1.30683e-09	0.00867011	-1.08099
17917615	chr3:17917615:AG:A	1.28996e-09	-2.3002e-10	-1.08531
17918134	chr3:17918134:C:T	1.7137e-08	2.74137	-1.24005
17918920	chr3:17918920:C:A	1.00914e-09	-2.3002e-10	-1.33082
17919005	chr3:17919005:G:A	1.00104e-07	3.2023	0.063986
17919065	chr3:17919065:T:C	1.0378e-09	-2.3002e-10	-1.30282
17919502	chr3:17919502:C:T	4.08783e-09	-2.3002e-10	0.0680917
17920272	chr3:17920272:G:C	2.15201e-09	-0.573521	-3.63989e-10
17920321	chr3:17920321:T:C	7.95333e-09	-2.3002e-10	0.733667
17920359	chr3:17920359:A:G	7.5233e-09	-2.3002e-10	0.678082
17920521	chr3:17920521:A:G	2.2858e-10	-1.7149	-1.10089
17920739	chr3:17920739:C:G	9.79981e-10	-2.3002e-10	-1.36015
17920780	chr3:17920780:T:C	1.04597e-09	-2.3002e-10	-1.29498
17920785	chr3:17920785:C:A	1.59866e-09	-2.3002e-10	-0.870756
17920804	chr3:17920804:C:T	4.89864e-09	-2.3002e-10	0.249035
17920822	chr3:17920822:G:A	8.20856e-10	-1.33493	-0.202405
17920870	chr3:17920870:C:T	9.797e-10	-2.3002e-10	-1.36043
17921050	chr3:17921050:C:T	1.38679e-09	-1.01293	-3.63989e-10
17921089	chr3:17921089:G:A	1.66069e-09	-2.3002e-10	-0.832688
17921443	chr3:17921443:C:T	8.43353e-08	3.07712	0.0177529
17921517	chr3:17921517:G:A	1.60338e-09	-2.3002e-10	-0.867812
17921577	chr3:17921577:T:C	1.5416e-09	0.277819	-1.18492
17922068	chr3:17922068:G:C	1.02801e-08	2.17867	-1.18838
17922184	chr3:17922184:C:T	1.1387e-09	-2.3002e-10	-1.21004
17922492	chr3:17922492:A:G	2.73566e-08	3.28067	-1.31163
17922818	chr3:17922818:A:G	9.74723e-10	-2.3002e-10	-1.36553
17923444	chr3:17923444:T:C	1.97146e-09	-2.3002e-10	-0.661151
17924291	chr3:17924291:C:T	1.08736e-09	-2.3002e-10	-1.25617
17924370	chr3:17924370:C:T	3.75093e-08	2.28467	-3.63989e-10
17924447	chr3:17924447:C:T	1.09045e-09	-2.3002e-10	-1.25333
17924544	chr3:17924544:T:A	1.25796e-09	-2.3002e-10	-1.11043
17924581	chr3:17924581:C:T	2.36919e-09	-0.477376	-3.63989e-10
17924665	chr3:17924665:A:G	1.7466e-09	0.242147	-1.0244
17924705	chr3:17924705:C:T	1.6609e-09	0.209436	-1.042
17925668	chr3:17925668:G:T	9.706e-10	-2.3002e-10	-1.36976
17925711	chr3:17925711:C:A	1.29007e-08	2.40043	-1.18307
17925943	chr3:17925943:T:G	1.93166e-09	-0.681545	-3.63989e-10
17926252	chr3:17926252:G:A	1.02156e-09	-2.3002e-10	-1.31859
17926661	chr3:17926661:C:T	1.32018e-09	-2.3002e-10	-1.06216
17926708	chr3:17926708:T:C	9.80947e-10	-2.3002e-10	-1.35916
17926883	chr3:17926883:A:G	1.01824e-09	-2.3002e-10	-1.32185
17926916	chr3:17926916:C:T	8.46677e-08	2.58128	0.517529
17927019	chr3:17927019:C:T	1.10612e-09	-2.3002e-10	-1.23906
17927181	chr3:17927181:T:C	6.96859e-08	2.43276	0.471317
17929405	chr3:17929405:C:T	7.39439e-10	-1.18471	-0.457076
17929430	chr3:17929430:T:C	1.09965e-09	-2.3002e-10	-1.24493
17929897	chr3:17929897:A:T	9.76841e-10	-2.3002e-10	-1.36335
17930763	chr3:17930763:T:G	1.80444e-08	2.92313	-1.37022
17931012	chr3:17931012:G:A	1.01904e-09	-2.3002e-10	-1.32106
17931600	chr3:17931600:G:A	1.6279e-09	0.385906	-1.23854
17931627	chr3:17931627:A:G	1.98728e-09	-2.3002e-10	-0.653158
17931838	chr3:17931838:T:C	1.00445e-09	-2.3002e-10	-1.33548
17932110	chr3:17932110:C:T	5.64686e-10	-1.91141	-3.63989e-10
17933360	chr3:17933360:G:A	1.05809e-09	-2.3002e-10	-1.28346
17933403	chr3:17933403:T:G	1.43749e-08	2.63279	-1.30723
17933990	chr3:17933990:C:T	1.62942e-09	-2.3002e-10	-0.851698
17934036	chr3:17934036:G:T	5.84e-08	2.72739	-3.63989e-10
17934404	chr3:17934404:A:G	1.58349e-09	-0.88029	-3.63989e-10
17934520	chr3:17934520:C:T	2.82611e-09	-2.3002e-10	-0.301023
17934596	chr3:17934596:T:C	1.50503e-09	-2.3002e-10	-0.931113
17934703	chr3:17934703:A:G	1.70995e-09	-2.3002e-10	-0.803461
17934865	chr3:17934865:A:C	3.61618e-10	-1.19996	-1.15713
17934878	chr3:17934878:C:T	1.70761e-09	-2.3002e-10	-0.804827
17935908	chr3:17935908:C:G	5.73897e-10	-1.89523	-3.63989e-10
17936293	chr3:17936293:A:G	4.29727e-10	-1.11814	-1.06639
17936764	chr3:17936764:G:C	1.01609e-09	-2.3002e-10	-1.32396
17937060	chr3:17937060:G:C	9.82912e-10	-2.3002e-10	-1.35716
17937476	chr3:17937476:C:A	1.35787e-09	-1.12169	0.0876842
17937810	chr3:17937810:GA:G	1.01786e-09	-2.3002e-10	-1.32222
17937925	chr3:17937925:C:T	2.94967e-09	-2.3002e-10	-0.258231
17938845	chr3:17938845:C:G	2.07872e-09	-0.608172	-3.63989e-10
17938926	chr3:17938926:A:G	7.71118e-10	-1.59984	-3.63989e-10
17940826	chr3:17940826:A:T	1.46688e-09	-0.91905	-0.0377372
17941007	chr3:17941007:G:A	1.85469e-09	-0.722204	-3.63989e-10
17941402	chr3:17941402:C:T	1.63239e-09	-2.3002e-10	-0.84988
17941441	chr3:17941441:C:T	7.66692e-10	-1.60559	-3.63989e-10
17941626	chr3:17941626:A:T	6.01823e-09	1.81431	-1.35944
17941747	chr3:17941747:G:A	1.10461e-09	-2.3002e-10	-1.24043
17942218	chr3:17942218:A:G	9.69265e-10	-2.3002e-10	-1.37114
17942622	chr3:17942622:G:A	5.85055e-10	-1.87597	-3.63989e-10
17942645	chr3:17942645:A:G	1.55878e-09	-2.3002e-10	-0.896021
17942753	chr3:17942753:G:A	4.67112e-07	2.42258	2.38407
17942770	chr3:17942770:A:G	1.00637e-09	-2.3002e-10	-1.33357
17942949	chr3:17942949:A:G	3.03355e-10	-1.16156	-1.37122
17943276	chr3:17943276:G:A	9.95825e-10	-2.3002e-10	-1.34411
17943405	chr3:17943405:T:G	2.2596e-09	-0.524738	-3.63989e-10
17943422	chr3:17943422:G:GA	7.18602e-10	-1.67037	-3.63989e-10
17943429	chr3:17943429:T:A	1.92631e-09	-0.68432	-3.63989e-10
17943768	chr3:17943768:T:C	6.01488e-10	-0.778679	-1.06959
17944983	chr3:17944983:T:C	1.10763e-09	-2.3002e-10	-1.2377
17945993	chr3:17945993:G:A	1.41212e-09	-2.3002e-10	-0.994834
17946090	chr3:17946090:A:G	2.04966e-09	-0.622248	-3.63989e-10
17946183	chr3:17946183:G:A	1.09378e-09	-2.3002e-10	-1.25028
17946514	chr3:17946514:A:G	1.36565e-09	-2.3002e-10	-1.02829
17947451	chr3:17947451:T:A	5.86548e-10	-1.87342	-3.63989e-10
17947487	chr3:17947487:C:G	2.20476e-10	-1.49306	-1.35883
17947591	chr3:17947591:T:A	1.33653e-09	-2.3002e-10	-1.04985
17947758	chr3:17947758:C:A	1.18659e-09	-2.3002e-10	-1.16884
17949469	chr3:17949469:T:A	9.97202e-07	2.50771	3.05732
17949831	chr3:17949831:C:T	2.11128e-09	-0.592627	-3.63989e-10
17949892	chr3:17949892:G:A	1.78326e-07	1.92013	1.92356
17950071	chr3:17950071:C:T	1.00794e-09	-2.3002e-10	-1.33202
17950225	chr3:17950225:C:T	1.91417e-09	-0.72703	0.0363912
17950452	chr3:17950452:C:G	3.20619e-07	2.11977	2.31056
17950532	chr3:17950532:C:T	1.14712e-09	-2.3002e-10	-1.20267
17950823	chr3:17950823:G:GA	1.49796e-09	-2.3002e-10	-0.935819
17951351	chr3:17951351:G:A	1.599e-09	-0.799645	-0.0708987
17951595	chr3:17951595:A:G	2.12e-08	1.92979	-0.215713
17951923	chr3:17951923:A:G	1.10757e-09	-2.3002e-10	-1.23776
17952372	chr3:17952372:C:T	1.07201e-09	-2.3002e-10	-1.27039
17952718	chr3:17952718:A:G	1.11322e-09	-2.3002e-10	-1.23267
17952805	chr3:17952805:G:T	2.12696e-09	-0.585231	-3.63989e-10
17953081	chr3:17953081:T:A	1.14712e-09	-2.3002e-10	-1.20267
17953257	chr3:17953257:A:G	3.978e-07	2.06156	2.58446
17953359	chr3:17953359:T:C	2.09779e-09	-0.599038	-3.63989e-10
17953575	chr3:17953575:C:T	9.75647e-10	-2.3002e-10	-1.36458
17953601	chr3:17953601:T:G	1.08928e-09	-2.3002e-10	-1.2544
17953756	chr3:17953756:T:G	3.05289e-07	1.99599	2.38534
17953771	chr3:17953771:G:A	1.37308e-09	-2.3002e-10	-1.02287
17953778	chr3:17953778:T:G	1.04996e-09	-2.3002e-10	-1.29117
17954045	chr3:17954045:G:A	2.15113e-09	-0.573932	-3.63989e-10
17954130	chr3:17954130:T:G	2.03799e-09	-0.919256	0.291295
17954218	chr3:17954218:G:T	3.58615e-08	2.19176	0.0479793
17954872	chr3:17954872:G:A	1.14091e-09	-2.3002e-10	-1.2081
17955244	chr3:17955244:C:A	5.61125e-10	-1.91773	-3.63989e-10
17955405	chr3:17955405:T:C	1.09039e-09	-2.3002e-10	-1.25338
17955726	chr3:17955726:T:A	3.70445e-09	-2.3002e-10	-0.0303891
17955759	chr3:17955759:C:G	1.52238e-09	-2.3002e-10	-0.91965
17956255	chr3:17956255:T:C	1.14903e-09	-2.3002e-10	-1.20101
17956607	chr3:17956607:A:G	1.28215e-07	1.83212	1.68167
17956621	chr3:17956621:ATAATATATAT:A	1.22855e-09	-2.3002e-10	-1.13409
17956632	chr3:17956632:G:C	1.22277e-09	-2.3002e-10	-1.13881
17956732	chr3:17956732:G:A	3.28882e-07	2.06871	2.38707
17956833	chr3:17956833:C:T	6.53434e-10	-1.76544	-3.63989e-10
17957118	chr3:17957118:G:A	1.15217e-08	-2.3002e-10	1.10431
17957219	chr3:17957219:T:C	1.09218e-09	-2.3002e-10	-1.25174
17957403	chr3:17957403:G:A	1.4927e-09	-1.0303	0.0909616
17957735	chr3:17957735:G:A	3.84762e-09	-2.3002e-10	0.00753078
17957756	chr3:17957756:A:G	1.22326e-09	-2.3002e-10	-1.1384
17957825	chr3:17957825:A:G	1.1498e-09	-2.3002e-10	-1.20034
17957836	chr3:17957836:T:C	1.29069e-08	0.694991	0.522848
17958126	chr3:17958126:G:A	2.54702e-09	-2.3002e-10	-0.404998
17958595	chr3:17958595:C:T	1.43971e-09	-0.975479	-3.63989e-10
17959027	chr3:17959027:AC:A	2.5611e-09	-0.399486	-3.63989e-10
17959981	chr3:17959981:A:G	3.21754e-08	-2.3002e-10	2.13128
17960304	chr3:17960304:T:G	9.69541e-10	-2.3002e-10	-1.37086
17960578	chr3:17960578:C:T	1.4333e-08	-2.3002e-10	1.32264
17960639	chr3:17960639:C:T	5.93462e-10	-1.86171	-3.63989e-10
17961005	chr3:17961005:T:C	2.00433e-09	-0.689562	0.0449471
17961114	chr3:17961114:G:C	9.69078e-10	-2.3002e-10	-1.37133
17961428	chr3:17961428:T:G	2.66742e-09	-2.3002e-10	-0.358811
17961459	chr3:17961459:C:T	5.21388e-10	-0.660019	-1.33117
17961663	chr3:17961663:C:T	4.09791e-09	-2.3002e-10	0.0705539
17962297	chr3:17962297:T:C	2.86457e-09	-2.3002e-10	-0.287507
17963515	chr3:17963515:G:A	1.3863e-08	0.929513	0.359786
17963895	chr3:17963895:C:T	2.10929e-09	0.154394	-0.747967
17964331	chr3:17964331:GAA:G	1.03052e-09	-2.3002e-10	-1.30986
17964782	chr3:17964782:A:G	5.83098e-10	-1.87932	-3.63989e-10
17964850	chr3:17964850:G:T	4.38161e-09	-2.3002e-10	0.137493
17965522	chr3:17965522:G:A	6.45395e-10	-1.77782	-3.63989e-10
17965875	chr3:17965875:C:G	4.57101e-09	-1.81152	1.99133
17965956	chr3:17965956:T:C	6.29974e-10	-1.802	-3.63989e-10
17965997	chr3:17965997:G:A	1.83168e-09	-2.3002e-10	-0.734692
17966183	chr3:17966183:C:A	2.97641e-09	-0.249205	-3.63989e-10
17966417	chr3:17966417:T:A	1.24419e-09	-2.3002e-10	-1.12144
17966964	chr3:17966964:A:C	1.45589e-09	-2.3002e-10	-0.964307
17967005	chr3:17967005:T:C	4.75586e-09	-2.3002e-10	0.219454
17967179	chr3:17967179:G:A	1.08885e-09	-2.3002e-10	-1.25481
17968409	chr3:17968409:T:G	3.14504e-09	-2.3002e-10	-0.194097
17968819	chr3:17968819:C:T	1.09474e-09	-2.3002e-10	-1.2494
17969211	chr3:17969211:G:A	2.14814e-08	0.153718	1.57354
17969387	chr3:17969387:A:G	1.5533e-09	-2.3002e-10	-0.899543
17970232	chr3:17970232:T:C	1.29532e-09	-2.3002e-10	-1.08117
17970480	chr3:17970480:T:G	6.21999e-10	-1.81474	-3.63989e-10
17971463	chr3:17971463:A:G	1.04833e-09	-2.3002e-10	-1.29273
17971623	chr3:17971623:C:T	9.293e-09	0.889338	-3.63989e-10
17971721	chr3:17971721:C:T	4.2871e-09	-2.3002e-10	0.115688
17971831	chr3:17971831:T:C	3.58805e-09	-2.3002e-10	-0.0623139
17971935	chr3:17971935:A:G	3.78869e-09	-2.3002e-10	-0.00790335
17972062	chr3:17972062:T:C	1.07146e-09	-2.3002e-10	-1.27091
17972289	chr3:17972289:G:A	1.02043e-09	-2.3002e-10	-1.3197
17972423	chr3:17972423:C:T	6.40407e-10	-0.701545	-1.08403
17972457	chr3:17972457:C:T	9.74478e-10	-2.3002e-10	-1.36578
17972468	chr3:17972468:A:G	1.59346e-09	-0.70906	-0.164959
17972523	chr3:17972523:A:G	2.44873e-08	0.229167	1.62906
17972527	chr3:17972527:C:A	1.02805e-09	-2.3002e-10	-1.31226
17972716	chr3:17972716:T:TAA	4.22688e-10	-1.86344	-0.337603
17972812	chr3:17972812:G:A	1.23917e-09	-1.12548	-3.63989e-10
17973251	chr3:17973251:G:C	9.93162e-09	0.9558	-3.63989e-10
17973322	chr3:17973322:C:A	1.6354e-09	-0.852121	0.00408664
17973358	chr3:17973358:A:ATCTTTTTAT	1.06175e-09	-2.3002e-10	-1.28001
17973757	chr3:17973757:C:T	9.74867e-10	-2.3002e-10	-1.36538
17973859	chr3:17973859:G:A	3.82922e-09	0.00273677	-3.63989e-10
17974035	chr3:17974035:A:C	2.79246e-09	-2.3002e-10	-0.312999
17974867	chr3:17974867:T:C	3.91932e-09	-2.3002e-10	0.025995
17975303	chr3:17975303:A:C	3.52602e-09	-0.834774	0.755021
17975428	chr3:17975428:C:T	6.58553e-09	0.32712	0.217832
17975732	chr3:17975732:T:A	1.89144e-09	-2.3002e-10	-0.702583
17975924	chr3:17975924:T:A	6.44526e-09	0.510689	0.0127333
17976475	chr3:17976475:A:C	2.93676e-10	-1.88016	-0.685044
17976506	chr3:17976506:G:A	6.36551e-09	0.613888	-0.102918
17976714	chr3:17976714:G:A	1.50451e-09	-2.3002e-10	-0.931453
17977099	chr3:17977099:CAGAT:C	1.58048e-09	-0.882198	-3.63989e-10
17977466	chr3:17977466:C:T	6.07283e-09	-2.3002e-10	0.463902
17977514	chr3:17977514:G:T	9.74976e-10	-2.3002e-10	-1.36527
17977607	chr3:17977607:T:C	1.51392e-09	-2.3002e-10	-0.925222
17977889	chr3:17977889:T:A	1.01846e-09	-2.3002e-10	-1.32163
17978020	chr3:17978020:T:C	3.15068e-10	-1.87757	-0.617322
17979859	chr3:17979859:T:G	1.22378e-09	-2.3002e-10	-1.13797
17979941	chr3:17979941:T:C	1.84268e-09	-2.3002e-10	-0.728701
17980394	chr3:17980394:C:T	3.17629e-09	1.18423	-1.36843
17980832	chr3:17980832:A:G	6.75237e-10	-1.53298	-0.19963
17981188	chr3:17981188:T:C	9.81997e-10	-2.3002e-10	-1.35809
17981483	chr3:17981483:G:A	9.7523e-10	-2.3002e-10	-1.365
17981930	chr3:17981930:A:G	2.99156e-08	1.86938	0.18908
17982158	chr3:17982158:A:G	6.11233e-10	-1.8322	-3.63989e-10
17982184	chr3:17982184:C:T	1.13548e-09	-2.3002e-10	-1.21287
17982237	chr3:17982237:A:G	1.6997e-09	-2.3002e-10	-0.80947
17982240	chr3:17982240:G:A	1.32663e-09	-2.3002e-10	-1.05729
17983001	chr3:17983001:G:A	9.93622e-10	-2.3002e-10	-1.34632
17983048	chr3:17983048:C:A	1.03366e-09	-2.3002e-10	-1.30681
17983073	chr3:17983073:C:T	1.48166e-09	-0.811048	-0.135712
17983742	chr3:17983742:T:G	8.73119e-09	0.826978	-3.63989e-10
17983751	chr3:17983751:C:A	4.34616e-09	-2.3002e-10	0.12937
17986363	chr3:17986363:A:G	1.02462e-09	-2.3002e-10	-1.3156
17986529	chr3:17986529:G:A	1.40551e-08	-2.3002e-10	1.30306
17986936	chr3:17986936:C:CT	2.85498e-08	-2.3002e-10	2.01173
17986965	chr3:17986965:A:T	5.7676e-09	0.468337	-0.0560042
17987006	chr3:17987006:C:T	2.20621e-09	-2.3002e-10	-0.548647
17987079	chr3:17987079:T:C	7.96128e-09	1.30064	-0.565976
17987511	chr3:17987511:C:T	3.88518e-10	-0.932431	-1.35291
17988330	chr3:17988330:A:G	1.67595e-07	3.78163	-3.63989e-10
17989221	chr3:17989221:T:C	8.16506e-10	-1.54264	-3.63989e-10
17989445	chr3:17989445:G:C	2.97793e-10	-1.4929	-1.05838
17989538	chr3:17989538:G:A	1.32738e-09	-2.3002e-10	-1.05672
17989720	chr3:17989720:A:G	2.74459e-10	-1.60858	-1.0243
17989735	chr3:17989735:G:A	4.82293e-10	-1.60143	-0.467694
17989752	chr3:17989752:A:G	9.92782e-10	-2.3002e-10	-1.34717
17989988	chr3:17989988:G:A	2.60926e-09	-2.3002e-10	-0.380855
17990105	chr3:17990105:G:A	9.91759e-10	-2.3002e-10	-1.3482
17990281	chr3:17990281:A:G	3.15959e-09	-0.189481	-3.63989e-10
17990602	chr3:17990602:C:G	1.01294e-09	-1.32707	-3.63989e-10
17990661	chr3:17990661:C:G	1.35114e-09	-2.3002e-10	-1.03897
17991124	chr3:17991124:G:A	9.8318e-10	-2.3002e-10	-1.35689
17991285	chr3:17991285:G:A	3.26441e-09	-2.3002e-10	-0.156844
17991922	chr3:17991922:A:G	9.69501e-10	-2.3002e-10	-1.3709
17992516	chr3:17992516:C:T	9.69086e-10	-2.3002e-10	-1.37133
17993916	chr3:17993916:G:A	3.52217e-09	-2.3002e-10	-0.080845
17994049	chr3:17994049:G:A	1.0981e-09	-2.3002e-10	-1.24635
17994056	chr3:17994056:C:T	3.53517e-10	-1.09896	-1.28079
17994299	chr3:17994299:A:G	9.97548e-10	-2.3002e-10	-1.34238
17994358	chr3:17994358:G:A	3.71468e-10	-1.04926	-1.28096
17994365	chr3:17994365:G:A	1.91927e-09	0.364423	-1.0524
17994385	chr3:17994385:G:A	3.30762e-09	0.518929	-0.662624
17994754	chr3:17994754:G:A	1.22465e-09	-1.04093	-0.0963364
17995382	chr3:17995382:T:A	1.13221e-09	-1.04853	-0.167227
17995456	chr3:17995456:C:T	4.05439e-09	0.660748	-0.60087
17995796	chr3:17995796:A:C	2.52712e-09	-2.3002e-10	-0.412845
17996390	chr3:17996390:T:C	1.20352e-09	-2.3002e-10	-1.15467
17997359	chr3:17997359:C:G	2.59023e-08	-2.3002e-10	1.91441
17997469	chr3:17997469:T:C	2.80841e-09	-2.3002e-10	-0.307303
17997718	chr3:17997718:G:T	9.69969e-10	-2.3002e-10	-1.37041
17998859	chr3:17998859:G:A	1.31273e-09	-1.06782	-3.63989e-10
17999421	chr3:17999421:T:C	6.61526e-09	1.15979	-0.610337
17999533	chr3:17999533:CTCTT:C	9.69829e-10	-2.3002e-10	-1.37056
17999868	chr3:17999868:G:A	1.02595e-09	-2.3002e-10	-1.3143
18000228	chr3:18000228:C:T	1.12992e-09	-1.21778	-3.63989e-10
18000395	chr3:18000395:G:A	2.308e-09	-2.3002e-10	-0.50354
18000502	chr3:18000502:A:G	5.34592e-09	-2.3002e-10	0.33641
18000591	chr3:18000591:T:G	9.87765e-10	-2.3002e-10	-1.35223
18000952	chr3:18000952:A:C	2.65022e-09	-2.3002e-10	-0.36528
18001121	chr3:18001121:A:G	3.07628e-09	-2.3002e-10	-0.216202
18001181	chr3:18001181:T:G	2.08894e-09	-2.3002e-10	-0.603268
18001484	chr3:18001484:T:A	3.25003e-09	-2.3002e-10	-0.161259
18001487	chr3:18001487:CTGTT:C	2.98806e-09	-2.3002e-10	-0.245299
18001621	chr3:18001621:A:G	2.82196e-10	-1.84532	-0.759756
18001629	chr3:18001629:G:A	1.73494e-09	-0.78895	-3.63989e-10
18001864	chr3:18001864:C:A	9.80509e-10	-2.3002e-10	-1.35961
18002087	chr3:18002087:A:G	1.23971e-09	-2.3002e-10	-1.12504
18002121	chr3:18002121:G:A	9.70304e-10	-2.3002e-10	-1.37007
18002280	chr3:18002280:C:T	7.41739e-10	-1.04797	-0.590712
18002385	chr3:18002385:A:G	1.13442e-09	-2.3002e-10	-1.2138
18002726	chr3:18002726:C:T	2.98883e-09	-2.3002e-10	-0.245041
18002822	chr3:18002822:G:T	3.93193e-10	-1.01562	-1.25776
18003050	chr3:18003050:G:C	2.86397e-10	-1.86524	-0.725061
18003180	chr3:18003180:A:G	9.80858e-10	-2.3002e-10	-1.35925
18003626	chr3:18003626:G:A	1.06504e-09	-2.3002e-10	-1.27691
18003747	chr3:18003747:G:C	1.06729e-09	-2.3002e-10	-1.2748
18003759	chr3:18003759:A:G	2.92245e-10	-1.87727	-0.692815
18003849	chr3:18003849:T:G	2.69936e-09	0.224232	-0.571141
18004095	chr3:18004095:A:C	3.32174e-09	0.46484	-0.604275
18004157	chr3:18004157:A:C	1.00388e-09	-2.3002e-10	-1.33606
18004664	chr3:18004664:G:C	4.41083e-10	-0.951695	-1.20675
18004995	chr3:18004995:A:G	4.30233e-09	0.305653	-0.186419
18005037	chr3:18005037:G:A	1.02022e-09	-0.958961	-0.360946
18005273	chr3:18005273:C:T	5.49086e-09	-2.3002e-10	0.363162
18005563	chr3:18005563:G:A	3.71673e-09	-2.3002e-10	-0.0270778
18005677	chr3:18005677:C:T	3.32345e-09	-2.3002e-10	-0.138921
18006877	chr3:18006877:C:G	3.17601e-09	-2.3002e-10	-0.184299
18006935	chr3:18006935:A:G	1.06302e-09	-1.27881	-3.63989e-10
18007193	chr3:18007193:T:C	3.21906e-10	-1.82679	-0.646631
18007300	chr3:18007300:C:T	3.18153e-09	-2.3002e-10	-0.182562
18007325	chr3:18007325:A:G	1.41329e-09	-2.3002e-10	-0.994002
18007396	chr3:18007396:T:A	3.74119e-09	0.597032	-0.617551
18007832	chr3:18007832:A:C	1.26456e-09	-2.3002e-10	-1.1052
18008501	chr3:18008501:A:G	3.57754e-09	0.602737	-0.667986
18008682	chr3:18008682:G:C	5.20556e-09	0.483363	-0.173558
18008705	chr3:18008705:T:C	1.84792e-08	1.52663	0.0500965
18009036	chr3:18009036:A:G	2.95605e-10	-1.85589	-0.702764
18009638	chr3:18009638:G:A	3.18865e-09	-2.3002e-10	-0.180325
18009813	chr3:18009813:A:G	3.11336e-10	-1.85854	-0.648265
18010330	chr3:18010330:C:T	2.30554e-09	-2.3002e-10	-0.504607
18010388	chr3:18010388:T:C	3.04014e-09	-2.3002e-10	-0.228021
18010942	chr3:18010942:C:T	5.84817e-10	-1.87638	-3.63989e-10
18011047	chr3:18011047:T:G	1.07074e-09	-2.3002e-10	-1.27157
18011216	chr3:18011216:G:T	1.08692e-09	-2.3002e-10	-1.25658
18011596	chr3:18011596:G:A	1.35839e-09	-2.3002e-10	-1.03363
18012429	chr3:18012429:C:T	5.70608e-09	-2.3002e-10	0.401609
18012652	chr3:18012652:GAC:G	1.28259e-09	-2.3002e-10	-1.09104
18012851	chr3:18012851:G:T	4.60123e-10	-0.871843	-1.24434
18012954	chr3:18012954:C:T	1.2296e-09	-2.3002e-10	-1.13324
18013773	chr3:18013773:C:T	1.89814e-08	-2.3002e-10	1.60354
18014076	chr3:18014076:G:A	9.77937e-10	-2.3002e-10	-1.36223
18014164	chr3:18014164:G:T	2.42872e-09	-2.3002e-10	-0.452558
18014192	chr3:18014192:T:C	9.10587e-09	2.02463	-1.15564
18014578	chr3:18014578:T:C	1.00361e-09	-2.3002e-10	-1.33632
18014936	chr3:18014936:TTAAA:T	3.88015e-09	0.0159507	-3.63989e-10
18015126	chr3:18015126:G:A	1.01217e-09	-2.3002e-10	-1.32783
18015251	chr3:18015251:A:G	2.86709e-10	-1.87034	-0.718871
18015472	chr3:18015472:G:A	1.00439e-09	-2.3002e-10	-1.33554
18015774	chr3:18015774:T:C	2.85745e-09	-2.3002e-10	-0.289994
18015978	chr3:18015978:T:G	3.09186e-10	-1.86659	-0.647149
18016016	chr3:18016016:G:A	9.91574e-10	-2.3002e-10	-1.34839
18016490	chr3:18016490:A:G	1.12477e-09	0.0497584	-1.2721
18016566	chr3:18016566:G:C	5.56566e-09	-2.3002e-10	0.376692
18017106	chr3:18017106:G:A	5.16925e-10	-1.04543	-0.954351
18017652	chr3:18017652:G:A	3.4898e-09	-2.3002e-10	-0.0900793
18017851	chr3:18017851:T:C	1.55259e-09	-2.3002e-10	-0.899998
18018093	chr3:18018093:A:G	1.36855e-09	-2.3002e-10	-1.02617
18018696	chr3:18018696:C:T	9.80986e-10	-2.3002e-10	-1.35912
18018777	chr3:18018777:TCTC:T	1.24924e-09	-2.3002e-10	-1.11739
18019169	chr3:18019169:G:A	1.25027e-09	-2.3002e-10	-1.11657
18019499	chr3:18019499:T:C	5.9319e-09	-2.3002e-10	0.440421
18019651	chr3:18019651:G:C	4.54146e-10	-1.04946	-1.0798
18019696	chr3:18019696:G:C	1.00173e-09	-2.3002e-10	-1.3382
18020205	chr3:18020205:T:A	2.28161e-09	-2.3002e-10	-0.515041
18020345	chr3:18020345:C:T	1.11136e-09	-0.0620637	-1.17228
18020377	chr3:18020377:C:T	4.01947e-10	-1.01591	-1.23544
18020487	chr3:18020487:C:T	6.53242e-10	-0.927587	-0.838144
18020976	chr3:18020976:A:T	1.28963e-09	-2.3002e-10	-1.08557
18021804	chr3:18021804:T:C	1.86949e-09	-2.3002e-10	-0.71426
18022053	chr3:18022053:T:G	8.87758e-09	0.843606	-3.63989e-10
18022333	chr3:18022333:C:T	7.26355e-10	-1.65964	-3.63989e-10
18022343	chr3:18022343:A:G	1.60507e-09	-0.866753	-3.63989e-10
18022399	chr3:18022399:A:C	9.73951e-10	-2.3002e-10	-1.36632
18022569	chr3:18022569:C:T	1.08143e-09	-2.3002e-10	-1.26164
18022980	chr3:18022980:G:A	1.45715e-09	-0.905172	-0.0582679
18023151	chr3:18023151:CA:C	3.3342e-09	-0.135689	-3.63989e-10
18023425	chr3:18023425:G:T	1.58932e-09	0.167266	-1.04388
18023543	chr3:18023543:A:G	4.07135e-09	-2.3002e-10	0.0640504
18023635	chr3:18023635:A:T	1.18106e-08	1.12907	-3.63989e-10
18024084	chr3:18024084:A:G	5.61166e-10	-1.91766	-3.63989e-10
18024302	chr3:18024302:G:A	7.80578e-10	-1.58764	-3.63989e-10
18025290	chr3:18025290:G:A	1.03011e-09	-2.3002e-10	-1.31026
18025380	chr3:18025380:T:A	4.15228e-09	-2.3002e-10	0.0837349
18025447	chr3:18025447:A:G	2.66435e-09	-2.3002e-10	-0.359963
18026168	chr3:18026168:C:T	5.57188e-09	-2.3002e-10	0.377808
18026608	chr3:18026608:G:A	2.80107e-10	-1.58944	-1.02307
18026854	chr3:18026854:T:C	2.88235e-10	-1.87412	-0.709785
18026875	chr3:18026875:T:G	1.89852e-08	-2.3002e-10	1.60373
18027517	chr3:18027517:A:T	2.62328e-10	-1.8763	-0.801782
18028044	chr3:18028044:A:G	2.89767e-10	-1.87317	-0.705433
18028260	chr3:18028260:G:T	2.07769e-09	-2.3002e-10	-0.608665
18028799	chr3:18028799:G:A	3.97251e-09	0.0394737	-3.63989e-10
18028974	chr3:18028974:T:A	1.03935e-09	-2.3002e-10	-1.30132
18029189	chr3:18029189:C:T	1.43082e-09	-2.3002e-10	-0.981677
18029261	chr3:18029261:T:C	1.74631e-10	-1.78882	-1.29619
18029687	chr3:18029687:A:G	1.25932e-09	-2.3002e-10	-1.10935
18029690	chr3:18029690:G:T	9.749e-10	-2.3002e-10	-1.36534
18029704	chr3:18029704:C:G	1.83166e-09	-2.3002e-10	-0.7347
18030749	chr3:18030749:G:A	1.57513e-10	-1.9006	-1.28757
18030752	chr3:18030752:A:G	1.13076e-09	-2.3002e-10	-1.21704
18030791	chr3:18030791:C:A	2.42487e-08	0.644687	1.20375
18031030	chr3:18031030:T:G	9.92438e-10	-2.3002e-10	-1.34751
18031316	chr3:18031316:A:G	2.10828e-10	-1.55628	-1.34036
18031510	chr3:18031510:G:A	1.6007e-09	-2.3002e-10	-0.869484
18031605	chr3:18031605:G:A	4.5406e-09	-2.3002e-10	0.173135
18032038	chr3:18032038:G:A	1.931e-09	-2.3002e-10	-0.681884
18032140	chr3:18032140:C:T	9.90538e-10	-2.3002e-10	-1.34943
18032658	chr3:18032658:AC:A	1.418e-09	-0.990675	-3.63989e-10
18033308	chr3:18033308:T:C	1.47537e-09	-2.3002e-10	-0.951011
18033392	chr3:18033392:C:T	1.0034e-09	-2.3002e-10	-1.33653
18034073	chr3:18034073:A:G	1.00143e-09	-2.3002e-10	-1.3385
18034085	chr3:18034085:C:T	4.58152e-10	-1.90033	-0.220146
18034206	chr3:18034206:C:T	1.0129e-09	-2.3002e-10	-1.32711
18034274	chr3:18034274:G:A	9.85065e-10	-2.3002e-10	-1.35497
18034378	chr3:18034378:G:A	9.76212e-10	-2.3002e-10	-1.364
18034481	chr3:18034481:T:C	2.77778e-10	-1.85502	-0.765839
18034694	chr3:18034694:A:G	9.82379e-10	-2.3002e-10	-1.3577
18035239	chr3:18035239:T:A	3.58639e-10	-1.3607	-1.00466
18035480	chr3:18035480:G:A	1.05871e-09	-2.3002e-10	-1.28287
18035565	chr3:18035565:C:T	4.58356e-10	-0.995341	-1.12469
18036104	chr3:18036104:A:G	5.25656e-09	0.319554	-3.63989e-10
18036224	chr3:18036224:TGGA:T	3.30654e-09	-0.144021	-3.63989e-10
18036868	chr3:18036868:A:G	1.87712e-09	-0.796725	0.0865413
18037530	chr3:18037530:C:A	4.73086e-10	-1.13346	-0.954939
18038094	chr3:18038094:T:C	2.61569e-10	-1.88832	-0.792665
18038200	chr3:18038200:A:G	4.03028e-10	-1.73323	-0.51544
18038564	chr3:18038564:C:T	1.26393e-09	-2.3002e-10	-1.1057
18039561	chr3:18039561:G:C	1.85883e-10	-1.81662	-1.20594
18040119	chr3:18040119:C:G	3.15674e-10	-1.87157	-0.621395
18040275	chr3:18040275:A:G	9.99952e-10	-2.3002e-10	-1.33997
18040522	chr3:18040522:A:C	1.32258e-07	3.54483	-3.63989e-10
18040699	chr3:18040699:A:G	2.53195e-10	-1.8816	-0.831918
18040820	chr3:18040820:C:A	1.00792e-09	-2.3002e-10	-1.33203
18041109	chr3:18041109:T:C	9.70694e-10	-2.3002e-10	-1.36967
18041559	chr3:18041559:A:T	1.01893e-09	-0.665209	-0.655962
18041702	chr3:18041702:A:G	1.07497e-09	-2.3002e-10	-1.26763
18041891	chr3:18041891:G:A	2.16451e-10	-1.84239	-1.02793
18042112	chr3:18042112:G:A	9.77164e-10	-2.3002e-10	-1.36302
18042383	chr3:18042383:T:C	1.21424e-09	-2.3002e-10	-1.1458
18042389	chr3:18042389:A:G	4.74814e-10	-1.24427	-0.840486
18042457	chr3:18042457:T:C	1.02962e-09	-0.565938	-0.744795
18042767	chr3:18042767:T:A	6.02923e-09	-2.3002e-10	0.456696
18043251	chr3:18043251:C:T	1.7922e-10	-1.90263	-1.15644
18044470	chr3:18044470:G:A	1.00019e-09	-2.3002e-10	-1.33973
18044559	chr3:18044559:A:G	1.8871e-10	-1.66142	-1.34605
18045175	chr3:18045175:G:C	1.22314e-09	-2.3002e-10	-1.1385
18045406	chr3:18045406:T:C	1.3423e-09	-2.3002e-10	-1.04554
18045777	chr3:18045777:A:G	9.51289e-10	-0.663551	-0.72631
18046088	chr3:18046088:T:C	1.02188e-09	-2.3002e-10	-1.31828
18046127	chr3:18046127:A:C	1.04672e-09	-2.3002e-10	-1.29426
18046638	chr3:18046638:G:A	6.56553e-09	-2.3002e-10	0.54191
18047604	chr3:18047604:C:G	3.31242e-09	-0.44052	0.298276
18047613	chr3:18047613:A:G	1.62662e-10	-1.78944	-1.36656
18047772	chr3:18047772:C:T	9.99119e-10	-2.3002e-10	-1.34081
18047788	chr3:18047788:C:T	9.70047e-10	-2.3002e-10	-1.37033
18047970	chr3:18047970:A:G	1.05689e-09	-2.3002e-10	-1.2846
18048280	chr3:18048280:A:G	1.14719e-09	-2.3002e-10	-1.20261
18049092	chr3:18049092:A:T	3.64996e-10	-1.19463	-1.15316
18049481	chr3:18049481:A:G	9.74786e-10	-2.3002e-10	-1.36546
18050179	chr3:18050179:G:A	9.74985e-10	-2.3002e-10	-1.36526
18050466	chr3:18050466:T:G	2.53639e-10	-1.5532	-1.15857
18050656	chr3:18050656:T:C	9.69167e-10	-2.3002e-10	-1.37124
18051365	chr3:18051365:A:G	2.20202e-09	-2.3002e-10	-0.55055
18051588	chr3:18051588:A:G	1.43783e-10	-1.91524	-1.36413
18051712	chr3:18051712:A:G	2.75596e-10	-1.87571	-0.753029
18052066	chr3:18052066:A:G	1.0482e-09	-2.3002e-10	-1.29285
18052525	chr3:18052525:G:A	1.83759e-09	-2.3002e-10	-0.731469
18052947	chr3:18052947:A:G	6.79405e-08	1.57448	1.30423
18053115	chr3:18053115:T:A	9.84162e-10	-2.3002e-10	-1.35589
18053400	chr3:18053400:C:T	1.41764e-08	-2.3002e-10	1.31165
18053605	chr3:18053605:G:T	3.67335e-10	-1.01275	-1.32866
18053636	chr3:18053636:T:C	6.03016e-08	1.54497	1.21446
18053685	chr3:18053685:G:A	5.5088e-09	-0.491333	0.857757
18053797	chr3:18053797:C:T	3.07815e-09	-2.3002e-10	-0.215595
18053798	chr3:18053798:A:G	5.72224e-09	-0.121827	0.526264
18053849	chr3:18053849:C:T	6.25038e-09	-0.252823	0.745542
18053929	chr3:18053929:T:A	1.89959e-09	0.47119	-1.16948
18053942	chr3:18053942:T:A	9.96112e-10	-2.3002e-10	-1.34382
18054213	chr3:18054213:T:C	2.18812e-10	-1.66963	-1.18983
18054233	chr3:18054233:A:G	2.02693e-09	-0.72443	0.0910291
18054236	chr3:18054236:C:T	5.67287e-10	-1.90681	-3.63989e-10
18054405	chr3:18054405:G:A	2.00103e-09	0.530738	-1.177
18055746	chr3:18055746:A:T	1.3623e-08	2.59732	-1.32548
18056383	chr3:18056383:C:T	1.23237e-09	-2.3002e-10	-1.13099
18056580	chr3:18056580:G:A	1.04085e-09	-2.3002e-10	-1.29988
18056950	chr3:18056950:G:A	1.40608e-08	-2.3002e-10	1.30346
18056978	chr3:18056978:A:G	1.25312e-09	-2.3002e-10	-1.11429
18057202	chr3:18057202:T:C	2.05757e-10	-1.55008	-1.3709
18057290	chr3:18057290:G:A	1.09966e-09	-2.3002e-10	-1.24492
18057490	chr3:18057490:CAAA:C	1.99921e-09	-2.3002e-10	-0.647173
18057890	chr3:18057890:C:T	1.26006e-09	-2.3002e-10	-1.10876
18058366	chr3:18058366:A:G	9.70447e-10	-2.3002e-10	-1.36992
18058796	chr3:18058796:C:A	2.17976e-10	-1.70826	-1.15503
18059340	chr3:18059340:T:A	8.62798e-10	-1.4875	-3.63989e-10
18059578	chr3:18059578:A:C	1.72168e-10	-1.72788	-1.37133
18060411	chr3:18060411:A:G	1.02714e-09	-2.3002e-10	-1.31315
18060698	chr3:18060698:T:C	1.34148e-09	-2.3002e-10	-1.04615
18061182	chr3:18061182:T:C	1.44162e-10	-1.91677	-1.35997
18061190	chr3:18061190:C:T	2.55297e-10	-1.38769	-1.31756
18061673	chr3:18061673:T:C	1.49456e-10	-1.87679	-1.36389
18061875	chr3:18061875:C:T	3.67247e-09	-2.3002e-10	-0.0390593
18062286	chr3:18062286:T:G	2.60269e-09	-2.3002e-10	-0.383376
18062349	chr3:18062349:T:A	3.04681e-10	-1.17628	-1.35213
18062389	chr3:18062389:G:C	1.44218e-10	-1.91684	-1.35951
18062402	chr3:18062402:T:C	1.43477e-10	-1.91532	-1.36619
18062644	chr3:18062644:T:A	1.43816e-10	-1.91873	-1.36042
18062982	chr3:18062982:CA:C	1.13758e-09	-0.609081	-0.601936
18063184	chr3:18063184:A:G	2.62768e-10	-1.79742	-0.878985
18063263	chr3:18063263:T:C	1.04515e-09	-2.3002e-10	-1.29577
18063940	chr3:18063940:G:C	1.48969e-08	-2.3002e-10	1.36123
18064021	chr3:18064021:A:G	3.11635e-09	-2.3002e-10	-0.203261
18064028	chr3:18064028:T:C	1.4837e-10	-1.88179	-1.36618
18064039	chr3:18064039:A:G	1.43109e-10	-1.91479	-1.36928
18064125	chr3:18064125:T:G	1.25714e-09	-2.3002e-10	-1.11108
18064322	chr3:18064322:C:T	4.1475e-09	-2.3002e-10	0.082583
18064447	chr3:18064447:G:A	1.21721e-09	-2.3002e-10	-1.14337
18064448	chr3:18064448:G:A	1.02612e-09	-2.3002e-10	-1.31414
18064833	chr3:18064833:G:A	1.10189e-09	-2.3002e-10	-1.2429
18065728	chr3:18065728:C:A	9.69496e-10	-2.3002e-10	-1.3709
18065793	chr3:18065793:C:T	3.73358e-09	-2.3002e-10	-0.0225555
18065981	chr3:18065981:T:C	1.81234e-10	-1.91213	-1.13576
18066444	chr3:18066444:A:G	9.98582e-10	-2.3002e-10	-1.34134
18066566	chr3:18066566:A:G	1.12525e-09	-0.572816	-0.649099
18066632	chr3:18066632:C:G	2.86801e-10	-1.87604	-0.71285
18066634	chr3:18066634:G:A	2.87385e-10	-1.87693	-0.709932
18066923	chr3:18066923:A:G	6.0834e-10	-1.83694	-3.63989e-10
18067494	chr3:18067494:G:A	6.25567e-10	-1.80902	-3.63989e-10
18067520	chr3:18067520:C:A	1.68973e-09	-2.3002e-10	-0.815354
18067618	chr3:18067618:A:G	1.78363e-10	-1.91181	-1.15205
18068112	chr3:18068112:T:A	2.53758e-10	-1.87189	-0.839405
18068487	chr3:18068487:C:T	9.72061e-10	-2.3002e-10	-1.36826
18068575	chr3:18068575:G:A	1.84363e-10	-1.91281	-1.11796
18068689	chr3:18068689:G:C	1.25643e-09	-2.3002e-10	-1.11165
18068714	chr3:18068714:A:G	1.91971e-10	-1.91556	-1.07478
18069368	chr3:18069368:A:C	8.24236e-10	-1.54354	0.0103222
18069504	chr3:18069504:C:G	1.31532e-09	-2.3002e-10	-1.06584
18069642	chr3:18069642:AT:A	1.15114e-09	-2.3002e-10	-1.19917
18069650	chr3:18069650:A:G	1.25323e-09	-1.6844	0.570203
18069978	chr3:18069978:G:A	9.73259e-10	-2.3002e-10	-1.36703
18070091	chr3:18070091:T:C	2.2717e-10	-1.58411	-1.23787
18070191	chr3:18070191:A:G	1.32982e-09	-2.3002e-10	-1.05488
18070599	chr3:18070599:A:G	1.06217e-09	-2.3002e-10	-1.27961
18070822	chr3:18070822:T:C	1.50843e-10	-1.91832	-1.31312
18071151	chr3:18071151:G:A	1.01108e-09	-2.3002e-10	-1.3289
18072202	chr3:18072202:AC:A	1.38167e-09	-2.3002e-10	-1.01663
18072547	chr3:18072547:T:C	2.69692e-10	-1.38978	-1.26062
18072775	chr3:18072775:A:G	1.09054e-09	-2.3002e-10	-1.25325
18072895	chr3:18072895:C:T	6.35623e-09	1.18876	-0.679253
18072930	chr3:18072930:A:G	9.725e-10	-2.3002e-10	-1.36781
18074046	chr3:18074046:G:A	2.20083e-08	-2.3002e-10	1.7515
18074379	chr3:18074379:C:CTA	9.71452e-10	-2.3002e-10	-1.36889
18074478	chr3:18074478:G:A	1.16345e-08	-2.3002e-10	1.11405
18074631	chr3:18074631:C:T	1.12818e-09	-2.3002e-10	-1.21932
18074695	chr3:18074695:C:T	3.48777e-09	-2.3002e-10	-0.0906616
18074696	chr3:18074696:G:A	3.68336e-09	-2.3002e-10	-0.0360975
18074701	chr3:18074701:T:C	5.96057e-09	-0.241894	0.687137
18075458	chr3:18075458:C:G	2.54261e-10	-1.53918	-1.17014
18075593	chr3:18075593:A:G	2.26344e-10	-1.65475	-1.17088
18075625	chr3:18075625:G:A	6.96503e-10	-0.663154	-1.03845
18075767	chr3:18075767:A:G	9.77139e-10	-2.3002e-10	-1.36305
18075831	chr3:18075831:A:G	1.16578e-09	-2.3002e-10	-1.18654
18075892	chr3:18075892:A:G	1.75836e-09	-0.307974	-0.46757
18075950	chr3:18075950:C:T	1.16143e-09	-2.3002e-10	-1.19027
18075973	chr3:18075973:A:G	2.97352e-09	-2.3002e-10	-0.250178
18076337	chr3:18076337:T:C	2.39822e-10	-1.46671	-1.30108
18077671	chr3:18077671:C:T	1.3183e-08	-2.3002e-10	1.23901
18078002	chr3:18078002:A:G	2.91114e-09	-2.3002e-10	-0.271378
18078135	chr3:18078135:C:T	5.61366e-10	-1.91731	-3.63989e-10
18078356	chr3:18078356:G:A	9.97761e-10	-2.3002e-10	-1.34216
18078460	chr3:18078460:C:T	1.68823e-09	-2.3002e-10	-0.816243
18078556	chr3:18078556:C:T	2.73478e-09	-2.3002e-10	-0.333872
18078606	chr3:18078606:T:C	9.52691e-09	0.334088	0.580109
18078610	chr3:18078610:T:C	9.81524e-09	0.333783	0.61023
18079173	chr3:18079173:A:C	2.94076e-10	-1.23924	-1.3246
18079788	chr3:18079788:C:A	1.59186e-09	-2.3002e-10	-0.875018
18079859	chr3:18079859:A:C	1.08946e-09	-2.3002e-10	-1.25425
18079938	chr3:18079938:A:G	3.92003e-10	-1.64981	-0.6266
18080026	chr3:18080026:CAG:C	5.05555e-09	0.280564	-3.63989e-10
18080306	chr3:18080306:G:T	1.59186e-09	-2.3002e-10	-0.875018
18080869	chr3:18080869:T:C	9.72388e-10	-2.3002e-10	-1.36792
18081690	chr3:18081690:C:T	1.63073e-09	-2.3002e-10	-0.850894
18081869	chr3:18081869:G:A	1.26266e-09	-1.10671	-3.63989e-10
18082529	chr3:18082529:A:T	1.92692e-09	-2.3002e-10	-0.684001
18082678	chr3:18082678:A:T	8.21984e-10	-1.53596	-3.63989e-10
18082774	chr3:18082774:G:A	1.15221e-08	-2.3002e-10	1.10435
18082824	chr3:18082824:T:C	9.76703e-10	-2.3002e-10	-1.3635
18083041	chr3:18083041:T:C	1.79145e-09	-0.242303	-0.514598
18083526	chr3:18083526:A:G	3.98771e-10	-0.896605	-1.36269
18084010	chr3:18084010:G:A	4.70476e-10	-0.731014	-1.36292
18084073	chr3:18084073:C:T	3.91164e-10	-0.913024	-1.36553
18084341	chr3:18084341:G:A	2.07953e-09	-2.3002e-10	-0.607783
18084651	chr3:18084651:A:C	2.14634e-09	-2.3002e-10	-0.576159
18084725	chr3:18084725:A:G	9.69341e-10	-2.3002e-10	-1.37106
18085294	chr3:18085294:A:G	9.80621e-10	-2.3002e-10	-1.35949
18085500	chr3:18085500:T:A	9.72674e-10	-2.3002e-10	-1.36763
18085623	chr3:18085623:T:C	1.88672e-10	-1.66557	-1.3421
18085664	chr3:18085664:GA:G	1.02225e-09	-2.3002e-10	-1.31791
18085917	chr3:18085917:T:C	1.01489e-09	-2.3002e-10	-1.32515
18086466	chr3:18086466:G:A	9.70845e-10	-2.3002e-10	-1.36951
18086798	chr3:18086798:A:G	6.40606e-10	-1.78526	-3.63989e-10
18087002	chr3:18087002:A:G	1.01823e-09	-2.3002e-10	-1.32185
18087073	chr3:18087073:T:C	1.87536e-10	-1.66952	-1.34418
18087529	chr3:18087529:CAAT:C	1.06234e-09	-2.3002e-10	-1.27945
18087727	chr3:18087727:T:C	5.51384e-09	-0.119887	0.487226
18087895	chr3:18087895:C:G	3.0732e-09	-0.217204	-3.63989e-10
18087900	chr3:18087900:G:A	1.30903e-09	-2.3002e-10	-1.07064
18088952	chr3:18088952:C:T	4.21e-08	3.55736	-1.15724
18089239	chr3:18089239:A:G	1.98002e-09	-2.3002e-10	-0.656818
18089431	chr3:18089431:A:G	2.45304e-10	-1.69374	-1.05144
18090228	chr3:18090228:C:A	3.94758e-10	-0.956875	-1.31253
18090981	chr3:18090981:A:G	5.80477e-10	-1.88383	-3.63989e-10
18091578	chr3:18091578:A:G	1.61216e-09	-1.80906	0.946711
18091637	chr3:18091637:C:T	1.73921e-09	-2.3002e-10	-0.786491
18091734	chr3:18091734:A:G	8.32565e-10	-1.52317	-3.63989e-10
18091800	chr3:18091800:C:A	9.87622e-10	-0.276836	-1.07554
18092293	chr3:18092293:A:G	1.13345e-09	-2.3002e-10	-1.21466
18092337	chr3:18092337:T:A	1.06024e-09	-2.3002e-10	-1.28143
18092500	chr3:18092500:G:A	1.34483e-09	-0.0952415	-0.948411
18092915	chr3:18092915:A:C	7.46391e-10	-1.63243	-3.63989e-10
18092953	chr3:18092953:T:A	1.20632e-09	-2.3002e-10	-1.15235
18093487	chr3:18093487:A:C	9.69146e-10	-2.3002e-10	-1.37126
18093723	chr3:18093723:T:C	2.08533e-09	-2.3002e-10	-0.604997
18093752	chr3:18093752:G:A	1.08008e-09	-0.457909	-0.804979
18093958	chr3:18093958:C:T	3.24761e-10	-1.16913	-1.29546
18094238	chr3:18094238:A:G	9.70868e-10	-2.3002e-10	-1.36949
18094252	chr3:18094252:A:G	3.39516e-09	-0.117572	-3.63989e-10
18095173	chr3:18095173:C:G	2.13497e-09	-2.3002e-10	-0.58147
18095259	chr3:18095259:G:A	6.78964e-10	-1.72711	-3.63989e-10
18095950	chr3:18095950:T:G	1.06883e-09	-2.3002e-10	-1.27336
18097008	chr3:18097008:C:T	1.54657e-09	-2.3002e-10	-0.903881
18097248	chr3:18097248:A:G	3.64175e-10	-1.14968	-1.20036
18097582	chr3:18097582:G:T	1.99582e-09	-2.3002e-10	-0.648867
18098179	chr3:18098179:G:A	3.25546e-10	-1.35942	-1.10275
18098274	chr3:18098274:T:C	2.3763e-09	-2.3002e-10	-0.47438
18098885	chr3:18098885:C:T	2.27323e-09	-2.3002e-10	-0.518722
18099175	chr3:18099175:C:T	9.93312e-10	-2.3002e-10	-1.34663
18099417	chr3:18099417:C:G	1.14873e-09	-2.3002e-10	-1.20127
18099769	chr3:18099769:T:C	1.00596e-09	-2.3002e-10	-1.33398
18099814	chr3:18099814:T:C	9.18975e-09	-2.3002e-10	0.878165
18100470	chr3:18100470:T:C	6.12807e-10	-1.82963	-3.63989e-10
18100632	chr3:18100632:T:A	7.41247e-09	0.66324	-3.63989e-10
18100845	chr3:18100845:G:A	1.05869e-09	-2.3002e-10	-1.28289
18101043	chr3:18101043:A:G	8.8838e-09	-2.3002e-10	0.844306
18101269	chr3:18101269:A:C	9.69971e-10	-2.3002e-10	-1.37041
18101275	chr3:18101275:A:G	1.73086e-10	-1.74885	-1.34504
18101733	chr3:18101733:C:T	8.18826e-10	-1.53981	-3.63989e-10
18101866	chr3:18101866:G:A	4.05179e-09	0.307269	-0.248032
18101926	chr3:18101926:A:T	1.94438e-09	-2.3002e-10	-0.674978
18102314	chr3:18102314:A:C	1.0864e-09	-2.3002e-10	-1.25705
18102690	chr3:18102690:C:T	9.69553e-10	-2.3002e-10	-1.37084
18102737	chr3:18102737:A:G	1.70803e-10	-1.76485	-1.34231
18102768	chr3:18102768:G:A	1.99455e-09	-2.3002e-10	-0.649504
18102902	chr3:18102902:G:A	1.01689e-09	-0.730731	-0.592444
18103430	chr3:18103430:A:C	1.03021e-09	-2.3002e-10	-1.31016
18103572	chr3:18103572:A:G	1.622e-09	-0.418098	-0.438167
18104460	chr3:18104460:A:G	9.60906e-10	-0.61469	-0.765113
18104486	chr3:18104486:G:A	2.99988e-08	-2.3002e-10	2.06123
18104616	chr3:18104616:A:T	1.95694e-09	-2.3002e-10	-0.668543
18105781	chr3:18105781:C:T	1.62226e-09	0.405016	-1.26112
18106106	chr3:18106106:T:C	1.62214e-10	-1.78849	-1.37027
18106778	chr3:18106778:A:G	8.55887e-10	-0.680349	-0.815192
18106925	chr3:18106925:T:A	1.489e-10	-1.89332	-1.35108
18108108	chr3:18108108:C:T	1.94642e-09	-2.3002e-10	-0.673933
18108752	chr3:18108752:C:G	2.12079e-09	0.473756	-1.06189
18108910	chr3:18108910:G:T	1.0282e-09	-2.3002e-10	-1.31212
18108960	chr3:18108960:G:A	3.21032e-10	-1.1401	-1.33604
18109150	chr3:18109150:T:C	2.18952e-09	-2.3002e-10	-0.55624
18109462	chr3:18109462:G:A	1.00331e-09	-2.3002e-10	-1.33662
18109500	chr3:18109500:A:C	4.1824e-10	-0.941206	-1.27042
18109504	chr3:18109504:A:G	1.0626e-09	-2.3002e-10	-1.27921
18109629	chr3:18109629:A:G	1.10376e-09	-2.3002e-10	-1.2412
18110038	chr3:18110038:A:G	1.384e-09	-0.45457	-0.560372
18110112	chr3:18110112:A:G	7.12579e-09	-2.3002e-10	0.623797
18110300	chr3:18110300:A:G	8.01673e-10	-0.741471	-0.819508
18110304	chr3:18110304:A:G	2.14224e-09	-2.3002e-10	-0.578071
18110311	chr3:18110311:G:C	1.25196e-09	-2.3002e-10	-1.11522
18110800	chr3:18110800:A:C	1.54516e-09	0.462468	-1.36727
18111005	chr3:18111005:C:G	3.02006e-09	0.561792	-0.796439
18111383	chr3:18111383:G:A	1.91801e-09	-2.3002e-10	-0.688634
18111458	chr3:18111458:C:T	1.81943e-09	0.418015	-1.15942
18111749	chr3:18111749:A:G	5.8891e-10	-1.86941	-3.63989e-10
18111767	chr3:18111767:T:G	1.3212e-09	-2.3002e-10	-1.06139
18111930	chr3:18111930:T:A	1.39962e-09	-2.3002e-10	-1.00372
18112013	chr3:18112013:A:G	5.59307e-09	0.381606	-3.63989e-10
18112264	chr3:18112264:T:A	1.20167e-09	-2.3002e-10	-1.15621
18112338	chr3:18112338:C:T	1.42348e-09	0.0321353	-1.01896
18113027	chr3:18113027:T:C	3.13074e-09	1.15859	-1.35724
18115332	chr3:18115332:A:G	3.00826e-08	-2.3002e-10	2.06402
18115456	chr3:18115456:A:G	1.50663e-09	-2.3002e-10	-0.93005
18115518	chr3:18115518:G:A	2.84775e-10	-1.24397	-1.35201
18115830	chr3:18115830:A:G	5.43513e-10	-0.660309	-1.28932
18116230	chr3:18116230:T:C	4.04512e-09	1.35637	-1.29878
18116251	chr3:18116251:G:A	5.95291e-09	1.59248	-1.14852
18116687	chr3:18116687:CTG:C	2.38512e-09	0.88331	-1.35398
18116979	chr3:18116979:G:A	1.48864e-09	-2.3002e-10	-0.942063
18117170	chr3:18117170:G:A	7.65526e-10	-0.296397	-1.31072
18117584	chr3:18117584:G:T	1.05837e-09	-2.3002e-10	-1.28319
18117919	chr3:18117919:G:GA	2.12221e-09	-2.3002e-10	-0.587467
18117921	chr3:18117921:C:A	2.12221e-09	-2.3002e-10	-0.587467
18117995	chr3:18117995:T:C	1.17862e-09	-2.3002e-10	-1.17558
18118324	chr3:18118324:G:A	3.96887e-10	-1.29913	-0.964898
18118729	chr3:18118729:A:G	2.17218e-09	-1.30442	0.740232
18118982	chr3:18118982:A:G	1.56136e-09	-0.189136	-0.705232
18119942	chr3:18119942:A:G	1.02166e-09	-2.3002e-10	-1.3185
18120739	chr3:18120739:C:T	1.38342e-09	-2.3002e-10	-1.01536
18120766	chr3:18120766:C:T	1.08533e-09	-2.3002e-10	-1.25804
18120810	chr3:18120810:G:A	5.70006e-10	-1.90203	-3.63989e-10
18120879	chr3:18120879:T:G	1.08463e-09	-2.3002e-10	-1.25868
18121079	chr3:18121079:C:G	7.33247e-10	-1.6502	-3.63989e-10
18121275	chr3:18121275:T:A	1.56387e-09	0.0659124	-0.958674
18122018	chr3:18122018:C:A	1.99694e-09	-2.3002e-10	-0.648309
18122140	chr3:18122140:C:G	1.5261e-09	-2.3002e-10	-0.917205
18122144	chr3:18122144:A:T	2.01274e-10	-1.73688	-1.20613
18122622	chr3:18122622:T:C	1.04427e-09	-2.3002e-10	-1.29661
18123001	chr3:18123001:T:A	1.25302e-08	2.45796	-1.26975
18123200	chr3:18123200:A:G	9.87081e-10	-2.3002e-10	-1.35293
18125029	chr3:18125029:A:T	1.026e-09	-2.3002e-10	-1.31425
18125434	chr3:18125434:A:T	2.0963e-08	-2.3002e-10	1.70284
18125457	chr3:18125457:G:C	2.53415e-10	-1.35785	-1.3548
18125670	chr3:18125670:T:A	1.17406e-08	2.49221	-1.36908
18126332	chr3:18126332:C:T	4.22549e-09	0.101212	-3.63989e-10
18126501	chr3:18126501:G:T	2.09855e-08	-2.3002e-10	1.70391
18126771	chr3:18126771:G:A	5.83745e-09	1.62585	-1.20148
18126815	chr3:18126815:A:G	1.88781e-09	-2.3002e-10	-0.704505
18126930	chr3:18126930:G:A	7.72078e-10	-0.244594	-1.354
18127081	chr3:18127081:T:C	1.3025e-09	-2.3002e-10	-1.07564
18127348	chr3:18127348:T:C	6.56338e-10	-0.518	-1.243
18127396	chr3:18127396:C:T	7.19617e-10	-0.487007	-1.18195
18127431	chr3:18127431:T:C	5.67889e-08	2.64104	0.0583749
18127508	chr3:18127508:A:G	9.87704e-10	-2.3002e-10	-1.3523
18127624	chr3:18127624:T:G	3.06952e-09	1.05564	-1.27404
18127912	chr3:18127912:A:T	5.97116e-10	-1.85557	-3.63989e-10
18129164	chr3:18129164:T:C	5.3575e-10	-1.62015	-0.343864
18129514	chr3:18129514:A:G	6.99595e-09	1.93982	-1.33441
18129742	chr3:18129742:C:T	1.14648e-09	-2.3002e-10	-1.20322
18129799	chr3:18129799:G:A	1.3979e-09	-2.3002e-10	-1.00496
18129826	chr3:18129826:A:G	2.7475e-09	-2.3002e-10	-0.329233
18129988	chr3:18129988:T:C	4.88113e-10	-1.63214	-0.424996
18129990	chr3:18129990:C:T	1.21765e-09	-2.3002e-10	-1.143
18130670	chr3:18130670:C:T	1.45049e-08	2.66571	-1.33114
18130985	chr3:18130985:TCTC:T	8.02307e-10	-0.901112	-0.659075
18131378	chr3:18131378:T:G	1.33852e-09	-2.3002e-10	-1.04836
18131628	chr3:18131628:C:T	1.17873e-09	-2.3002e-10	-1.17548
18131680	chr3:18131680:T:A	9.83172e-10	-2.3002e-10	-1.35689
18131736	chr3:18131736:C:T	1.39943e-09	-2.3002e-10	-1.00386
18131942	chr3:18131942:G:A	1.57738e-09	-2.3002e-10	-0.884155
18132240	chr3:18132240:A:T	1.03573e-09	-2.3002e-10	-1.30482
18132564	chr3:18132564:G:A	2.2466e-09	-2.3002e-10	-0.530506
18132668	chr3:18132668:A:G	9.95616e-09	0.790885	0.167383
18132936	chr3:18132936:G:T	1.16809e-08	-2.3002e-10	1.11803
18133396	chr3:18133396:G:A	1.03822e-08	2.34713	-1.34695
18133805	chr3:18133805:A:AC	3.75476e-09	-2.3002e-10	-0.0168997
18134353	chr3:18134353:G:C	5.91101e-09	0.436893	-3.63989e-10
18135200	chr3:18135200:C:T	2.80229e-10	-1.40292	-1.20915
18135537	chr3:18135537:A:G	8.23298e-10	-0.837949	-0.696411
18136092	chr3:18136092:C:A	9.9033e-10	-2.3002e-10	-1.34964
18136112	chr3:18136112:C:T	9.03424e-10	-0.830161	-0.611326
18136312	chr3:18136312:A:G	9.27066e-10	-0.798298	-0.617356
18137475	chr3:18137475:C:T	9.94609e-10	-2.3002e-10	-1.34533
18137556	chr3:18137556:T:C	1.7561e-09	-2.3002e-10	-0.776826
18138935	chr3:18138935:A:G	1.01245e-09	-2.3002e-10	-1.32755
18139098	chr3:18139098:C:T	1.36155e-09	-2.3002e-10	-1.0313
18139593	chr3:18139593:G:T	1.00878e-09	-2.3002e-10	-1.33118
18140164	chr3:18140164:A:G	4.13365e-10	-0.856701	-1.36665
18140328	chr3:18140328:T:G	5.97303e-10	-1.85525	-3.63989e-10
18141160	chr3:18141160:C:G	2.97504e-09	0.676386	-0.926053
18141961	chr3:18141961:G:A	1.01296e-09	-2.3002e-10	-1.32704
18142037	chr3:18142037:C:T	1.6844e-09	-2.3002e-10	-0.818515
18142214	chr3:18142214:A:G	1.06659e-09	-1.27546	-3.63989e-10
18143078	chr3:18143078:G:A	1.18194e-09	-2.3002e-10	-1.17277
18143241	chr3:18143241:G:A	1.627e-09	-2.3002e-10	-0.853188
18143663	chr3:18143663:GT:G	2.28343e-09	-0.514244	-3.63989e-10
18144067	chr3:18144067:G:A	1.15539e-09	-2.3002e-10	-1.19548
18144834	chr3:18144834:T:C	7.66804e-10	-1.60545	-3.63989e-10
18145113	chr3:18145113:A:G	1.85169e-09	0.363645	-1.08747
18145176	chr3:18145176:G:A	1.05715e-08	0.778982	0.239255
18145367	chr3:18145367:G:C	9.69115e-10	-2.3002e-10	-1.3713
18145871	chr3:18145871:G:A	1.33167e-09	-2.3002e-10	-1.05349
18145904	chr3:18145904:C:G	1.13319e-09	-2.3002e-10	-1.21488
18146386	chr3:18146386:C:T	3.15764e-09	0.760179	-0.950276
18146888	chr3:18146888:A:G	1.67103e-08	1.8673	-0.391195
18146905	chr3:18146905:G:A	3.30963e-09	0.223914	-0.367001
18147629	chr3:18147629:A:G	1.53301e-09	-2.3002e-10	-0.91269
18148131	chr3:18148131:A:C	7.42993e-10	-0.598894	-1.0381
18148445	chr3:18148445:A:G	7.06674e-10	-1.68711	-3.63989e-10
18148775	chr3:18148775:G:A	9.75061e-10	-2.3002e-10	-1.36518
18148808	chr3:18148808:C:T	5.82484e-10	-1.88038	-3.63989e-10
18149056	chr3:18149056:C:T	1.59759e-09	-2.3002e-10	-0.871427
18149379	chr3:18149379:CAACT:C	1.29572e-08	1.37253	-0.150802
18149941	chr3:18149941:C:T	9.84119e-10	-2.3002e-10	-1.35593
18150437	chr3:18150437:C:T	6.91429e-10	-0.632044	-1.07687
18150450	chr3:18150450:G:A	1.23996e-09	-2.3002e-10	-1.12485
18150748	chr3:18150748:A:G	1.01324e-09	-0.247246	-1.07953
18150947	chr3:18150947:C:T	1.07394e-09	-2.3002e-10	-1.26859
18151142	chr3:18151142:T:G	2.71205e-10	-1.33592	-1.30888
18151677	chr3:18151677:A:C	3.65667e-10	-1.21331	-1.13265
18151749	chr3:18151749:T:A	7.66441e-10	-0.901057	-0.704863
18151873	chr3:18151873:C:T	2.5405e-09	-0.407564	-3.63989e-10
18152161	chr3:18152161:T:C	2.75983e-10	-1.27299	-1.35434
18152249	chr3:18152249:G:C	1.70364e-09	-2.3002e-10	-0.807158
18152250	chr3:18152250:T:A	1.70281e-09	-2.3002e-10	-0.807641
18152392	chr3:18152392:A:G	2.33293e-09	0.874896	-1.36769
18152469	chr3:18152469:G:A	9.72478e-10	-2.3002e-10	-1.36783
18153256	chr3:18153256:C:T	9.49055e-10	-0.61247	-0.779742
18153360	chr3:18153360:T:C	7.69813e-10	-0.836501	-0.76503
18153691	chr3:18153691:C:G	1.1523e-09	-2.3002e-10	-1.19816
18154163	chr3:18154163:AG:A	2.63845e-10	-1.5117	-1.16062
18155035	chr3:18155035:G:A	6.07079e-10	-1.03682	-0.802197
18155508	chr3:18155508:C:T	6.68319e-10	-1.74291	-3.63989e-10
18155512	chr3:18155512:T:G	1.35245e-09	-2.3002e-10	-1.03801
18155516	chr3:18155516:A:C	1.8008e-09	0.278633	-1.03033
18155844	chr3:18155844:T:C	2.94044e-10	-1.63105	-0.932896
18155867	chr3:18155867:A:G	1.34399e-09	-2.3002e-10	-1.04428
18156043	chr3:18156043:C:A	3.66701e-10	-1.71093	-0.632196
18156922	chr3:18156922:T:G	3.64116e-09	0.0662267	-0.113847
18157208	chr3:18157208:T:C	3.32133e-10	-1.10167	-1.34047
18157364	chr3:18157364:C:G	7.76371e-10	-0.589104	-1.00394
18157644	chr3:18157644:G:T	3.30286e-10	-1.1052	-1.34251
18157765	chr3:18157765:A:G	1.01883e-09	-0.157858	-1.16341
18158006	chr3:18158006:C:T	5.90943e-10	-0.802989	-1.06297
18158784	chr3:18158784:G:T	9.96908e-09	2.33086	-1.37129
18158854	chr3:18158854:A:G	2.1881e-09	0.580002	-1.13689
18159489	chr3:18159489:G:A	1.05765e-09	-1.28388	-3.63989e-10
18159534	chr3:18159534:A:G	6.61656e-10	-0.684138	-1.0688
18159827	chr3:18159827:A:G	4.83899e-10	-0.818783	-1.24702
18159982	chr3:18159982:G:A	1.69004e-09	-2.3002e-10	-0.815172
18160367	chr3:18160367:G:A	2.64339e-08	1.21159	0.723134
18160423	chr3:18160423:A:G	1.11549e-09	-2.3002e-10	-1.23063
18160898	chr3:18160898:A:G	1.89187e-09	-2.3002e-10	-0.702359
18160958	chr3:18160958:T:C	1.32742e-09	-2.3002e-10	-1.05668
18161286	chr3:18161286:A:G	2.34533e-10	-1.43953	-1.35055
18162217	chr3:18162217:T:G	1.29243e-09	-2.3002e-10	-1.0834
18162323	chr3:18162323:T:C	2.27481e-08	3.15588	-1.37132
18162461	chr3:18162461:G:C	1.08522e-09	-2.3002e-10	-1.25814
18162482	chr3:18162482:T:G	1.69864e-10	-1.82849	-1.28419
18163160	chr3:18163160:G:A	2.59633e-10	-1.38579	-1.30262
18163270	chr3:18163270:C:T	8.46597e-09	-2.3002e-10	0.796131
18163439	chr3:18163439:T:G	5.56868e-09	0.377234	-3.63989e-10
18163466	chr3:18163466:T:C	1.12616e-09	-2.3002e-10	-1.22111
18163667	chr3:18163667:G:A	2.55708e-10	-1.40103	-1.30262
18163854	chr3:18163854:A:G	9.80209e-10	-2.3002e-10	-1.35991
18163991	chr3:18163991:C:T	6.15885e-10	-1.88446	0.0598432
18164597	chr3:18164597:A:G	1.02415e-09	-2.3002e-10	-1.31606
18164673	chr3:18164673:C:T	5.81922e-10	-1.91027	0.0289238
18165564	chr3:18165564:T:A	1.1331e-09	-2.3002e-10	-1.21497
18165914	chr3:18165914:A:G	1.87199e-10	-1.81873	-1.19677
18166142	chr3:18166142:T:G	1.72877e-10	-1.82393	-1.27116
18166239	chr3:18166239:T:G	1.44395e-10	-1.91672	-1.35841
18166504	chr3:18166504:C:T	2.27992e-09	-2.3002e-10	-0.515785
18166959	chr3:18166959:T:C	1.63879e-09	-2.3002e-10	-0.845966
18167095	chr3:18167095:A:T	2.13404e-09	-2.3002e-10	-0.581904
18167458	chr3:18167458:A:G	6.26657e-10	-1.80728	-3.63989e-10
18167891	chr3:18167891:G:A	8.76993e-09	-2.3002e-10	0.831405
18169633	chr3:18169633:A:G	1.32148e-09	-2.3002e-10	-1.06117
18169717	chr3:18169717:T:C	3.44086e-07	5.81386	-1.31289
18169776	chr3:18169776:G:T	1.13902e-09	-2.3002e-10	-1.20975
18169997	chr3:18169997:T:C	1.02299e-09	-2.3002e-10	-1.31719
18170035	chr3:18170035:C:T	6.3653e-10	-1.88007	0.0884225
18170437	chr3:18170437:G:C	1.14812e-09	-2.3002e-10	-1.2018
18171794	chr3:18171794:T:C	4.77693e-10	-1.90553	-0.173179
18172809	chr3:18172809:G:A	4.57148e-10	-0.754082	-1.36859
18173756	chr3:18173756:C:T	2.24316e-10	-1.46585	-1.36878
18173779	chr3:18173779:T:C	1.01545e-09	-2.3002e-10	-1.32459
18173807	chr3:18173807:C:A	1.19185e-09	-1.16442	-3.63989e-10
18173963	chr3:18173963:C:T	1.13559e-09	-2.3002e-10	-1.21277
18174772	chr3:18174772:AAG:A	4.46746e-09	0.156896	-3.63989e-10
18174776	chr3:18174776:A:ACTTGC	4.26154e-09	0.109708	-3.63989e-10
18175473	chr3:18175473:G:A	1.0485e-09	-2.3002e-10	-1.29256
18175539	chr3:18175539:G:C	2.19398e-10	-1.48544	-1.37135
18175870	chr3:18175870:T:C	1.87826e-10	-1.67232	-1.33984
18176080	chr3:18176080:C:T	5.51433e-09	0.367427	-3.63989e-10
18176181	chr3:18176181:T:C	2.13158e-10	-1.52525	-1.3604
18176279	chr3:18176279:T:C	2.26811e-10	-1.45242	-1.37114
18177545	chr3:18177545:G:A	2.2773e-10	-1.45263	-1.36689
18178570	chr3:18178570:T:C	6.00085e-10	-1.9155	0.0648878
18178747	chr3:18178747:T:G	9.71915e-10	-2.3002e-10	-1.36841
18178757	chr3:18178757:T:G	1.02173e-09	-2.3002e-10	-1.31842
18179185	chr3:18179185:G:A	1.05265e-09	-2.3002e-10	-1.28861
18179247	chr3:18179247:G:T	1.67765e-09	-2.3002e-10	-0.82253
18179760	chr3:18179760:G:A	3.03026e-08	1.07858	0.992735
18180601	chr3:18180601:TCTAG:T	3.18962e-09	-0.180022	-3.63989e-10
18180758	chr3:18180758:C:T	2.06566e-09	-2.3002e-10	-0.614472
18181034	chr3:18181034:A:G	2.74579e-10	-1.91806	-0.714375
18181894	chr3:18181894:A:G	1.06946e-09	-2.3002e-10	-1.27277
18181950	chr3:18181950:G:A	2.56438e-10	-1.42228	-1.27851
18182486	chr3:18182486:T:C	9.8604e-10	-2.3002e-10	-1.35398
18182794	chr3:18182794:G:C	2.31826e-10	-1.44743	-1.35426
18182873	chr3:18182873:T:A	9.44054e-09	-2.3002e-10	0.90509
18183576	chr3:18183576:A:G	1.01553e-09	-2.3002e-10	-1.32452
18184671	chr3:18184671:A:T	1.10461e-09	-2.3002e-10	-1.24043
18184831	chr3:18184831:C:T	3.94603e-09	-0.118406	0.151192
18185203	chr3:18185203:A:G	2.01636e-10	-1.86078	-1.08044
18185345	chr3:18185345:G:A	9.75145e-10	-2.3002e-10	-1.36509
18185638	chr3:18185638:C:G	9.79566e-10	-2.3002e-10	-1.36057
18185874	chr3:18185874:T:C	3.20097e-08	2.12611	-3.63989e-10
18185946	chr3:18185946:A:G	2.20403e-09	-2.3002e-10	-0.549635
18186236	chr3:18186236:C:T	1.33404e-09	-2.3002e-10	-1.05171
18186515	chr3:18186515:C:A	2.45786e-10	-1.48189	-1.26133
18187236	chr3:18187236:A:AT	2.93453e-08	2.78903	-0.749816
18187845	chr3:18187845:C:T	1.04831e-09	-2.3002e-10	-1.29275
18188153	chr3:18188153:C:T	4.07407e-09	-0.200027	0.264745
18188639	chr3:18188639:T:C	8.43819e-06	8.8147	-1.1141
18188947	chr3:18188947:T:C	1.90265e-10	-1.91847	-1.0808
18189448	chr3:18189448:G:A	1.46277e-09	-2.3002e-10	-0.959593
18190591	chr3:18190591:T:C	1.8529e-07	3.78261	0.09939
18190829	chr3:18190829:A:C	1.04556e-09	-2.3002e-10	-1.29537
18191404	chr3:18191404:A:G	1.55473e-09	-2.3002e-10	-0.898619
18191553	chr3:18191553:A:G	1.46759e-09	-2.3002e-10	-0.9563
18191727	chr3:18191727:T:C	2.10715e-09	-2.3002e-10	-0.594589
18191875	chr3:18191875:A:G	1.03586e-09	-2.3002e-10	-1.3047
18192224	chr3:18192224:G:A	6.71127e-08	3.14483	-0.278383
18192611	chr3:18192611:A:C	7.32499e-08	3.22804	-0.274089
18192652	chr3:18192652:A:C	1.99953e-10	-1.87233	-1.07727
18193066	chr3:18193066:T:C	8.72328e-08	3.43745	-0.308796
18193118	chr3:18193118:T:C	2.0852e-10	-1.86808	-1.03956
18193718	chr3:18193718:T:C	1.05836e-09	-2.3002e-10	-1.2832
18193727	chr3:18193727:A:G	1.06941e-09	-2.3002e-10	-1.27281
18194201	chr3:18194201:T:C	1.06424e-09	-2.3002e-10	-1.27766
18194258	chr3:18194258:C:T	1.36317e-09	-2.3002e-10	-1.03011
18194297	chr3:18194297:T:C	1.0608e-09	-2.3002e-10	-1.2809
18194422	chr3:18194422:T:C	1.05862e-09	-2.3002e-10	-1.28295
18194631	chr3:18194631:G:A	2.23045e-09	-2.3002e-10	-0.537722
18195338	chr3:18195338:TTTG:T	1.69004e-10	-1.91284	-1.20492
18196128	chr3:18196128:A:G	6.17201e-10	-1.82248	-3.63989e-10
18196278	chr3:18196278:C:A	2.369e-09	-2.3002e-10	-0.477454
18196298	chr3:18196298:C:T	4.453e-08	2.09007	0.366166
18196305	chr3:18196305:A:AG	1.0604e-09	-2.3002e-10	-1.28128
18197291	chr3:18197291:CT:C	0.198674	18.9094	-1.14213
18197551	chr3:18197551:C:T	1.14211e-09	-2.3002e-10	-1.20704
18198326	chr3:18198326:A:G	4.20911e-08	3.09372	-0.693809
18198459	chr3:18198459:A:G	1.79415e-10	-1.90917	-1.1488
18199118	chr3:18199118:C:A	3.38943e-08	2.00291	0.180414
18199302	chr3:18199302:A:G	5.19235e-08	3.31778	-0.70793
18200371	chr3:18200371:G:A	1.04197e-09	-2.3002e-10	-1.29881
18200409	chr3:18200409:A:T	2.24401e-09	-2.3002e-10	-0.531657
18200693	chr3:18200693:A:G	0.000164641	12.0289	-1.3573
18201000	chr3:18201000:T:G	1.07088e-09	-2.3002e-10	-1.27145
18201076	chr3:18201076:T:A	4.35998e-09	0.132543	-3.63989e-10
18201222	chr3:18201222:A:G	1.0616e-09	-2.3002e-10	-1.28015
18201285	chr3:18201285:A:G	1.70752e-10	-1.91864	-1.18883
18202070	chr3:18202070:C:G	1.07539e-09	-2.3002e-10	-1.26724
18203096	chr3:18203096:T:C	1.00975e-09	-2.3002e-10	-1.33022
18203608	chr3:18203608:A:G	9.71237e-10	-2.3002e-10	-1.36911
18204124	chr3:18204124:C:T	2.24922e-10	-1.59935	-1.23257
18204227	chr3:18204227:A:G	2.98219e-10	-1.40561	-1.14424
18205079	chr3:18205079:C:T	1.16922e-09	-2.3002e-10	-1.18359
18205219	chr3:18205219:C:T	1.04362e-09	-2.3002e-10	-1.29723
18205378	chr3:18205378:G:A	1.7145e-08	1.71027	-0.208493
18205440	chr3:18205440:G:A	1.02501e-09	-2.3002e-10	-1.31522
18205792	chr3:18205792:A:T	3.31917e-10	-1.91868	-0.524113
18205990	chr3:18205990:AAAC:A	9.9194e-10	-2.3002e-10	-1.34802
18206474	chr3:18206474:C:T	1.90195e-08	1.89199	-0.28645
18206730	chr3:18206730:T:C	2.94353e-09	-0.343543	0.083228
18206806	chr3:18206806:T:C	2.99484e-07	4.02819	0.333943
18207758	chr3:18207758:T:A	1.08879e-09	-2.3002e-10	-1.25485
18207878	chr3:18207878:G:T	1.04097e-09	-2.3002e-10	-1.29977
18208414	chr3:18208414:C:T	3.24705e-09	-0.162175	-3.63989e-10
18208481	chr3:18208481:T:C	1.28501e-07	3.45915	0.056859
18208719	chr3:18208719:G:A	9.91565e-10	-2.3002e-10	-1.34839
18210460	chr3:18210460:T:A	1.03787e-09	-2.3002e-10	-1.30276
18210549	chr3:18210549:T:C	3.7541e-09	-0.0170737	-3.63989e-10
18210657	chr3:18210657:A:G	5.90799e-10	-1.8662	-3.63989e-10
18210677	chr3:18210677:A:T	1.52676e-09	-2.3002e-10	-0.916776
18211140	chr3:18211140:T:C	5.71021e-08	2.9715	-0.266588
18211431	chr3:18211431:C:G	1.54068e-10	-1.91732	-1.29296
18211667	chr3:18211667:G:A	1.07554e-09	-2.3002e-10	-1.2671
18212209	chr3:18212209:A:G	2.20455e-10	-1.7536	-1.09839
18212660	chr3:18212660:T:G	1.50881e-10	-1.90829	-1.3229
18212686	chr3:18212686:T:C	9.70317e-10	-2.3002e-10	-1.37006
18212889	chr3:18212889:G:A	2.39773e-10	-1.47425	-1.29373
18212935	chr3:18212935:A:G	2.31805e-07	4.14477	-0.0387903
18213149	chr3:18213149:A:C	1.41628e-09	-0.991889	-3.63989e-10
18213154	chr3:18213154:T:C	9.69127e-10	-2.3002e-10	-1.37128
18213843	chr3:18213843:G:C	1.20374e-09	-2.3002e-10	-1.15449
18214127	chr3:18214127:A:G	1.05938e-09	-2.3002e-10	-1.28224
18214349	chr3:18214349:T:A	9.72765e-10	-2.3002e-10	-1.36754
18214618	chr3:18214618:A:G	9.72045e-10	-2.3002e-10	-1.36828
18217411	chr3:18217411:C:T	1.11498e-09	-2.3002e-10	-1.23109
18217805	chr3:18217805:T:C	1.05632e-09	-2.3002e-10	-1.28513
18218506	chr3:18218506:A:G	2.26342e-10	-1.91864	-0.906989
18218630	chr3:18218630:G:C	1.05837e-09	-2.3002e-10	-1.28319
18218820	chr3:18218820:C:T	1.73e-10	-1.91436	-1.18003
18219078	chr3:18219078:T:C	1.13577e-07	3.22095	0.171609
18219085	chr3:18219085:G:A	1.0465e-09	-2.3002e-10	-1.29447
18219103	chr3:18219103:G:A	1.21182e-09	-2.3002e-10	-1.1478
18219117	chr3:18219117:A:C	1.52685e-10	-1.91385	-1.30545
18219557	chr3:18219557:C:T	2.93767e-10	-1.90713	-0.657764
18220326	chr3:18220326:G:T	1.66207e-09	-2.3002e-10	-0.83186
18220577	chr3:18220577:T:C	9.74909e-10	-2.3002e-10	-1.36533
18220948	chr3:18220948:A:G	1.3896e-09	-2.3002e-10	-1.01091
18221780	chr3:18221780:G:T	3.15017e-10	-1.35434	-1.14071
18221844	chr3:18221844:A:G	2.95551e-09	-2.3002e-10	-0.256251
18221944	chr3:18221944:CA:C	1.46942e-09	-2.3002e-10	-0.955057
18222011	chr3:18222011:C:G	9.82017e-10	-2.3002e-10	-1.35807
18222109	chr3:18222109:A:T	1.93829e-09	-2.3002e-10	-0.678115
18222592	chr3:18222592:T:G	2.78384e-10	-1.24872	-1.36996
18222694	chr3:18222694:C:G	2.50564e-10	-1.45034	-1.27363
18225501	chr3:18225501:A:AG	1.02459e-09	-2.3002e-10	-1.31563
18225624	chr3:18225624:G:A	2.46295e-10	-1.90222	-0.838927
18225773	chr3:18225773:T:C	9.76099e-10	-2.3002e-10	-1.36411
18226011	chr3:18226011:CTT:C	1.51328e-10	-1.90976	-1.31847
18226025	chr3:18226025:C:T	1.57541e-10	-1.91589	-1.2721
18226028	chr3:18226028:G:C	1.20608e-09	-2.3002e-10	-1.15255
18226347	chr3:18226347:C:G	1.35646e-09	-2.3002e-10	-1.03504
18226789	chr3:18226789:G:A	1.11726e-09	-2.3002e-10	-1.22905
18227051	chr3:18227051:G:A	2.3825e-10	-1.47182	-1.30254
18227715	chr3:18227715:T:C	1.06706e-07	3.33015	-3.63989e-10
18227850	chr3:18227850:G:A	1.20214e-09	-2.3002e-10	-1.15582
18228283	chr3:18228283:C:T	5.6589e-10	-1.90928	-3.63989e-10
18228553	chr3:18228553:C:T	9.96395e-10	-2.3002e-10	-1.34353
18228744	chr3:18228744:T:C	2.67892e-07	4.55126	-0.300596
18228948	chr3:18228948:G:C	1.33904e-09	-1.91527	0.867304
18229054	chr3:18229054:C:T	1.23944e-08	2.15025	-0.972934
18229220	chr3:18229220:C:T	2.14116e-09	-2.3002e-10	-0.578574
18229674	chr3:18229674:G:A	1.00256e-09	-2.3002e-10	-1.33736
18229985	chr3:18229985:A:G	1.96382e-09	-2.3002e-10	-0.665034
18230374	chr3:18230374:T:G	1.0986e-09	-2.3002e-10	-1.24588
18230418	chr3:18230418:T:C	2.05796e-10	-1.91621	-1.00458
18231127	chr3:18231127:T:C	4.74156e-09	-2.3002e-10	0.216443
18231563	chr3:18231563:T:C	3.69713e-08	3.62922	-1.35901
18231564	chr3:18231564:G:A	2.56617e-10	-1.91437	-0.785723
18231644	chr3:18231644:C:T	1.83617e-09	-2.3002e-10	-0.732241
18231812	chr3:18231812:G:C	2.4372e-06	7.78843	-1.32975
18232020	chr3:18232020:A:G	1.13133e-09	-2.3002e-10	-1.21653
18232621	chr3:18232621:A:G	1.58684e-07	4.13317	-0.406179
18232726	chr3:18232726:C:G	9.83483e-08	4.17462	-0.926029
18232744	chr3:18232744:C:T	4.18061e-09	0.090533	-3.63989e-10
18233006	chr3:18233006:G:A	1.9899e-09	-2.3002e-10	-0.651837
18233040	chr3:18233040:A:G	1.33908e-08	2.1847	-0.930059
18233045	chr3:18233045:A:T	1.17962e-08	2.09311	-0.965258
18233272	chr3:18233272:C:T	1.32742e-09	-2.3002e-10	-1.05669
18233451	chr3:18233451:A:G	1.2606e-09	-2.3002e-10	-1.10834
18233928	chr3:18233928:T:C	1.95098e-10	-1.90926	-1.06491
18233984	chr3:18233984:G:A	1.08053e-09	-2.3002e-10	-1.26248
18235633	chr3:18235633:T:A	2.49976e-09	-2.3002e-10	-0.423729
18235767	chr3:18235767:G:A	1.0921e-09	-2.3002e-10	-1.25182
18236417	chr3:18236417:A:G	2.43912e-10	-1.46355	-1.28732
18236451	chr3:18236451:G:T	1.00371e-09	-2.3002e-10	-1.33622
18236456	chr3:18236456:G:A	7.65065e-09	2.00482	-1.30996
18236572	chr3:18236572:T:A	1.15401e-09	-2.3002e-10	-1.19668
18236647	chr3:18236647:G:A	2.23481e-10	-1.89586	-0.942487
18236698	chr3:18236698:C:A	1.76632e-09	-1.91817	1.14715
18236714	chr3:18236714:C:A	1.13858e-09	-2.3002e-10	-1.21014
18237479	chr3:18237479:C:T	1.19438e-09	-2.3002e-10	-1.1623
18238784	chr3:18238784:G:T	2.35357e-10	-1.50597	-1.28061
18239018	chr3:18239018:A:C	9.78714e-10	-2.3002e-10	-1.36144
18239579	chr3:18239579:A:G	2.14684e-10	-1.56195	-1.31656
18239954	chr3:18239954:T:C	2.11422e-10	-1.57054	-1.32328
18240202	chr3:18240202:C:T	1.59174e-09	-2.3002e-10	-0.875093
18240967	chr3:18240967:C:G	2.01782e-10	-1.62545	-1.31504
18241082	chr3:18241082:G:A	0.00267841	14.7189	-1.25809
18241329	chr3:18241329:A:G	1.92313e-10	-1.71356	-1.27499
18242086	chr3:18242086:A:G	1.00658e-09	-2.3002e-10	-1.33337
18243239	chr3:18243239:T:C	1.83184e-10	-1.91264	-1.12455
18243339	chr3:18243339:G:A	1.01559e-09	-2.3002e-10	-1.32446
18243447	chr3:18243447:C:CTT	1.8687e-10	-1.91832	-1.09895
18243489	chr3:18243489:G:A	1.87146e-10	-1.91765	-1.09814
18244243	chr3:18244243:C:T	6.20502e-09	0.485435	-3.63989e-10
18244316	chr3:18244316:G:C	9.99976e-10	-2.3002e-10	-1.33995
18244611	chr3:18244611:T:C	8.52704e-10	-1.49927	-3.63989e-10
18245270	chr3:18245270:G:A	1.05764e-09	-2.3002e-10	-1.28388
18245273	chr3:18245273:G:A	1.87314e-09	-2.3002e-10	-0.712305
18245720	chr3:18245720:A:G	5.60685e-10	-1.91852	-3.63989e-10
18245760	chr3:18245760:TAG:T	9.92136e-10	-2.3002e-10	-1.34782
18246192	chr3:18246192:ATGC:A	1.14175e-08	1.09523	-3.63989e-10
18246246	chr3:18246246:A:C	1.51513e-10	-1.91842	-1.30859
18246343	chr3:18246343:C:T	1.46029e-10	-1.91311	-1.35076
18246354	chr3:18246354:A:C	1.80525e-09	-2.3002e-10	-0.749225
18246488	chr3:18246488:G:A	1.02454e-09	-2.3002e-10	-1.31568
18246851	chr3:18246851:C:A	1.42602e-10	-1.91845	-1.36917
18247414	chr3:18247414:T:C	9.72308e-10	-2.3002e-10	-1.36801
18247524	chr3:18247524:A:T	1.03077e-09	-2.3002e-10	-1.30962
18247603	chr3:18247603:A:G	4.1197e-09	0.0758562	-3.63989e-10
18247715	chr3:18247715:G:C	1.04065e-09	-2.3002e-10	-1.30008
18247912	chr3:18247912:G:C	1.54179e-10	-1.91714	-1.29242
18248031	chr3:18248031:A:G	1.4914e-10	-1.91874	-1.32405
18248050	chr3:18248050:A:T	4.23792e-09	-2.3002e-10	0.104148
18248258	chr3:18248258:T:C	1.96644e-10	-1.91517	-1.05111
18248290	chr3:18248290:A:G	9.6966e-10	-2.3002e-10	-1.37073
18248419	chr3:18248419:G:C	1.36104e-09	-2.3002e-10	-1.03168
18248480	chr3:18248480:T:C	1.03467e-09	-2.3002e-10	-1.30584
18248669	chr3:18248669:G:C	2.92253e-10	-1.89908	-0.670982
18248696	chr3:18248696:C:A	2.10392e-10	-1.90871	-0.989992
18249041	chr3:18249041:T:C	8.8583e-09	2.16142	-1.31999
18249182	chr3:18249182:T:C	1.03426e-09	-2.3002e-10	-1.30624
18249695	chr3:18249695:A:G	9.69158e-10	-2.3002e-10	-1.37125
18249809	chr3:18249809:A:T	9.8508e-10	-2.3002e-10	-1.35496
18250301	chr3:18250301:A:G	1.9538e-10	-1.89772	-1.07501
18251348	chr3:18251348:C:T	1.80758e-10	-1.90955	-1.14096
18251703	chr3:18251703:C:T	1.09806e-09	-2.3002e-10	-1.24638
18251796	chr3:18251796:T:C	1.43812e-10	-1.91792	-1.36125
18252442	chr3:18252442:A:C	1.98983e-10	-1.90209	-1.05237
18252530	chr3:18252530:T:C	1.42983e-10	-1.9171	-1.36785
18252686	chr3:18252686:CCTCT:C	1.25752e-09	-2.3002e-10	-1.11078
18253405	chr3:18253405:T:C	1.91563e-10	-1.91872	-1.07374
18253572	chr3:18253572:T:C	2.21852e-10	-1.89802	-0.947647
18253725	chr3:18253725:G:A	6.81896e-09	1.86242	-1.28264
18253929	chr3:18253929:G:A	1.18379e-09	-2.3002e-10	-1.1712
18254413	chr3:18254413:A:G	3.26215e-08	2.3004	-0.155354
18254701	chr3:18254701:C:T	3.11198e-09	-2.3002e-10	-0.204665
18255071	chr3:18255071:G:C	1.0344e-09	-2.3002e-10	-1.3061
18255099	chr3:18255099:G:T	1.0344e-09	-2.3002e-10	-1.3061
18255254	chr3:18255254:A:T	1.11853e-09	-2.3002e-10	-1.22791
18255392	chr3:18255392:A:G	2.00638e-10	-1.91062	-1.03556
18255545	chr3:18255545:A:C	1.02495e-09	-2.3002e-10	-1.31528
18255715	chr3:18255715:G:A	1.14276e-09	-2.3002e-10	-1.20647
18255774	chr3:18255774:A:G	6.18907e-10	-1.81972	-3.63989e-10
18255797	chr3:18255797:C:T	1.42568e-10	-1.91724	-1.37062
18255925	chr3:18255925:T:C	1.03825e-09	-2.3002e-10	-1.30239
18256030	chr3:18256030:A:G	2.07135e-10	-1.9167	-0.997607
18256387	chr3:18256387:AC:A	3.12714e-10	-1.8924	-0.609993
18256389	chr3:18256389:AAAG:A	2.91895e-10	-1.86334	-0.707942
18257397	chr3:18257397:C:T	2.05873e-10	-1.91864	-1.00178
18257505	chr3:18257505:T:C	1.64473e-10	-1.91592	-1.22901
18257617	chr3:18257617:A:G	2.16129e-09	-2.3002e-10	-0.569218
18257832	chr3:18257832:T:A	1.45038e-10	-1.91737	-1.35331
18258233	chr3:18258233:T:C	1.49489e-10	-1.91802	-1.32244
18258240	chr3:18258240:A:G	2.40079e-09	-2.3002e-10	-0.464126
18258677	chr3:18258677:G:A	2.73137e-10	-1.91874	-0.718968
18258742	chr3:18258742:G:T	1.44963e-10	-1.91783	-1.35337
18258792	chr3:18258792:C:G	1.28694e-09	-2.3002e-10	-1.08766
18259128	chr3:18259128:G:A	6.42171e-09	1.75835	-1.23859
18259151	chr3:18259151:AAAATT:A	2.51907e-09	-2.3002e-10	-0.416034
18259539	chr3:18259539:A:G	4.7788e-08	2.52685	-3.63989e-10
18260161	chr3:18260161:G:A	2.74493e-10	-1.91317	-0.719583
18260500	chr3:18260500:T:A	1.24527e-09	-2.3002e-10	-1.12057
18260561	chr3:18260561:C:T	1.07646e-09	-2.3002e-10	-1.26624
18261041	chr3:18261041:T:C	1.54552e-10	-1.90831	-1.29884
18261851	chr3:18261851:A:G	9.6972e-10	-2.3002e-10	-1.37067
18261869	chr3:18261869:T:G	1.63665e-10	-1.9146	-1.23526
18262005	chr3:18262005:T:C	2.23476e-09	-2.3002e-10	-0.53579
18262013	chr3:18262013:G:A	1.85119e-10	-1.89368	-1.133
18262556	chr3:18262556:G:A	2.29499e-09	-2.3002e-10	-0.509193
18262957	chr3:18262957:G:A	1.01745e-09	-2.3002e-10	-1.32263
18263206	chr3:18263206:T:G	5.24444e-09	1.56858	-1.25133
18263415	chr3:18263415:T:C	1.00891e-09	-2.3002e-10	-1.33105
18263974	chr3:18263974:G:A	1.82341e-10	-1.91856	-1.12324
18264022	chr3:18264022:A:G	4.55201e-09	0.175645	-3.63989e-10
18264206	chr3:18264206:C:A	1.55504e-10	-1.84029	-1.36072
18264227	chr3:18264227:G:T	2.54691e-10	-1.89333	-0.814295
18264450	chr3:18264450:G:A	5.66314e-10	-1.90853	-3.63989e-10
18264504	chr3:18264504:G:A	7.5456e-09	1.39208	-0.711035
18264955	chr3:18264955:A:G	5.7544e-10	-1.89254	-3.63989e-10
18265177	chr3:18265177:A:G	1.05361e-09	-2.3002e-10	-1.2877
18265400	chr3:18265400:G:A	2.05994e-10	-1.91854	-1.00129
18265752	chr3:18265752:G:A	1.37361e-09	-2.3002e-10	-1.02248
18265860	chr3:18265860:A:G	2.97843e-10	-1.91855	-0.632565
18265952	chr3:18265952:A:G	1.07456e-09	-2.3002e-10	-1.26801
18266220	chr3:18266220:T:A	2.39684e-10	-1.87459	-0.893769
18266334	chr3:18266334:C:G	2.51486e-10	-1.87245	-0.84784
18266603	chr3:18266603:T:C	2.08515e-10	-1.9069	-1.00076
18266625	chr3:18266625:CT:C	3.32249e-08	2.22032	-0.0569465
18266819	chr3:18266819:G:A	3.23621e-10	-1.90889	-0.559218
18266944	chr3:18266944:A:G	3.02978e-08	2.18356	-0.112404
18266978	chr3:18266978:C:T	5.63199e-10	-1.91404	-3.63989e-10
18266986	chr3:18266986:T:C	1.78827e-10	-1.9182	-1.14306
18267065	chr3:18267065:GA:G	1.10982e-09	-2.3002e-10	-1.23573
18267348	chr3:18267348:A:G	1.04051e-09	-2.3002e-10	-1.30021
18267837	chr3:18267837:A:T	7.99878e-10	-1.56322	-3.63989e-10
18267915	chr3:18267915:CT:C	3.38672e-08	2.18509	-0.00256415
18268584	chr3:18268584:C:T	2.58296e-09	-0.390987	-3.63989e-10
18269013	chr3:18269013:C:T	6.11584e-09	1.66987	-1.19891
18269385	chr3:18269385:T:G	1.97539e-10	-1.91862	-1.04312
18269846	chr3:18269846:A:G	1.01151e-09	-2.3002e-10	-1.32848
18269884	chr3:18269884:T:A	2.19346e-10	-1.91707	-0.939955
18269920	chr3:18269920:G:A	0.0557141	17.5809	-1.08508
18270083	chr3:18270083:G:A	3.43935e-08	2.20616	-0.00821815
18270481	chr3:18270481:T:G	1.19001e-09	-2.3002e-10	-1.16596
18270850	chr3:18270850:G:A	3.07097e-10	-1.91864	-0.601874
18270959	chr3:18270959:T:TA	9.76648e-10	-2.3002e-10	-1.36355
18271163	chr3:18271163:C:T	1.22304e-09	-2.3002e-10	-1.13858
18271300	chr3:18271300:A:C	4.12401e-09	-2.3002e-10	0.0769029
18271710	chr3:18271710:C:T	1.04093e-09	-2.3002e-10	-1.29981
18272075	chr3:18272075:T:A	9.69067e-10	-2.3002e-10	-1.37135
18272132	chr3:18272132:A:G	6.14214e-09	1.72405	-1.2488
18272778	chr3:18272778:T:C	1.99996e-10	-1.65788	-1.2915
18273171	chr3:18273171:G:C	1.04993e-09	-2.3002e-10	-1.2912
18273374	chr3:18273374:G:T	3.57577e-10	-1.90918	-0.459152
18273914	chr3:18273914:CAGAA:C	1.47726e-09	-2.3002e-10	-0.949731
18274209	chr3:18274209:T:A	1.04292e-09	-2.3002e-10	-1.2979
18274625	chr3:18274625:T:A	2.12285e-10	-1.90811	-0.981642
18274720	chr3:18274720:A:C	1.02066e-09	-2.3002e-10	-1.31947
18274897	chr3:18274897:T:C	1.67169e-10	-1.91874	-1.20994
18275093	chr3:18275093:C:T	1.05926e-09	-2.3002e-10	-1.28236
18275250	chr3:18275250:C:T	1.23098e-09	-2.3002e-10	-1.13211
18275468	chr3:18275468:G:C	9.84757e-10	-2.3002e-10	-1.35528
18275800	chr3:18275800:T:A	1.5387e-10	-1.91808	-1.29349
18275957	chr3:18275957:A:G	1.00418e-09	-2.3002e-10	-1.33575
18275986	chr3:18275986:A:C	2.33304e-09	-2.3002e-10	-0.492751
18276499	chr3:18276499:G:C	4.21825e-10	-1.88884	-0.314248
18276637	chr3:18276637:A:G	0.708599	20.2963	-1.25747
18276835	chr3:18276835:C:T	2.02487e-10	-1.91439	-1.02261
18277024	chr3:18277024:G:A	1.22452e-09	-2.3002e-10	-1.13737
18277371	chr3:18277371:T:G	1.95849e-10	-1.9099	-1.06044
18277375	chr3:18277375:G:A	2.8716e-10	-1.91517	-0.67247
18277863	chr3:18277863:C:T	4.95935e-08	2.56394	-3.63989e-10
18278293	chr3:18278293:T:C	1.58842e-10	-1.91017	-1.2696
18278621	chr3:18278621:A:G	2.2368e-09	-2.3002e-10	-0.534875
18278646	chr3:18278646:G:A	4.4034e-09	-0.227924	0.370378
18278790	chr3:18278790:C:A	1.25135e-08	1.18688	-3.63989e-10
18279430	chr3:18279430:G:A	2.02048e-10	-1.91504	-1.02414
18279633	chr3:18279633:A:G	2.1143e-10	-1.91566	-0.978122
18280146	chr3:18280146:A:G	2.66834e-09	-2.3002e-10	-0.358468
18280374	chr3:18280374:G:C	5.30325e-08	2.1683	0.462684
18280681	chr3:18280681:T:C	1.4479e-09	-0.969811	-3.63989e-10
18280976	chr3:18280976:C:G	2.14713e-09	-2.3002e-10	-0.575791
18281974	chr3:18281974:G:A	1.04202e-09	-2.3002e-10	-1.29876
18282446	chr3:18282446:C:T	1.03063e-09	-2.3002e-10	-1.30976
18282853	chr3:18282853:C:T	1.20852e-09	-2.3002e-10	-1.15053
18282929	chr3:18282929:C:A	1.05793e-09	-2.3002e-10	-1.28361
18283061	chr3:18283061:G:A	8.05245e-06	8.99742	-1.34361
18283071	chr3:18283071:A:G	4.08208e-09	-2.3002e-10	0.0666844
18283089	chr3:18283089:T:C	3.40563e-09	-2.3002e-10	-0.114493
18283195	chr3:18283195:G:A	4.40708e-08	1.92616	0.519713
18283288	chr3:18283288:A:G	1.16698e-09	-2.3002e-10	-1.1855
18284039	chr3:18284039:A:G	3.54487e-09	-2.3002e-10	-0.074422
18284075	chr3:18284075:A:G	3.78302e-09	-2.3002e-10	-0.00940174
18284173	chr3:18284173:A:G	1.00562e-09	-1.33431	-3.63989e-10
18284243	chr3:18284243:C:T	5.09138e-08	2.59021	-3.63989e-10
18284505	chr3:18284505:C:T	2.37815e-10	-1.91237	-0.86382
18284521	chr3:18284521:T:C	1.53803e-09	-0.909424	-3.63989e-10
18285058	chr3:18285058:C:T	1.08528e-09	-2.3002e-10	-1.25809
18285297	chr3:18285297:C:T	2.10919e-10	-1.91847	-0.977733
18285666	chr3:18285666:G:C	2.02798e-09	-2.3002e-10	-0.632881
18285854	chr3:18285854:T:G	2.4029e-09	0.76914	-1.23239
18286037	chr3:18286037:A:T	1.98969e-09	-2.3002e-10	-0.651943
18286180	chr3:18286180:A:G	4.71363e-10	-1.33418	-0.757865
18286356	chr3:18286356:C:T	9.69153e-10	-2.3002e-10	-1.37126
18286844	chr3:18286844:C:G	2.72246e-09	-2.3002e-10	-0.338387
18286922	chr3:18286922:T:G	5.79501e-09	0.77173	-0.354657
18288006	chr3:18288006:A:C	4.05622e-09	-2.3002e-10	0.0603269
18288631	chr3:18288631:A:G	9.74641e-10	-2.3002e-10	-1.36561
18289559	chr3:18289559:C:G	9.2377e-10	-1.91416	0.494947
18290096	chr3:18290096:C:T	1.07446e-09	-2.3002e-10	-1.2681
18290170	chr3:18290170:T:C	1.78345e-08	0.807406	0.733803
18290309	chr3:18290309:C:A	2.81951e-09	-2.3002e-10	-0.30336
18290427	chr3:18290427:G:C	7.70835e-08	0.568739	2.43623
18290559	chr3:18290559:G:GACTA	1.25908e-09	-2.3002e-10	-1.10954
18291238	chr3:18291238:T:C	6.11857e-10	-0.47338	-1.3578
18292233	chr3:18292233:A:G	4.36126e-09	-2.3002e-10	0.132837
18292405	chr3:18292405:C:T	1.29417e-09	-2.3002e-10	-1.08205
18292837	chr3:18292837:G:A	1.01701e-09	-2.3002e-10	-1.32306
18293891	chr3:18293891:T:C	1.82728e-09	0.498208	-1.2353
18294171	chr3:18294171:A:G	1.38781e-09	-2.3002e-10	-1.0122
18294249	chr3:18294249:C:T	7.67764e-09	-2.3002e-10	0.698388
18294280	chr3:18294280:A:G	2.45024e-10	-1.63188	-1.11445
18294289	chr3:18294289:G:A	1.12753e-09	-2.3002e-10	-1.21989
18294809	chr3:18294809:C:T	1.52922e-09	-2.3002e-10	-0.915164
18295063	chr3:18295063:C:T	1.4078e-09	-2.3002e-10	-0.997893
18295497	chr3:18295497:A:G	1.71588e-09	-2.3002e-10	-0.799996
18295538	chr3:18295538:C:T	2.20674e-08	-2.3002e-10	1.75418
18296168	chr3:18296168:C:T	2.99646e-09	0.699492	-0.941985
18296292	chr3:18296292:T:A	9.96336e-10	-2.3002e-10	-1.34359
18296606	chr3:18296606:G:A	9.69856e-10	-2.3002e-10	-1.37053
18296669	chr3:18296669:A:G	1.30884e-09	-2.3002e-10	-1.07078
18297079	chr3:18297079:C:T	2.56884e-09	0.672389	-1.06886
18297431	chr3:18297431:G:A	3.04078e-10	-1.76887	-0.761525
18297671	chr3:18297671:T:C	2.03386e-09	-2.3002e-10	-0.629989
18298047	chr3:18298047:C:T	1.63435e-09	0.374833	-1.22351
18298115	chr3:18298115:T:C	1.08155e-09	-2.3002e-10	-1.26153
18298285	chr3:18298285:A:T	3.51356e-09	-2.3002e-10	-0.083295
18298393	chr3:18298393:A:G	1.14511e-09	-2.3002e-10	-1.20442
18298497	chr3:18298497:A:G	1.82063e-10	-1.67671	-1.36661
18298515	chr3:18298515:G:A	8.30771e-09	-2.3002e-10	0.777261
18298717	chr3:18298717:C:T	5.62238e-10	-1.91575	-3.63989e-10
18298723	chr3:18298723:C:T	1.06195e-09	-2.3002e-10	-1.27982
18298918	chr3:18298918:T:A	1.05014e-09	-2.3002e-10	-1.291
18299517	chr3:18299517:A:C	1.2365e-09	-2.3002e-10	-1.12764
18299585	chr3:18299585:A:G	1.00863e-09	-2.3002e-10	-1.33134
18299609	chr3:18299609:A:G	2.39937e-09	-2.3002e-10	-0.464717
18299749	chr3:18299749:C:T	1.08339e-09	-2.3002e-10	-1.25983
18299862	chr3:18299862:T:G	5.75795e-09	-2.3002e-10	0.410659
18301002	chr3:18301002:A:G	6.72085e-09	0.565292	-3.63989e-10
18301326	chr3:18301326:G:A	1.38616e-09	-2.3002e-10	-1.01339
18301376	chr3:18301376:T:C	2.93156e-09	0.95313	-1.21752
18301613	chr3:18301613:A:G	1.02464e-09	-2.3002e-10	-1.31558
18301781	chr3:18301781:A:T	1.56466e-08	-2.3002e-10	1.41033
18302189	chr3:18302189:A:G	2.6976e-09	-2.3002e-10	-0.347562
18303199	chr3:18303199:A:G	2.69557e-09	-2.3002e-10	-0.348313
18303742	chr3:18303742:T:C	1.13628e-09	-2.3002e-10	-1.21217
18303834	chr3:18303834:C:T	1.25294e-09	-2.3002e-10	-1.11443
18303967	chr3:18303967:C:T	4.87469e-09	-2.3002e-10	0.244133
18304172	chr3:18304172:G:A	6.62461e-09	-2.3002e-10	0.550867
18304258	chr3:18304258:C:A	1.00993e-09	-2.3002e-10	-1.33004
18304728	chr3:18304728:C:T	2.17804e-09	-2.3002e-10	-0.5615
18305221	chr3:18305221:C:T	1.25407e-09	-2.3002e-10	-1.11353
18305248	chr3:18305248:T:G	1.0765e-09	-2.3002e-10	-1.26621
18305398	chr3:18305398:G:A	1.19625e-08	2.29705	-1.1552
18306515	chr3:18306515:A:G	7.41796e-10	-1.6386	-3.63989e-10
18307445	chr3:18307445:G:C	6.25661e-09	-2.3002e-10	0.493714
18308322	chr3:18308322:C:T	1.43443e-09	-2.3002e-10	-0.979155
18308378	chr3:18308378:T:C	2.43161e-10	-1.59693	-1.15703
18308603	chr3:18308603:ATCT:A	2.99759e-09	-0.242115	-3.63989e-10
18308728	chr3:18308728:A:G	9.78661e-10	-2.3002e-10	-1.36149
18309011	chr3:18309011:A:G	7.20874e-09	-2.3002e-10	0.635371
18309058	chr3:18309058:A:G	3.07308e-08	1.14851	0.936831
18309222	chr3:18309222:C:G	5.38757e-10	-0.766922	-1.19149
18309679	chr3:18309679:C:T	2.92834e-09	-0.265489	-3.63989e-10
18310290	chr3:18310290:T:C	1.60943e-09	-2.3002e-10	-0.864044
18310514	chr3:18310514:C:T	5.66099e-10	-1.13006	-0.778852
18310567	chr3:18310567:T:C	1.45517e-09	-2.3002e-10	-0.964799
18310914	chr3:18310914:C:T	3.02524e-09	-2.3002e-10	-0.232933
18311774	chr3:18311774:G:A	1.02749e-09	-2.3002e-10	-1.3128
18312364	chr3:18312364:A:G	1.02608e-09	-2.3002e-10	-1.31418
18312626	chr3:18312626:GAGAT:G	1.04969e-09	-2.3002e-10	-1.29143
18313515	chr3:18313515:C:T	1.04973e-09	-2.3002e-10	-1.29139
18313670	chr3:18313670:T:C	7.28404e-09	-2.3002e-10	0.645762
18313960	chr3:18313960:A:T	1.47925e-08	-2.3002e-10	1.3542
18314063	chr3:18314063:A:G	7.21205e-09	-2.3002e-10	0.635829
18314502	chr3:18314502:T:C	1.33801e-09	-2.3002e-10	-1.04874
18315258	chr3:18315258:G:A	1.01706e-09	-2.3002e-10	-1.32301
18315321	chr3:18315321:T:G	7.23696e-09	-2.3002e-10	0.639277
18315666	chr3:18315666:C:T	1.13728e-09	-2.3002e-10	-1.21128
18316996	chr3:18316996:T:C	1.0938e-09	-2.3002e-10	-1.25027
18317431	chr3:18317431:A:T	6.95325e-09	-2.3002e-10	0.599286
18317747	chr3:18317747:G:A	2.9893e-09	1.06744	-1.31232
18318243	chr3:18318243:G:A	6.38068e-10	-1.78923	-3.63989e-10
18318496	chr3:18318496:G:A	3.90367e-10	-1.41004	-0.87055
18318740	chr3:18318740:T:C	9.69481e-10	-2.3002e-10	-1.37092
18318758	chr3:18318758:A:G	1.81036e-09	-0.746397	-3.63989e-10
18319339	chr3:18319339:A:C	1.68024e-09	-1.10556	0.284573
18319527	chr3:18319527:T:A	3.40831e-10	-1.17645	-1.23984
18319944	chr3:18319944:T:C	7.7125e-09	-2.3002e-10	0.702919
18320162	chr3:18320162:C:G	1.63805e-10	-1.80968	-1.33932
18320228	chr3:18320228:G:A	2.51397e-09	-2.3002e-10	-0.418059
18320233	chr3:18320233:A:G	2.02878e-10	-1.56929	-1.36578
18320328	chr3:18320328:A:G	1.85088e-10	-1.75932	-1.26752
18320339	chr3:18320339:A:G	3.66573e-10	-1.15686	-1.18662
18320830	chr3:18320830:C:T	1.37389e-08	1.28031	-3.63989e-10
18321527	chr3:18321527:C:A	1.14342e-09	-2.3002e-10	-1.2059
18321770	chr3:18321770:T:C	1.22385e-09	-2.3002e-10	-1.13793
18322169	chr3:18322169:G:A	2.06057e-10	-1.82709	-1.09244
18322184	chr3:18322184:T:G	1.35972e-09	-2.3002e-10	-1.03265
18323112	chr3:18323112:G:A	1.06868e-09	-2.3002e-10	-1.2735
18323698	chr3:18323698:T:C	8.2136e-10	-1.53672	-3.63989e-10
18323762	chr3:18323762:G:A	2.00044e-09	0.6126	-1.25916
18324342	chr3:18324342:T:C	1.08951e-09	-2.3002e-10	-1.25419
18324440	chr3:18324440:T:A	1.03301e-09	-2.3002e-10	-1.30744
18324956	chr3:18324956:T:C	9.97627e-10	-1.7311	0.388804
18325021	chr3:18325021:T:C	1.0733e-09	-2.3002e-10	-1.26918
18326458	chr3:18326458:A:G	1.90997e-10	-1.70157	-1.29386
18326516	chr3:18326516:G:GT	9.82245e-10	-2.3002e-10	-1.35784
18326802	chr3:18326802:C:T	2.03655e-09	-2.3002e-10	-0.628665
18326805	chr3:18326805:G:T	5.1215e-08	2.59611	-3.63989e-10
18326967	chr3:18326967:C:A	9.85523e-10	-2.3002e-10	-1.35451
18326986	chr3:18326986:T:G	2.62053e-10	-1.70014	-0.978996
18327017	chr3:18327017:T:C	7.30484e-09	-2.3002e-10	0.648613
18327273	chr3:18327273:T:G	5.92805e-10	-1.86281	-3.63989e-10
18327378	chr3:18327378:C:T	7.15559e-09	-2.3002e-10	0.62797
18327491	chr3:18327491:G:A	1.07059e-09	-2.3002e-10	-1.27171
18327979	chr3:18327979:C:A	3.67577e-10	-1.12172	-1.21903
18328199	chr3:18328199:C:G	1.06554e-09	-2.3002e-10	-1.27644
18328315	chr3:18328315:T:C	1.03922e-09	-2.3002e-10	-1.30145
18328423	chr3:18328423:CT:C	1.04146e-09	-2.3002e-10	-1.2993
18329266	chr3:18329266:G:C	1.17935e-09	-2.3002e-10	-1.17496
18329444	chr3:18329444:C:T	2.23331e-10	-1.84665	-0.992376
18329714	chr3:18329714:C:T	5.62086e-10	-1.91602	-3.63989e-10
18330044	chr3:18330044:C:T	1.15554e-09	-2.3002e-10	-1.19535
18330182	chr3:18330182:G:A	9.87068e-10	-2.3002e-10	-1.35294
18330194	chr3:18330194:T:A	1.17296e-09	-2.3002e-10	-1.1804
18330543	chr3:18330543:T:A	1.13342e-09	-2.3002e-10	-1.21468
18330908	chr3:18330908:G:A	1.01915e-08	-2.3002e-10	0.981631
18330930	chr3:18330930:G:A	1.04852e-09	-2.3002e-10	-1.29255
18331626	chr3:18331626:A:C	1.27381e-09	-2.3002e-10	-1.09791
18331707	chr3:18331707:A:G	1.35731e-09	-1.03442	-3.63989e-10
18331756	chr3:18331756:GA:G	8.98495e-09	-2.3002e-10	0.855628
18331792	chr3:18331792:T:C	2.72054e-09	-2.3002e-10	-0.339094
18331846	chr3:18331846:A:G	1.25928e-09	-2.3002e-10	-1.10938
18331848	chr3:18331848:A:G	7.06325e-09	-2.3002e-10	0.614981
18331860	chr3:18331860:T:C	2.10544e-09	-0.5954	-3.63989e-10
18331920	chr3:18331920:G:A	6.8314e-09	-2.3002e-10	0.581606
18332009	chr3:18332009:T:C	9.76509e-10	-2.3002e-10	-1.36369
18332083	chr3:18332083:T:C	3.39083e-05	10.4389	-1.34741
18332679	chr3:18332679:G:A	7.54375e-09	-2.3002e-10	0.680796
18333230	chr3:18333230:A:G	2.67438e-09	-2.3002e-10	-0.356206
18334025	chr3:18334025:A:G	1.27338e-09	-2.3002e-10	-1.09825
18334150	chr3:18334150:G:C	5.08033e-09	1.16875	-0.883295
18334223	chr3:18334223:G:A	7.80898e-10	-1.58723	-3.63989e-10
18334815	chr3:18334815:A:T	2.00509e-10	-1.83597	-1.11085
18335159	chr3:18335159:T:G	1.33122e-09	-2.3002e-10	-1.05383
18335625	chr3:18335625:G:C	2.7365e-09	-2.3002e-10	-0.333244
18335711	chr3:18335711:TG:T	2.35426e-08	-2.3002e-10	1.81889
18335960	chr3:18335960:T:G	1.09675e-09	-2.3002e-10	-1.24757
18336025	chr3:18336025:T:G	8.08095e-09	-2.3002e-10	0.749586
18336673	chr3:18336673:G:T	2.61253e-09	-2.3002e-10	-0.379604
18337194	chr3:18337194:A:G	9.91504e-10	-2.3002e-10	-1.34846
18337775	chr3:18337775:C:T	9.28911e-09	-2.3002e-10	0.88892
18338074	chr3:18338074:G:A	2.13179e-09	-2.3002e-10	-0.582963
18338103	chr3:18338103:A:C	1.18561e-09	-2.3002e-10	-1.16966
18338451	chr3:18338451:T:G	3.34831e-10	-1.18477	-1.24928
18338565	chr3:18338565:C:T	1.34211e-08	-2.3002e-10	1.2569
18338695	chr3:18338695:A:G	1.85567e-09	-2.3002e-10	-0.721677
18338779	chr3:18338779:T:C	9.75651e-10	-2.3002e-10	-1.36457
18339548	chr3:18339548:A:G	1.06415e-09	-2.3002e-10	-1.27775
18339611	chr3:18339611:C:T	1.10754e-09	-2.3002e-10	-1.23778
18339919	chr3:18339919:C:T	8.58495e-09	-2.3002e-10	0.810087
18340090	chr3:18340090:T:C	1.13161e-09	-2.3002e-10	-1.21628
18340739	chr3:18340739:T:G	1.47472e-09	-2.3002e-10	-0.951454
18341530	chr3:18341530:C:T	1.64078e-09	0.495855	-1.34061
18341612	chr3:18341612:A:G	1.65339e-10	-1.82424	-1.31544
18341807	chr3:18341807:A:G	1.32971e-09	-1.05496	-3.63989e-10
18342130	chr3:18342130:T:A	6.70451e-10	-1.73973	-3.63989e-10
18342281	chr3:18342281:A:G	2.37051e-09	-2.3002e-10	-0.476817
18342560	chr3:18342560:A:T	8.39576e-09	-2.3002e-10	0.787804
18342960	chr3:18342960:A:C	2.60383e-09	-0.382942	-3.63989e-10
18343005	chr3:18343005:A:G	1.69224e-09	0.549577	-1.36345
18343019	chr3:18343019:T:C	1.08567e-09	-2.3002e-10	-1.25772
18343842	chr3:18343842:CTCT:C	1.00241e-09	-2.3002e-10	-1.33751
18343970	chr3:18343970:A:C	9.76638e-10	-2.3002e-10	-1.36356
18344240	chr3:18344240:G:T	1.76075e-10	-1.88251	-1.19426
18344306	chr3:18344306:A:G	6.22742e-10	-0.45624	-1.35731
18344635	chr3:18344635:A:C	9.69327e-10	-2.3002e-10	-1.37108
18344660	chr3:18344660:G:C	1.30473e-09	-2.3002e-10	-1.07393
18344741	chr3:18344741:A:T	2.57032e-09	-2.3002e-10	-0.395895
18344908	chr3:18344908:T:C	1.14569e-09	-2.3002e-10	-1.20392
18345841	chr3:18345841:A:G	2.26984e-09	-2.3002e-10	-0.520214
18346119	chr3:18346119:T:A	2.68848e-09	-2.3002e-10	-0.350946
18346632	chr3:18346632:A:G	1.52694e-10	-1.86328	-1.35596
18347111	chr3:18347111:A:AAAG	4.26957e-09	0.0495887	0.0620001
18347128	chr3:18347128:C:T	4.49935e-09	0.112459	0.0515512
18347273	chr3:18347273:A:G	1.03063e-09	-2.3002e-10	-1.30975
18347718	chr3:18347718:T:C	1.67406e-09	-2.3002e-10	-0.824669
18348580	chr3:18348580:G:A	8.31589e-10	-0.278168	-1.24617
18349759	chr3:18349759:T:C	3.08471e-09	-2.3002e-10	-0.213464
18349811	chr3:18349811:A:T	4.26734e-09	0.243186	-0.132119
18349837	chr3:18349837:G:A	1.00114e-09	-2.3002e-10	-1.33879
18350284	chr3:18350284:G:A	1.01533e-09	-2.3002e-10	-1.32471
18350473	chr3:18350473:T:C	1.12793e-09	-2.3002e-10	-1.21954
18350523	chr3:18350523:T:C	8.63644e-10	-0.275573	-1.21094
18350621	chr3:18350621:C:T	1.19946e-09	-2.3002e-10	-1.15805
18351113	chr3:18351113:T:C	9.69983e-10	-2.3002e-10	-1.3704
18351327	chr3:18351327:C:T	9.54988e-10	-0.119178	-1.2668
18352341	chr3:18352341:T:C	1.85685e-09	-2.3002e-10	-0.721043
18352639	chr3:18352639:T:C	9.7231e-10	-2.3002e-10	-1.368
18353353	chr3:18353353:G:T	8.17163e-10	-1.7957	0.253862
18353518	chr3:18353518:T:C	4.42036e-10	-0.808794	-1.34749
18353802	chr3:18353802:C:T	4.5863e-09	-2.3002e-10	0.183151
18353926	chr3:18353926:A:T	5.36891e-10	-1.14104	-0.820845
18353938	chr3:18353938:G:A	1.93925e-09	-2.3002e-10	-0.677623
18354189	chr3:18354189:GC:G	9.75271e-10	-2.3002e-10	-1.36496
18354227	chr3:18354227:T:C	9.94008e-10	-2.3002e-10	-1.34593
18354440	chr3:18354440:C:T	9.93172e-10	-2.3002e-10	-1.34677
18354833	chr3:18354833:T:G	3.68305e-08	-2.3002e-10	2.2664
18355032	chr3:18355032:G:A	3.31493e-10	-1.30054	-1.14353
18355648	chr3:18355648:AC:A	9.81926e-10	-2.3002e-10	-1.35816
18356071	chr3:18356071:C:T	9.69108e-10	-2.3002e-10	-1.3713
18356114	chr3:18356114:T:A	1.889e-09	-2.3002e-10	-0.703874
18356190	chr3:18356190:C:T	2.59441e-10	-1.52349	-1.16566
18356357	chr3:18356357:C:T	2.39619e-10	-1.53385	-1.23477
18356717	chr3:18356717:A:C	2.55692e-09	-2.3002e-10	-0.40112
18357475	chr3:18357475:TGTAA:T	1.30367e-09	-2.3002e-10	-1.07474
18357654	chr3:18357654:T:C	1.01408e-09	-2.3002e-10	-1.32594
18357695	chr3:18357695:T:C	9.90491e-10	-2.3002e-10	-1.34948
18357933	chr3:18357933:C:A	3.45267e-10	-1.78515	-0.618209
18357952	chr3:18357952:C:G	1.05372e-08	-2.3002e-10	1.01499
18358117	chr3:18358117:C:T	5.96515e-10	-1.85657	-3.63989e-10
18358372	chr3:18358372:G:A	2.00524e-10	-1.8702	-1.07655
18358690	chr3:18358690:C:T	1.13713e-09	-2.3002e-10	-1.21141
18358696	chr3:18358696:T:C	1.14252e-09	-2.3002e-10	-1.20668
18358711	chr3:18358711:A:G	4.69948e-09	-1.53894	1.74647
18358730	chr3:18358730:C:T	1.14097e-09	-2.3002e-10	-1.20805
18358970	chr3:18358970:C:T	2.4389e-09	0.873719	-1.32209
18358972	chr3:18358972:C:T	2.36994e-09	0.838046	-1.31511
18359129	chr3:18359129:G:T	4.46864e-10	-0.774761	-1.37066
18359176	chr3:18359176:A:G	1.14914e-09	-2.3002e-10	-1.20091
18359759	chr3:18359759:C:A	1.00798e-09	-2.3002e-10	-1.33198
18359926	chr3:18359926:G:T	1.85993e-09	-2.3002e-10	-0.719386
18360075	chr3:18360075:A:G	1.57598e-10	-1.82204	-1.36559
18360565	chr3:18360565:C:T	1.18115e-09	-2.3002e-10	-1.17343
18360691	chr3:18360691:T:C	2.34464e-09	0.851285	-1.33907
18361079	chr3:18361079:A:AACTG	9.70997e-10	-2.3002e-10	-1.36936
18361099	chr3:18361099:T:A	1.83824e-10	-1.87818	-1.15551
18361565	chr3:18361565:G:A	9.70955e-10	-2.3002e-10	-1.3694
18361654	chr3:18361654:C:T	1.205e-09	-2.3002e-10	-1.15345
18362095	chr3:18362095:G:T	2.04515e-09	0.714372	-1.33882
18362414	chr3:18362414:G:A	1.01708e-09	-2.3002e-10	-1.32298
18362513	chr3:18362513:A:G	9.69114e-10	-2.3002e-10	-1.3713
18362525	chr3:18362525:C:T	6.11808e-10	-0.481066	-1.35019
18362574	chr3:18362574:T:C	2.10166e-10	-1.52866	-1.37112
18362669	chr3:18362669:A:T	1.03363e-09	-2.3002e-10	-1.30685
18362671	chr3:18362671:G:C	1.03477e-09	-2.3002e-10	-1.30574
18362698	chr3:18362698:T:G	1.22753e-08	-2.3002e-10	1.16767
18362703	chr3:18362703:A:G	9.69093e-10	-2.3002e-10	-1.37132
18362787	chr3:18362787:T:C	1.58326e-10	-1.85667	-1.32636
18362863	chr3:18362863:A:AC	9.70954e-10	-2.3002e-10	-1.3694
18363240	chr3:18363240:T:C	4.04719e-10	-1.75964	-0.48485
18363463	chr3:18363463:A:G	1.02088e-09	-2.3002e-10	-1.31926
18363596	chr3:18363596:G:A	1.01332e-09	-2.3002e-10	-1.32669
18364286	chr3:18364286:A:G	2.23928e-09	0.815597	-1.34936
18364525	chr3:18364525:T:A	9.69611e-10	-2.3002e-10	-1.37078
18365145	chr3:18365145:A:G	9.70115e-10	-2.3002e-10	-1.37026
18365348	chr3:18365348:A:G	9.95621e-10	-2.3002e-10	-1.34431
18365661	chr3:18365661:T:C	7.2914e-10	-1.90056	0.244745
18365682	chr3:18365682:G:C	1.86911e-10	-1.6565	-1.36055
18365709	chr3:18365709:T:C	1.14584e-09	-2.3002e-10	-1.20379
18365920	chr3:18365920:G:T	3.99073e-10	-1.91277	-0.345768
18366586	chr3:18366586:C:T	9.69203e-10	-2.3002e-10	-1.3712
18366604	chr3:18366604:T:C	4.1433e-10	-1.91354	-0.307473
18366647	chr3:18366647:T:C	9.69317e-10	-2.3002e-10	-1.37109
18367130	chr3:18367130:G:T	9.71396e-10	-2.3002e-10	-1.36894
18367200	chr3:18367200:A:T	9.71925e-10	-2.3002e-10	-1.3684
18367345	chr3:18367345:A:G	1.04914e-09	-2.3002e-10	-1.29195
18367438	chr3:18367438:A:G	5.93263e-10	-1.91874	0.0567003
18367575	chr3:18367575:G:A	5.64203e-10	-1.91818	0.00591785
18367585	chr3:18367585:A:G	5.1505e-10	-1.91859	-0.0848216
18367677	chr3:18367677:C:T	5.54208e-10	-1.91757	-0.0125696
18367943	chr3:18367943:T:C	1.04914e-09	-2.3002e-10	-1.29195
18368087	chr3:18368087:C:T	1.87037e-09	-1.50647	0.792677
18368257	chr3:18368257:A:G	1.77862e-09	-1.43898	0.674892
18369186	chr3:18369186:G:A	2.97588e-10	-1.90074	-0.651232
18369295	chr3:18369295:A:G	1.12858e-09	-2.3002e-10	-1.21896
18369346	chr3:18369346:A:C	9.69157e-10	-2.3002e-10	-1.37125
18369569	chr3:18369569:A:G	3.24653e-09	-2.3002e-10	-0.162338
18369916	chr3:18369916:G:T	2.05881e-10	-1.86338	-1.057
18370197	chr3:18370197:G:A	1.00453e-09	-2.3002e-10	-1.33541
18370586	chr3:18370586:A:C	9.99996e-10	-2.3002e-10	-1.33993
18370614	chr3:18370614:T:G	1.58513e-09	-2.3002e-10	-0.879255
18370825	chr3:18370825:A:C	1.2741e-09	-2.3002e-10	-1.09768
18370866	chr3:18370866:C:T	6.13208e-10	-0.460182	-1.36879
18371043	chr3:18371043:A:G	7.07459e-10	-1.686	-3.63989e-10
18371197	chr3:18371197:G:T	5.04593e-10	-0.653064	-1.37086
18371353	chr3:18371353:G:A	1.2279e-09	-2.3002e-10	-1.13462
18371569	chr3:18371569:C:T	1.00564e-09	-1.33429	-3.63989e-10
18372389	chr3:18372389:T:C	2.39559e-10	-1.66722	-1.10167
18373069	chr3:18373069:T:A	4.80991e-10	-0.7005	-1.37133
18373078	chr3:18373078:G:A	3.25719e-09	0.339643	-0.498703
18373377	chr3:18373377:A:G	5.74081e-10	-1.89491	-3.63989e-10
18373915	chr3:18373915:C:T	9.75554e-10	-2.3002e-10	-1.36467
18373962	chr3:18373962:C:T	2.45828e-09	0.567255	-1.00772
18374140	chr3:18374140:A:G	3.12724e-09	0.442271	-0.642043
18374210	chr3:18374210:G:A	9.45318e-10	-1.40505	0.00889439
18374464	chr3:18374464:C:T	7.46695e-09	-0.767202	1.43777
18374770	chr3:18374770:G:A	3.21371e-09	0.459198	-0.631694
18374815	chr3:18374815:G:C	1.95913e-09	-2.3002e-10	-0.667422
18375184	chr3:18375184:A:T	4.14593e-09	-2.3002e-10	0.0822036
18375610	chr3:18375610:G:T	4.49118e-10	-0.998476	-1.14192
18375655	chr3:18375655:A:G	1.0519e-09	-2.3002e-10	-1.28932
18375852	chr3:18375852:G:A	4.48965e-09	-2.3002e-10	0.161851
18376071	chr3:18376071:G:A	2.36688e-09	0.470731	-0.949081
18376522	chr3:18376522:C:T	1.90135e-09	0.270908	-0.968267
18377323	chr3:18377323:G:A	3.21296e-09	-0.17273	-3.63989e-10
18377549	chr3:18377549:T:C	1.0335e-09	-2.3002e-10	-1.30697
18377575	chr3:18377575:G:A	2.67549e-09	0.599764	-0.955554
18377609	chr3:18377609:C:T	8.58959e-10	-1.39123	-0.100726
18377651	chr3:18377651:T:C	1.03283e-09	-2.3002e-10	-1.30762
18377712	chr3:18377712:G:C	9.75251e-10	-2.3002e-10	-1.36498
18377823	chr3:18377823:A:T	1.09146e-09	-2.3002e-10	-1.2524
18377919	chr3:18377919:T:C	2.41554e-09	0.529497	-0.987497
18377990	chr3:18377990:A:G	9.70154e-10	-2.3002e-10	-1.37022
18377991	chr3:18377991:C:A	9.71695e-10	-2.3002e-10	-1.36864
18378059	chr3:18378059:C:T	2.33844e-09	-2.3002e-10	-0.490441
18378061	chr3:18378061:C:T	2.38396e-09	0.494215	-0.965376
18378137	chr3:18378137:T:C	2.19033e-09	-0.555872	-3.63989e-10
18378367	chr3:18378367:G:A	2.63273e-09	0.580114	-0.952014
18379048	chr3:18379048:A:T	3.54332e-09	0.481956	-0.556817
18379190	chr3:18379190:A:G	5.56613e-10	-0.554462	-1.37135
18379304	chr3:18379304:T:C	3.55516e-09	0.51407	-0.585593
18379831	chr3:18379831:G:A	9.84518e-10	-2.3002e-10	-1.35553
18379870	chr3:18379870:G:A	1.02651e-09	-2.3002e-10	-1.31376
18379989	chr3:18379989:T:C	2.93664e-09	0.430738	-0.693396
18380227	chr3:18380227:C:T	4.15969e-10	-0.847991	-1.36908
18380507	chr3:18380507:A:C	1.07538e-09	-1.26725	-3.63989e-10
18380556	chr3:18380556:T:A	1.32469e-09	0.31034	-1.36909
18380773	chr3:18380773:A:G	7.04826e-10	-0.325319	-1.36441
18380979	chr3:18380979:G:A	1.00177e-09	-2.3002e-10	-1.33816
18381300	chr3:18381300:T:C	9.72189e-10	-2.3002e-10	-1.36813
18381357	chr3:18381357:T:C	9.76012e-10	-2.3002e-10	-1.3642
18381543	chr3:18381543:G:T	3.07261e-09	0.448919	-0.666314
18381544	chr3:18381544:C:A	3.05361e-09	0.415164	-0.638765
18381588	chr3:18381588:A:C	1.24147e-09	-2.3002e-10	-1.12363
18382119	chr3:18382119:G:C	1.2619e-09	0.264012	-1.37132
18382965	chr3:18382965:T:C	2.66996e-09	0.320001	-0.677859
18383675	chr3:18383675:CTTTAT:C	4.74293e-09	-2.3002e-10	0.216732
18383889	chr3:18383889:C:T	2.7337e-09	0.347257	-0.681525
18384003	chr3:18384003:A:C	6.99049e-09	-2.3002e-10	0.604627
18384210	chr3:18384210:A:C	9.75828e-10	-2.3002e-10	-1.36439
18384333	chr3:18384333:A:G	3.25026e-09	0.469908	-0.631097
18384713	chr3:18384713:T:C	3.57913e-09	-0.0648043	-3.63989e-10
18385015	chr3:18385015:A:T	1.69582e-09	-2.3002e-10	-0.811757
18385147	chr3:18385147:C:T	9.71668e-10	-2.3002e-10	-1.36866
18385178	chr3:18385178:C:T	3.15822e-09	0.448223	-0.638138
18385241	chr3:18385241:C:T	3.12538e-09	0.44886	-0.649226
18385349	chr3:18385349:G:A	5.88188e-10	-1.87063	-3.63989e-10
18385359	chr3:18385359:A:G	2.9828e-09	0.434243	-0.681306
18385406	chr3:18385406:A:C	2.81109e-09	0.358662	-0.665012
18385985	chr3:18385985:G:A	3.85825e-10	-1.08107	-1.21123
18386690	chr3:18386690:C:T	2.43446e-10	-1.90592	-0.846858
18386958	chr3:18386958:C:T	1.66296e-09	0.193166	-1.02449
18387158	chr3:18387158:T:C	8.71196e-10	-1.36326	-0.114554
18387247	chr3:18387247:T:C	3.77607e-10	-1.0893	-1.22453
18387427	chr3:18387427:A:C	5.60563e-10	-1.91874	-3.63989e-10
18388310	chr3:18388310:A:G	1.45395e-09	0.0293326	-0.994973
18388809	chr3:18388809:T:C	2.92148e-09	0.385359	-0.653191
18389164	chr3:18389164:A:G	1.36802e-09	-2.3002e-10	-1.02656
18389429	chr3:18389429:T:C	1.01706e-09	-2.3002e-10	-1.32301
18389462	chr3:18389462:G:A	1.01558e-09	-2.3002e-10	-1.32446
18389537	chr3:18389537:A:G	4.21865e-10	-0.84381	-1.35918
18390516	chr3:18390516:T:C	6.11248e-10	-1.83218	-3.63989e-10
18390691	chr3:18390691:T:G	1.55002e-09	-2.3002e-10	-0.901655
18390826	chr3:18390826:T:C	4.05534e-09	-2.3002e-10	0.060112
18391121	chr3:18391121:A:G	6.88388e-09	-0.884831	1.47409
18391128	chr3:18391128:C:G	5.1831e-10	-1.43882	-0.558288
18391241	chr3:18391241:A:C	1.02011e-09	-2.3002e-10	-1.32002
18391304	chr3:18391304:T:C	9.71891e-10	-2.3002e-10	-1.36843
18391482	chr3:18391482:G:C	2.00197e-09	0.485721	-1.13151
18392022	chr3:18392022:T:C	2.50551e-10	-1.91347	-0.810546
18392474	chr3:18392474:T:C	4.31923e-10	-1.0046	-1.17483
18392562	chr3:18392562:TATACACACAC:T	2.43444e-10	-1.7148	-1.03799
18392607	chr3:18392607:A:G	2.7897e-09	0.322986	-0.636974
18392609	chr3:18392609:A:T	1.07844e-09	-2.3002e-10	-1.26441
18393038	chr3:18393038:T:C	9.8665e-10	-2.3002e-10	-1.35336
18393318	chr3:18393318:G:A	9.69892e-10	-2.3002e-10	-1.37049
18393338	chr3:18393338:TTTG:T	4.6171e-10	-0.888922	-1.22382
18393635	chr3:18393635:C:A	1.09241e-09	-2.3002e-10	-1.25154
18393726	chr3:18393726:C:T	4.1047e-10	-1.01151	-1.21887
18393985	chr3:18393985:CAACA:C	4.89761e-10	-0.682561	-1.3712
18394109	chr3:18394109:C:A	4.05741e-10	-0.999179	-1.24279
18394331	chr3:18394331:G:T	1.10572e-09	-2.3002e-10	-1.23943
18394794	chr3:18394794:T:C	3.01119e-09	-2.3002e-10	-0.237588
18396359	chr3:18396359:A:G	6.36515e-09	-2.3002e-10	0.510915
18396666	chr3:18396666:A:G	3.71698e-10	-1.09418	-1.23542
18396945	chr3:18396945:C:T	1.24416e-09	-2.3002e-10	-1.12146
18397295	chr3:18397295:A:G	1.1501e-09	-2.3002e-10	-1.20007
18397839	chr3:18397839:A:C	3.28808e-10	-1.29844	-1.15376
18398103	chr3:18398103:C:T	7.49883e-10	-1.35109	-0.276668
18398425	chr3:18398425:C:T	9.94163e-10	-1.34578	-3.63989e-10
18398600	chr3:18398600:T:C	1.59602e-10	-1.91646	-1.25854
18398626	chr3:18398626:T:C	1.90647e-09	-2.3002e-10	-0.694669
18399562	chr3:18399562:G:A	1.00509e-09	-2.3002e-10	-1.33484
18399785	chr3:18399785:T:C	7.22159e-10	-1.33964	-0.325797
18399837	chr3:18399837:A:C	1.18659e-09	-0.902595	-0.266243
18399895	chr3:18399895:C:T	1.63724e-09	-2.3002e-10	-0.846913
18400138	chr3:18400138:A:G	5.86984e-10	-1.87268	-3.63989e-10
18400241	chr3:18400241:T:C	4.05792e-10	-1.02928	-1.21256
18400331	chr3:18400331:C:T	1.20126e-09	-2.3002e-10	-1.15655
18400839	chr3:18400839:T:C	4.14617e-10	-1.013	-1.20732
18401086	chr3:18401086:G:GT	1.04805e-09	-2.3002e-10	-1.29299
18401095	chr3:18401095:T:C	8.66026e-09	-2.3002e-10	0.818822
18401097	chr3:18401097:ACTTCCCAAACCTCCTGCAGC:A	1.04925e-09	-2.3002e-10	-1.29185
18401111	chr3:18401111:C:T	2.34111e-10	-1.91762	-0.874268
18401602	chr3:18401602:A:G	2.79507e-09	-2.3002e-10	-0.312068
18401683	chr3:18401683:G:A	1.00363e-09	0.025126	-1.36142
18402304	chr3:18402304:C:T	9.5504e-09	0.91666	-3.63989e-10
18402323	chr3:18402323:G:A	9.73672e-10	-2.3002e-10	-1.3666
18403558	chr3:18403558:T:A	1.94522e-09	-2.3002e-10	-0.67455
18404800	chr3:18404800:CAAACCA:C	2.10909e-10	-1.76233	-1.13392
18404843	chr3:18404843:AT:A	3.2064e-09	-0.965972	0.791198
18405608	chr3:18405608:A:G	7.95941e-10	-1.34415	-0.223999
18405672	chr3:18405672:A:G	1.63764e-09	-2.3002e-10	-0.846665
18405680	chr3:18405680:T:C	1.03374e-09	-2.3002e-10	-1.30674
18406998	chr3:18406998:C:G	2.11836e-10	-1.76233	-1.12954
18407345	chr3:18407345:A:G	1.58966e-09	-2.3002e-10	-0.876403
18408192	chr3:18408192:A:G	6.99819e-09	-2.3002e-10	0.605727
18408219	chr3:18408219:T:C	1.03096e-08	0.99315	-3.63989e-10
18408259	chr3:18408259:G:A	1.92728e-10	-1.91246	-1.07394
18408515	chr3:18408515:C:T	1.98768e-09	-2.3002e-10	-0.652953
18408593	chr3:18408593:T:C	1.8979e-09	-2.3002e-10	-0.699174
18408777	chr3:18408777:A:G	7.86778e-10	-1.57973	-3.63989e-10
18409394	chr3:18409394:T:G	4.52613e-10	-1.14446	-0.988185
18409448	chr3:18409448:A:G	1.83654e-09	-2.3002e-10	-0.732042
18410195	chr3:18410195:G:A	6.2138e-10	-1.52113	-0.294606
18410304	chr3:18410304:T:C	1.72483e-09	-2.3002e-10	-0.794797
18410366	chr3:18410366:C:T	4.61848e-10	-1.02585	-1.08659
18410787	chr3:18410787:C:T	5.87902e-10	-1.54932	-0.321797
18410857	chr3:18410857:T:C	1.89156e-09	-2.3002e-10	-0.702522
18411047	chr3:18411047:T:C	2.20356e-09	0.17847	-0.728318
18411407	chr3:18411407:A:C	2.09004e-09	-2.3002e-10	-0.602739
18411435	chr3:18411435:T:C	3.1197e-09	-2.3002e-10	-0.202188
18411905	chr3:18411905:G:A	2.66428e-07	4.24518	-3.63989e-10
18412351	chr3:18412351:G:A	4.88086e-10	-0.961181	-1.09601
18412570	chr3:18412570:T:C	4.56186e-10	-1.81691	-0.307864
18413276	chr3:18413276:T:C	6.99706e-09	-2.3002e-10	0.605567
18413344	chr3:18413344:C:T	1.38773e-09	-2.3002e-10	-1.01225
18413617	chr3:18413617:GATTA:G	1.72945e-09	-2.3002e-10	-0.792121
18413653	chr3:18413653:T:C	1.04638e-09	-2.3002e-10	-1.29458
18415530	chr3:18415530:T:C	1.85388e-09	-2.3002e-10	-0.722643
18415584	chr3:18415584:TA:T	1.11424e-09	-0.0444557	-1.1873
18415895	chr3:18415895:C:T	6.76625e-10	-1.73056	-3.63989e-10
18416451	chr3:18416451:T:C	1.963e-10	-1.91872	-1.04932
18416886	chr3:18416886:C:T	9.76556e-10	-2.3002e-10	-1.36365
18417339	chr3:18417339:T:G	1.18222e-09	0.0836076	-1.25614
18417696	chr3:18417696:A:G	1.72967e-10	-1.76587	-1.3287
18417811	chr3:18417811:G:A	1.74898e-10	-1.73141	-1.35206
18417872	chr3:18417872:C:T	4.60518e-09	-2.3002e-10	0.187259
18418087	chr3:18418087:T:C	1.04649e-09	-2.3002e-10	-1.29448
18418236	chr3:18418236:C:T	3.49837e-09	0.856057	-0.943685
18418434	chr3:18418434:C:A	5.87172e-10	-1.88712	0.0147644
18418442	chr3:18418442:G:A	5.63946e-06	7.29762	-3.63989e-10
18418670	chr3:18418670:CAAAT:C	1.00914e-09	-2.3002e-10	-1.33082
18418859	chr3:18418859:T:G	4.55587e-06	7.08425	-3.63989e-10
18418930	chr3:18418930:C:T	1.08816e-09	-2.3002e-10	-1.25544
18419264	chr3:18419264:A:C	9.78362e-10	-2.3002e-10	-1.3618
18419762	chr3:18419762:C:T	5.94858e-09	-2.3002e-10	0.443229
18419898	chr3:18419898:C:T	4.48917e-06	7.0695	-3.63989e-10
18420327	chr3:18420327:A:G	4.57576e-09	-2.3002e-10	0.18085
18420720	chr3:18420720:C:T	1.11427e-09	-2.3002e-10	-1.23172
18421483	chr3:18421483:TG:T	3.0401e-10	-1.90328	-0.627337
18421491	chr3:18421491:A:C	2.9226e-10	-1.88743	-0.682607
18422242	chr3:18422242:G:C	2.30712e-07	4.10125	-3.63989e-10
18422926	chr3:18422926:T:C	8.08662e-10	-1.89997	0.347675
18424003	chr3:18424003:A:G	1.93621e-09	-2.3002e-10	-0.679191
18424258	chr3:18424258:A:C	6.17325e-09	-2.3002e-10	0.480302
18424330	chr3:18424330:T:C	3.1283e-10	-1.27213	-1.22989
18424567	chr3:18424567:A:G	6.2701e-08	2.76658	0.0318747
18424659	chr3:18424659:C:G	5.86306e-10	-1.87384	-3.63989e-10
18424680	chr3:18424680:A:G	9.87347e-10	-2.3002e-10	-1.35266
18424884	chr3:18424884:G:T	1.66392e-09	-2.3002e-10	-0.830746
18425152	chr3:18425152:C:T	1.0128e-09	-2.3002e-10	-1.32721
18425960	chr3:18425960:T:C	1.2801e-09	-2.3002e-10	-1.09299
18427019	chr3:18427019:C:G	1.90194e-09	-2.3002e-10	-0.697048
18427031	chr3:18427031:A:G	3.53816e-09	0.9759	-1.05222
18427174	chr3:18427174:G:A	1.06766e-09	-1.27446	-3.63989e-10
18427279	chr3:18427279:A:G	3.61517e-10	-1.90807	-0.4493
18427294	chr3:18427294:C:T	1.01382e-09	-2.3002e-10	-1.32619
18427413	chr3:18427413:T:C	1.07573e-09	-2.3002e-10	-1.26693
18427806	chr3:18427806:A:T	7.2796e-08	-2.3002e-10	2.94774
18428303	chr3:18428303:C:T	9.70201e-10	-2.3002e-10	-1.37018
18428333	chr3:18428333:C:T	1.1694e-09	-2.3002e-10	-1.18344
18428682	chr3:18428682:T:C	2.79816e-09	-1.63392	1.32296
18428764	chr3:18428764:T:C	1.1668e-09	-2.3002e-10	-1.18566
18428845	chr3:18428845:G:A	9.12733e-10	-1.43124	-3.63989e-10
18430000	chr3:18430000:T:C	4.14581e-09	-1.60853	1.6907
18430529	chr3:18430529:T:C	2.67834e-09	-1.61775	1.26302
18430796	chr3:18430796:A:G	3.72945e-09	-1.59877	1.5751
18430912	chr3:18430912:G:A	2.16783e-09	-1.63887	1.07267
18431085	chr3:18431085:G:A	1.42953e-09	-0.982574	-3.63989e-10
18431245	chr3:18431245:C:T	1.10133e-09	-1.2434	-3.63989e-10
18431277	chr3:18431277:C:T	2.09355e-09	-1.74961	1.14855
18431470	chr3:18431470:G:A	9.04559e-08	4.0914	-0.926462
18431560	chr3:18431560:G:A	1.89097e-05	8.50751	-3.63989e-10
18431718	chr3:18431718:T:TA	1.08345e-09	-2.3002e-10	-1.25977
18431721	chr3:18431721:C:G	2.36196e-09	-1.72638	1.24595
18432775	chr3:18432775:A:T	1.04947e-07	4.19624	-0.882707
18432849	chr3:18432849:T:C	7.32085e-08	3.81232	-0.858926
18433618	chr3:18433618:C:T	5.15672e-09	-2.3002e-10	0.300377
18433859	chr3:18433859:C:G	1.42799e-09	-2.3002e-10	-0.983658
18433967	chr3:18433967:A:T	7.40296e-10	-1.64063	-3.63989e-10
18434166	chr3:18434166:C:T	4.77231e-09	-2.3002e-10	0.222908
18434399	chr3:18434399:A:AT	1.05761e-09	-2.3002e-10	-1.28391
18434593	chr3:18434593:T:A	1.49185e-05	8.27044	-3.63989e-10
18435264	chr3:18435264:CA:C	6.09428e-10	-1.83516	-3.63989e-10
18435304	chr3:18435304:G:T	1.27997e-08	-2.3002e-10	1.2095
18436093	chr3:18436093:T:C	1.07592e-09	-2.3002e-10	-1.26675
18436676	chr3:18436676:T:A	5.51469e-06	7.27525	-3.63989e-10
18437191	chr3:18437191:C:G	9.69113e-10	-2.3002e-10	-1.3713
18437442	chr3:18437442:C:T	1.41436e-09	-2.3002e-10	-0.993246
18437475	chr3:18437475:C:T	1.79541e-10	-1.83579	-1.22148
18437628	chr3:18437628:A:T	1.13544e-09	-2.3002e-10	-1.2129
18437807	chr3:18437807:A:C	9.19681e-10	-1.42365	-3.63989e-10
18437860	chr3:18437860:A:C	1.53316e-09	-2.3002e-10	-0.912591
18438278	chr3:18438278:C:T	5.35412e-09	0.337943	-3.63989e-10
18438860	chr3:18438860:A:G	5.98049e-09	-2.3002e-10	0.448579
18439872	chr3:18439872:A:G	6.01074e-09	-2.3002e-10	0.453624
18440498	chr3:18440498:A:C	1.16534e-09	-2.3002e-10	-1.18691
18440698	chr3:18440698:C:A	2.03798e-09	0.581345	-1.20931
18440777	chr3:18440777:AATC:A	1.24032e-05	8.08578	-3.63989e-10
18440872	chr3:18440872:T:C	3.33949e-09	-1.88007	1.74596
18441066	chr3:18441066:T:C	7.28798e-10	-1.72462	0.0683386
18441302	chr3:18441302:T:C	9.772e-10	-2.3002e-10	-1.36299
18441695	chr3:18441695:T:C	6.38878e-05	9.72496	-3.63989e-10
18441823	chr3:18441823:C:T	3.44536e-09	1.24892	-1.35181
18442363	chr3:18442363:T:C	9.76612e-10	-2.3002e-10	-1.36359
18443137	chr3:18443137:T:G	1.28576e-09	-2.3002e-10	-1.08858
18444292	chr3:18444292:G:A	1.07303e-09	-2.3002e-10	-1.26944
18446718	chr3:18446718:A:G	5.91761e-10	-1.86458	-3.63989e-10
18446872	chr3:18446872:A:G	3.97642e-09	0.0404585	-3.63989e-10
18447305	chr3:18447305:T:G	2.58549e-10	-1.34958	-1.34302
18448415	chr3:18448415:T:A	3.31607e-10	-1.90412	-0.53961
18448865	chr3:18448865:G:A	2.3676e-10	-1.64947	-1.13116
18449458	chr3:18449458:T:A	1.06053e-09	-2.3002e-10	-1.28116
18449582	chr3:18449582:G:A	4.33725e-10	-1.84234	-0.332926
18449839	chr3:18449839:G:A	3.87871e-10	-1.37249	-0.914521
18449875	chr3:18449875:A:G	2.81157e-10	-1.85403	-0.75473
18450029	chr3:18450029:T:C	2.21189e-10	-1.91232	-0.936343
18450060	chr3:18450060:C:T	2.3513e-09	-0.588398	0.103444
18450182	chr3:18450182:A:G	2.40604e-10	-1.41119	-1.35334
18450689	chr3:18450689:CTTG:C	1.10763e-09	-2.3002e-10	-1.2377
18451445	chr3:18451445:A:G	1.02383e-08	2.26832	-1.2821
18451667	chr3:18451667:T:C	1.68016e-09	-2.3002e-10	-0.821036
18452152	chr3:18452152:G:C	9.74585e-10	-2.3002e-10	-1.36567
18453252	chr3:18453252:T:C	3.00896e-09	1.01842	-1.25675
18453592	chr3:18453592:A:G	5.69724e-10	-1.90253	-3.63989e-10
18453704	chr3:18453704:C:T	1.00965e-09	-2.3002e-10	-1.33032
18453809	chr3:18453809:A:G	2.20336e-09	-0.583511	0.0335719
18454162	chr3:18454162:A:G	2.22903e-10	-1.91514	-0.925801
18455000	chr3:18455000:T:C	6.4255e-10	-1.4031	-0.379135
18455098	chr3:18455098:A:G	1.04932e-09	-1.29178	-3.63989e-10
18455232	chr3:18455232:T:C	5.84072e-10	-1.87765	-3.63989e-10
18456051	chr3:18456051:G:A	0.000744402	12.1804	-3.63989e-10
18456708	chr3:18456708:TCA:T	2.24308e-09	-2.3002e-10	-0.532074
18457501	chr3:18457501:G:A	2.52583e-10	-1.60744	-1.1085
18457721	chr3:18457721:T:C	9.7013e-10	-2.3002e-10	-1.37025
18457772	chr3:18457772:T:C	2.20782e-09	-0.547916	-3.63989e-10
18458350	chr3:18458350:C:T	2.51612e-09	-0.582621	0.165416
18458436	chr3:18458436:T:G	2.74293e-10	-1.53807	-1.09541
18458858	chr3:18458858:G:A	8.76175e-10	-1.47211	-3.63989e-10
18459035	chr3:18459035:T:A	0.000912394	12.3839	-3.63989e-10
18459054	chr3:18459054:G:A	6.95123e-10	-1.70359	-3.63989e-10
18459064	chr3:18459064:C:A	0.00108141	12.5539	-3.63989e-10
18459240	chr3:18459240:T:TA	2.00873e-09	0.71152	-1.35394
18459337	chr3:18459337:T:C	1.42481e-09	-2.3002e-10	-0.985887
18459344	chr3:18459344:A:G	1.72037e-09	-2.3002e-10	-0.797386
18459946	chr3:18459946:T:G	2.39254e-09	-0.561046	0.0934775
18459991	chr3:18459991:T:C	1.06634e-09	-2.3002e-10	-1.27569
18460012	chr3:18460012:C:T	1.20477e-07	2.47215	0.979388
18460425	chr3:18460425:T:A	1.03673e-09	-2.3002e-10	-1.30386
18460461	chr3:18460461:A:G	1.93726e-09	-2.3002e-10	-0.678649
18461592	chr3:18461592:A:G	7.49414e-10	-1.62839	-3.63989e-10
18462018	chr3:18462018:G:T	7.6683e-09	1.99095	-1.29378
18462798	chr3:18462798:C:T	4.53313e-10	-1.83253	-0.298568
18463607	chr3:18463607:G:T	9.81075e-10	-2.3002e-10	-1.35903
18463614	chr3:18463614:A:G	9.60602e-05	10.1328	-3.63989e-10
18463688	chr3:18463688:C:T	2.22091e-10	-1.91144	-0.933148
18464545	chr3:18464545:G:T	1.11683e-09	-2.3002e-10	-1.22943
18464548	chr3:18464548:T:C	8.49885e-09	1.19827	-0.398267
18464695	chr3:18464695:C:T	2.47578e-09	-0.606969	0.1736
18465678	chr3:18465678:G:A	1.03323e-07	2.33744	0.960503
18465840	chr3:18465840:C:T	1.74269e-09	-2.3002e-10	-0.784495
18465890	chr3:18465890:C:T	3.71288e-10	-1.82108	-0.509626
18466688	chr3:18466688:C:T	1.09729e-07	2.43992	0.918173
18467148	chr3:18467148:G:C	4.2844e-10	-1.89611	-0.291419
18467784	chr3:18467784:A:T	1.03007e-09	-2.3002e-10	-1.31029
18467895	chr3:18467895:T:G	1.67376e-09	-2.3002e-10	-0.824853
18468109	chr3:18468109:G:A	6.61515e-10	-1.9016	0.148452
18468283	chr3:18468283:A:G	1.74377e-09	-2.3002e-10	-0.783875
18468495	chr3:18468495:G:A	0.00130379	12.7409	-3.63989e-10
18468642	chr3:18468642:G:A	2.82765e-08	3.19283	-1.19073
18469838	chr3:18469838:A:G	2.02907e-10	-1.89574	-1.0392
18470747	chr3:18470747:T:C	1.15742e-08	1.28382	-0.174969
18471065	chr3:18471065:T:C	2.16657e-09	-2.3002e-10	-0.56678
18471387	chr3:18471387:C:T	3.11975e-10	-1.79641	-0.708346
18471967	chr3:18471967:G:A	1.94427e-10	-1.91322	-1.0644
18472188	chr3:18472188:T:C	1.02375e-09	-2.3002e-10	-1.31645
18472876	chr3:18472876:T:C	1.51042e-09	-2.3002e-10	-0.927537
18473112	chr3:18473112:A:T	1.03137e-09	-2.3002e-10	-1.30903
18473409	chr3:18473409:G:A	1.09323e-09	0.0644091	-1.3152
18473438	chr3:18473438:G:T	7.38891e-10	-1.64253	-3.63989e-10
18473649	chr3:18473649:C:T	2.25202e-10	-1.53393	-1.29675
18473715	chr3:18473715:A:G	0.000396089	11.5495	-3.63989e-10
18473753	chr3:18473753:A:G	1.65849e-09	-2.3002e-10	-0.834018
18473761	chr3:18473761:A:G	1.01722e-09	-2.3002e-10	-1.32285
18473967	chr3:18473967:T:G	4.27693e-10	-1.38878	-0.80049
18473975	chr3:18473975:G:T	1.1724e-09	-2.3002e-10	-1.18087
18474481	chr3:18474481:G:A	1.00385e-09	-2.3002e-10	-1.33608
18475128	chr3:18475128:A:T	4.12077e-10	-1.42174	-0.804732
18475214	chr3:18475214:A:C	6.13111e-09	1.18631	-0.712862
18475488	chr3:18475488:G:A	6.42731e-10	-1.78195	-3.63989e-10
18475858	chr3:18475858:T:C	6.36654e-09	1.26777	-0.756636
18475911	chr3:18475911:C:A	6.46751e-07	5.63107	-0.499036
18476033	chr3:18476033:A:G	1.02476e-09	-2.3002e-10	-1.31547
18476140	chr3:18476140:T:C	7.046e-10	-1.69005	-3.63989e-10
18476609	chr3:18476609:A:G	1.44399e-10	-1.91301	-1.36209
18476879	chr3:18476879:T:A	1.43306e-10	-1.91305	-1.36965
18477066	chr3:18477066:G:C	4.70069e-09	1.57907	-1.37129
18477082	chr3:18477082:C:T	1.48093e-10	-1.91816	-1.33168
18477307	chr3:18477307:A:G	9.77884e-10	-2.3002e-10	-1.36229
18477395	chr3:18477395:G:A	1.84312e-09	-2.3002e-10	-0.728463
18477724	chr3:18477724:G:A	6.71464e-10	-0.982943	-0.755274
18477767	chr3:18477767:C:T	2.73967e-10	-1.57718	-1.05749
18477788	chr3:18477788:G:A	8.56956e-10	-0.925176	-0.569116
18477923	chr3:18477923:G:A	1.71012e-10	-1.9178	-1.18814
18478008	chr3:18478008:T:C	1.0335e-09	-2.3002e-10	-1.30698
18478604	chr3:18478604:TTAG:T	0.000657584	12.0564	-3.63989e-10
18479103	chr3:18479103:G:A	9.07305e-10	-1.4372	-3.63989e-10
18479705	chr3:18479705:A:T	1.14255e-09	-2.3002e-10	-1.20666
18479842	chr3:18479842:G:A	8.13935e-10	-1.5458	-3.63989e-10
18479871	chr3:18479871:G:A	1.05925e-09	-0.75972	-0.522638
18479902	chr3:18479902:T:C	5.36102e-08	3.59345	-0.951635
18479936	chr3:18479936:G:C	3.48682e-10	-1.61223	-0.781293
18480190	chr3:18480190:T:A	1.16851e-08	2.26578	-1.14739
18480296	chr3:18480296:A:T	1.01226e-09	-2.3002e-10	-1.32774
18480417	chr3:18480417:A:T	1.48434e-10	-1.87624	-1.3713
18480498	chr3:18480498:A:T	1.49596e-10	-1.91844	-1.3213
18480514	chr3:18480514:C:A	1.64428e-09	-2.3002e-10	-0.842618
18480521	chr3:18480521:T:C	1.5831e-07	4.61187	-0.887235
18480579	chr3:18480579:CTT:C	1.71236e-09	-2.3002e-10	-0.80205
18480786	chr3:18480786:C:G	6.32773e-10	-1.79757	-3.63989e-10
18480819	chr3:18480819:A:G	0.000998178	11.9599	0.51384
18481189	chr3:18481189:T:C	0.000140821	10.5153	-3.63989e-10
18481239	chr3:18481239:G:A	1.09378e-09	-2.3002e-10	-1.25028
18481849	chr3:18481849:G:A	1.68083e-09	-2.3002e-10	-0.820637
18481940	chr3:18481940:C:T	1.37718e-09	-2.3002e-10	-1.01988
18481977	chr3:18481977:C:A	1.49534e-10	-1.90985	-1.3303
18482085	chr3:18482085:A:T	2.44885e-10	-1.4694	-1.27749
18482110	chr3:18482110:CTACTCTGAT:C	1.42726e-09	-2.3002e-10	-0.984167
18482835	chr3:18482835:T:A	1.42402e-10	-1.91851	-1.37051
18482840	chr3:18482840:C:T	2.45232e-09	-2.3002e-10	-0.44289
18483419	chr3:18483419:G:C	1.28334e-08	-2.3002e-10	1.21213
18483547	chr3:18483547:A:G	0.000155814	10.6165	-3.63989e-10
18483721	chr3:18483721:A:G	3.48211e-10	-1.85897	-0.535903
18484011	chr3:18484011:T:C	9.74697e-10	-2.3002e-10	-1.36555
18484070	chr3:18484070:G:T	3.54618e-09	0.86965	-0.943703
18484164	chr3:18484164:G:A	5.6173e-09	1.53835	-1.15242
18484231	chr3:18484231:T:C	1.73413e-09	-2.3002e-10	-0.78942
18484596	chr3:18484596:A:G	2.2843e-09	-2.3002e-10	-0.513862
18484610	chr3:18484610:C:T	8.11594e-07	6.25117	-0.892097
18484734	chr3:18484734:T:G	5.9659e-10	-0.612908	-1.24354
18485114	chr3:18485114:A:G	1.12562e-09	-2.3002e-10	-1.22159
18485138	chr3:18485138:A:C	7.18707e-10	-0.400638	-1.26959
18485204	chr3:18485204:ATACTT:A	3.75814e-09	1.07824	-1.09424
18485219	chr3:18485219:T:C	1.07554e-09	-2.3002e-10	-1.2671
18485316	chr3:18485316:T:C	7.21931e-10	-0.442618	-1.22313
18485418	chr3:18485418:T:G	2.554e-09	-2.3002e-10	-0.402263
18485478	chr3:18485478:C:A	5.93713e-09	-2.3002e-10	0.441302
18485825	chr3:18485825:G:A	4.65776e-10	-1.87443	-0.229544
18486103	chr3:18486103:C:T	1.85348e-09	-2.3002e-10	-0.722856
18486313	chr3:18486313:A:G	1.8539e-09	-2.3002e-10	-0.722629
18486389	chr3:18486389:G:A	1.9986e-09	-2.3002e-10	-0.647478
18486708	chr3:18486708:A:G	2.56589e-09	-2.3002e-10	-0.397619
18487244	chr3:18487244:C:T	4.24319e-10	-1.86627	-0.330926
18487422	chr3:18487422:A:G	1.54482e-08	-2.3002e-10	1.39757
18487793	chr3:18487793:T:C	1.10183e-09	-2.3002e-10	-1.24295
18488658	chr3:18488658:C:G	4.18235e-10	-1.03018	-1.18145
18488743	chr3:18488743:G:C	1.862e-09	-2.3002e-10	-0.718272
18488811	chr3:18488811:G:T	5.66035e-10	-1.90902	-3.63989e-10
18489223	chr3:18489223:G:A	1.57101e-09	-2.3002e-10	-0.888207
18489356	chr3:18489356:G:A	4.38004e-10	-1.88702	-0.278427
18489487	chr3:18489487:A:G	1.08532e-06	6.40798	-0.758272
18489644	chr3:18489644:A:G	4.56306e-10	-0.834151	-1.29036
18490145	chr3:18490145:G:A	4.49295e-10	-1.86992	-0.270077
18490272	chr3:18490272:A:G	1.06461e-09	-2.3002e-10	-1.27732
18490274	chr3:18490274:G:A	4.4644e-10	-1.86398	-0.282395
18490703	chr3:18490703:C:G	0.000108618	10.2557	-3.63989e-10
18490946	chr3:18490946:T:C	2.17646e-09	-2.3002e-10	-0.562224
18490969	chr3:18490969:T:C	4.06596e-10	-0.872996	-1.36686
18491051	chr3:18491051:T:G	8.38631e-09	0.211916	0.574762
18491336	chr3:18491336:A:G	5.28837e-09	0.787572	-0.461986
18491631	chr3:18491631:G:A	7.39836e-07	6.06173	-0.795222
18491786	chr3:18491786:C:T	1.65194e-09	-2.3002e-10	-0.837972
18492289	chr3:18492289:A:G	0.00259458	13.429	-3.63989e-10
18492495	chr3:18492495:C:T	1.95602e-09	-2.3002e-10	-0.669012
18492637	chr3:18492637:T:C	1.69463e-09	0.138943	-0.951402
18492918	chr3:18492918:C:G	2.56548e-09	-2.3002e-10	-0.397778
18493133	chr3:18493133:C:T	2.75917e-10	-1.90992	-0.717661
18493294	chr3:18493294:A:G	1.52686e-09	-2.3002e-10	-0.916711
18493516	chr3:18493516:C:T	1.11632e-09	-1.22988	-3.63989e-10
18493644	chr3:18493644:A:G	5.93272e-09	-2.3002e-10	0.440559
18493679	chr3:18493679:T:C	0.00399806	13.8614	-3.63989e-10
18494092	chr3:18494092:T:G	9.69476e-10	-2.3002e-10	-1.37092
18494612	chr3:18494612:G:A	0.00286193	13.5271	-3.63989e-10
18495061	chr3:18495061:T:C	4.06484e-10	-0.882869	-1.35727
18495273	chr3:18495273:G:A	3.88804e-10	-0.921881	-1.36272
18495663	chr3:18495663:T:C	1.95271e-08	-2.3002e-10	1.63188
18495837	chr3:18495837:C:A	1.94782e-09	-2.3002e-10	-0.673211
18496584	chr3:18496584:C:A	0.000821097	13.4314	-1.15292
18496671	chr3:18496671:C:T	4.91115e-10	-1.86118	-0.189825
18496673	chr3:18496673:A:C	0.00275665	13.4896	-3.63989e-10
18496918	chr3:18496918:A:G	1.0009e-09	-2.3002e-10	-1.33902
18496972	chr3:18496972:T:C	1.90122e-09	-2.3002e-10	-0.697428
18497095	chr3:18497095:A:G	2.03455e-09	0.682815	-1.31246
18497175	chr3:18497175:G:A	2.28351e-08	-2.3002e-10	1.78837
18497225	chr3:18497225:A:G	3.70802e-10	-0.96297	-1.36904
18497513	chr3:18497513:T:A	2.21121e-10	-1.78845	-1.06051
18498388	chr3:18498388:AAT:A	4.02746e-10	-1.85553	-0.393846
18498598	chr3:18498598:C:T	0.000128413	10.4231	-3.63989e-10
18498928	chr3:18498928:T:C	1.09419e-09	-2.3002e-10	-1.24991
18500414	chr3:18500414:T:C	1.2315e-09	-2.3002e-10	-1.13169
18500637	chr3:18500637:T:G	0.000916687	12.3886	-3.63989e-10
18501024	chr3:18501024:G:A	1.80907e-09	-2.3002e-10	-0.747113
18501055	chr3:18501055:T:G	1.95064e-08	-2.3002e-10	1.63082
18501155	chr3:18501155:C:T	5.85261e-10	-1.87562	-3.63989e-10
18501903	chr3:18501903:G:A	3.65181e-10	-1.85459	-0.492699
18502421	chr3:18502421:T:C	3.93711e-10	-1.22283	-1.04923
18502442	chr3:18502442:T:C	7.82953e-10	-1.58461	-3.63989e-10
18502997	chr3:18502997:T:C	1.57675e-07	3.72062	-3.63989e-10
18503199	chr3:18503199:C:T	1.83419e-08	-2.3002e-10	1.56926
18503346	chr3:18503346:T:C	4.40849e-09	0.672341	-0.528732
18503552	chr3:18503552:C:CA	7.52426e-09	0.216634	0.461575
18503760	chr3:18503760:G:A	1.93735e-09	-2.3002e-10	-0.6786
18504185	chr3:18504185:G:A	7.85566e-05	9.93165	-3.63989e-10
18505145	chr3:18505145:T:A	5.22367e-09	0.736938	-0.423661
18505461	chr3:18505461:G:A	6.39723e-10	-1.78664	-3.63989e-10
18505770	chr3:18505770:A:C	3.73764e-10	-1.86046	-0.463592
18506105	chr3:18506105:G:A	9.74277e-10	-2.3002e-10	-1.36598
18506924	chr3:18506924:C:T	3.67239e-10	-1.90712	-0.434543
18507370	chr3:18507370:A:G	4.90699e-07	6.05588	-1.19998
18507701	chr3:18507701:T:C	5.47058e-07	6.15761	-1.19298
18507852	chr3:18507852:A:G	4.78563e-10	-1.91438	-0.162512
18507858	chr3:18507858:A:G	2.30159e-09	-0.506324	-3.63989e-10
18508244	chr3:18508244:C:T	5.53927e-09	-2.3002e-10	0.371939
18508568	chr3:18508568:C:T	1.23358e-09	0.0740897	-1.20409
18508657	chr3:18508657:C:T	3.79695e-10	-1.84319	-0.465122
18508697	chr3:18508697:G:A	1.9265e-09	-2.3002e-10	-0.684219
18508826	chr3:18508826:C:A	6.3532e-07	6.32918	-1.21497
18508845	chr3:18508845:G:A	1.65838e-08	-2.3002e-10	1.4685
18508936	chr3:18508936:A:G	1.16466e-09	-1.1875	-3.63989e-10
18508966	chr3:18508966:T:C	5.5272e-07	6.17689	-1.20196
18509222	chr3:18509222:T:C	2.17138e-09	-2.3002e-10	-0.564559
18509439	chr3:18509439:A:G	2.06483e-09	-2.3002e-10	-0.614877
18509594	chr3:18509594:A:G	1.7189e-09	-2.3002e-10	-0.798242
18509605	chr3:18509605:T:C	5.62626e-07	6.20795	-1.21526
18509815	chr3:18509815:G:A	2.14203e-09	-2.3002e-10	-0.578168
18509899	chr3:18509899:T:C	2.0703e-09	-2.3002e-10	-0.612231
18510567	chr3:18510567:T:C	1.0739e-09	-2.3002e-10	-1.26863
18510897	chr3:18510897:A:G	1.81149e-08	-2.3002e-10	1.55681
18510971	chr3:18510971:C:T	7.4152e-07	6.08792	-0.819142
18511410	chr3:18511410:C:T	9.84981e-10	-2.3002e-10	-1.35506
18511446	chr3:18511446:G:A	4.51119e-09	0.589964	-0.423326
18511566	chr3:18511566:T:C	1.90353e-09	-2.3002e-10	-0.696211
18511623	chr3:18511623:G:A	2.51735e-09	-2.3002e-10	-0.416718
18511823	chr3:18511823:T:C	1.81058e-08	-2.3002e-10	1.55631
18512503	chr3:18512503:G:A	1.81058e-08	-2.3002e-10	1.55631
18513089	chr3:18513089:C:T	5.42432e-07	6.12439	-1.16826
18513171	chr3:18513171:GA:G	7.08492e-07	6.40967	-1.18646
18513624	chr3:18513624:G:A	5.6231e-10	-1.91562	-3.63989e-10
18513953	chr3:18513953:G:C	1.54278e-10	-1.87276	-1.33616
18513954	chr3:18513954:A:G	0.00211522	13.2247	-3.63989e-10
18513990	chr3:18513990:C:T	0.00169498	13.0033	-3.63989e-10
18514182	chr3:18514182:C:T	1.10966e-09	-2.3002e-10	-1.23587
18514640	chr3:18514640:A:G	1.26463e-09	-2.3002e-10	-1.10515
18514918	chr3:18514918:A:C	0.0022253	13.2755	-3.63989e-10
18515432	chr3:18515432:C:G	1.40844e-09	0.371536	-1.36898
18515613	chr3:18515613:G:A	2.12075e-09	0.728748	-1.3169
18515796	chr3:18515796:G:T	4.08823e-10	-1.16067	-1.07372
18515984	chr3:18515984:A:G	1.81058e-08	-2.3002e-10	1.55631
18516229	chr3:18516229:G:T	1.94175e-09	-2.3002e-10	-0.676334
18516634	chr3:18516634:G:C	8.90302e-07	6.37393	-0.92229
18517315	chr3:18517315:G:A	6.49511e-09	-2.3002e-10	0.531126
18517373	chr3:18517373:A:G	2.17399e-10	-1.73756	-1.12839
18517946	chr3:18517946:G:A	5.09198e-07	5.58355	-0.690631
18517973	chr3:18517973:C:T	9.6969e-10	-2.3002e-10	-1.3707
18517978	chr3:18517978:C:T	9.89238e-10	-2.3002e-10	-1.35074
18518300	chr3:18518300:C:G	1.33994e-09	-2.3002e-10	-1.0473
18518585	chr3:18518585:C:G	6.3316e-09	-2.3002e-10	0.505629
18518784	chr3:18518784:A:G	2.05871e-09	-2.3002e-10	-0.617845
18519099	chr3:18519099:G:A	1.54924e-09	-2.3002e-10	-0.902158
18519240	chr3:18519240:C:T	2.63258e-09	0.908263	-1.28022
18519810	chr3:18519810:C:T	1.06883e-09	-2.3002e-10	-1.27336
18519869	chr3:18519869:C:T	0.00255384	13.4132	-3.63989e-10
18519879	chr3:18519879:C:T	1.63918e-08	-2.3002e-10	1.45686
18519968	chr3:18519968:A:C	1.06402e-09	-2.3002e-10	-1.27787
18520444	chr3:18520444:G:A	3.66212e-09	-2.3002e-10	-0.0418804
18520528	chr3:18520528:G:A	2.34708e-09	0.825771	-1.31252
18520742	chr3:18520742:T:A	1.64017e-08	-2.3002e-10	1.45746
18521032	chr3:18521032:A:G	9.84569e-07	6.41877	-0.866491
18521196	chr3:18521196:C:T	1.44728e-10	-1.90352	-1.36931
18521344	chr3:18521344:T:C	1.41112e-09	-2.3002e-10	-0.995537
18521411	chr3:18521411:C:T	1.90369e-09	-2.3002e-10	-0.696129
18521607	chr3:18521607:G:A	0.0021667	13.2488	-3.63989e-10
18521635	chr3:18521635:A:G	6.71262e-10	-0.676175	-1.06234
18521812	chr3:18521812:A:T	1.44168e-10	-1.90592	-1.37078
18521982	chr3:18521982:T:G	1.22089e-09	-2.3002e-10	-1.14035
18522163	chr3:18522163:T:G	3.54949e-10	-1.8838	-0.491907
18522209	chr3:18522209:CA:C	2.23529e-09	0.776061	-1.31161
18522256	chr3:18522256:G:A	9.69323e-10	-2.3002e-10	-1.37108
18522959	chr3:18522959:T:C	6.72812e-10	-0.687932	-1.04828
18523147	chr3:18523147:C:T	6.55791e-10	-0.657671	-1.10417
18524269	chr3:18524269:C:A	1.17755e-09	-1.17648	-3.63989e-10
18525015	chr3:18525015:T:C	9.97495e-10	-2.3002e-10	-1.34243
18525351	chr3:18525351:T:A	2.03747e-09	-2.3002e-10	-0.628217
18525642	chr3:18525642:C:T	1.15659e-09	-1.19445	-3.63989e-10
18525756	chr3:18525756:A:G	1.40596e-09	-2.3002e-10	-0.999204
18526060	chr3:18526060:A:T	1.46883e-06	5.96286	-0.0105601
18526229	chr3:18526229:C:G	1.49723e-10	-1.90211	-1.33678
18526952	chr3:18526952:A:C	4.00132e-10	-1.89673	-0.359157
18527310	chr3:18527310:T:C	4.88144e-09	-2.3002e-10	0.245516
18527347	chr3:18527347:T:C	3.48544e-07	4.51384	-3.63989e-10
18527800	chr3:18527800:G:C	0.00214741	13.2399	-3.63989e-10
18527812	chr3:18527812:A:T	7.98213e-10	-1.5653	-3.63989e-10
18527913	chr3:18527913:T:G	4.40616e-10	-1.87584	-0.283669
18528352	chr3:18528352:G:A	3.94804e-10	-1.91714	-0.352145
18528579	chr3:18528579:G:A	1.15889e-09	-2.3002e-10	-1.19246
18528742	chr3:18528742:C:T	9.75377e-10	-2.3002e-10	-1.36485
18528850	chr3:18528850:C:A	1.17131e-09	-2.3002e-10	-1.1818
18528862	chr3:18528862:G:A	1.96009e-08	-2.3002e-10	1.63565
18528908	chr3:18528908:T:G	1.07485e-09	-2.3002e-10	-1.26774
18529089	chr3:18529089:C:G	1.35027e-09	-1.03962	-3.63989e-10
18529213	chr3:18529213:T:A	1.49872e-09	-2.3002e-10	-0.93531
18529567	chr3:18529567:A:G	2.0577e-09	-2.3002e-10	-0.618334
18529657	chr3:18529657:A:G	9.69173e-10	-2.3002e-10	-1.37124
18529880	chr3:18529880:A:G	6.97555e-10	-1.7001	-3.63989e-10
18530429	chr3:18530429:A:T	1.06723e-09	-2.3002e-10	-1.27485
18530524	chr3:18530524:TAACTC:T	1.4823e-10	-1.90955	-1.33936
18531073	chr3:18531073:T:C	1.45403e-09	-2.3002e-10	-0.965582
18531176	chr3:18531176:C:T	1.09314e-09	-2.3002e-10	-1.25087
18533344	chr3:18533344:T:C	4.28504e-09	-2.3002e-10	0.115207
18533485	chr3:18533485:C:T	5.22924e-09	-2.3002e-10	0.314342
18533706	chr3:18533706:T:G	9.76026e-09	0.938395	-3.63989e-10
18534163	chr3:18534163:A:G	3.62892e-09	-2.3002e-10	-0.0509882
18534206	chr3:18534206:A:C	3.39733e-09	-2.3002e-10	-0.116935
18534421	chr3:18534421:AAAG:A	1.38115e-08	-2.3002e-10	1.28558
18534479	chr3:18534479:A:G	1.44373e-09	-2.3002e-10	-0.972696
18535340	chr3:18535340:A:G	1.00938e-09	-2.3002e-10	-1.33059
18535348	chr3:18535348:A:C	1.11386e-09	-2.3002e-10	-1.23209
18535446	chr3:18535446:ACT:A	1.8112e-09	-2.3002e-10	-0.745934
18535502	chr3:18535502:A:G	8.33464e-10	-1.52209	-3.63989e-10
18535716	chr3:18535716:G:A	2.29228e-09	0.591494	-1.10187
18536185	chr3:18536185:C:T	4.39632e-10	-1.88006	-0.281682
18536346	chr3:18536346:G:A	7.30532e-06	7.55643	-3.63989e-10
18537062	chr3:18537062:A:G	8.40115e-10	-1.90252	0.388375
18537310	chr3:18537310:C:T	4.78075e-09	0.938435	-0.713761
18537353	chr3:18537353:T:C	9.75386e-10	-2.3002e-10	-1.36485
18537404	chr3:18537404:A:G	2.4941e-09	-2.3002e-10	-0.425997
18537486	chr3:18537486:A:G	1.51775e-10	-1.90115	-1.32414
18537547	chr3:18537547:A:G	2.78298e-09	-2.3002e-10	-0.316401
18538364	chr3:18538364:A:G	1.43473e-09	-0.978945	-3.63989e-10
18538739	chr3:18538739:G:A	2.02054e-08	1.83749	-0.171466
18538768	chr3:18538768:G:A	9.70206e-10	-2.3002e-10	-1.37017
18539080	chr3:18539080:C:A	1.38967e-09	-2.3002e-10	-1.01085
18539616	chr3:18539616:A:G	7.55019e-07	6.26671	-0.97989
18539994	chr3:18539994:C:T	1.3405e-09	-2.3002e-10	-1.04688
18540021	chr3:18540021:G:A	1.1405e-09	-2.3002e-10	-1.20846
18540057	chr3:18540057:T:C	2.26874e-09	-2.3002e-10	-0.520699
18540275	chr3:18540275:A:G	4.82064e-06	7.14074	-3.63989e-10
18540416	chr3:18540416:C:A	2.37775e-09	-2.3002e-10	-0.473769
18540479	chr3:18540479:G:A	1.1909e-09	-1.15394	-0.0112696
18540587	chr3:18540587:C:T	1.83981e-09	-2.3002e-10	-0.730261
18541174	chr3:18541174:T:C	1.23078e-09	-2.3002e-10	-1.13227
18541364	chr3:18541364:A:G	9.71276e-10	-2.3002e-10	-1.36907
18542323	chr3:18542323:T:C	9.70436e-10	-2.3002e-10	-1.36993
18542538	chr3:18542538:T:A	5.13513e-10	-0.845442	-1.16096
18542584	chr3:18542584:C:G	2.91784e-06	6.63868	-3.63989e-10
18543401	chr3:18543401:T:C	2.35881e-09	-2.3002e-10	-0.481766
18543484	chr3:18543484:T:C	2.17051e-10	-1.50929	-1.35826
18543873	chr3:18543873:A:G	1.50957e-09	-2.3002e-10	-0.9281
18545378	chr3:18545378:A:G	1.44964e-09	-2.3002e-10	-0.968611
18545513	chr3:18545513:T:C	5.69391e-10	-1.90311	-3.63989e-10
18545542	chr3:18545542:T:C	1.84003e-09	-2.3002e-10	-0.730141
18545725	chr3:18545725:G:A	1.50986e-09	-0.927907	-3.63989e-10
18545928	chr3:18545928:A:G	4.93945e-10	-0.953697	-1.09156
18546071	chr3:18546071:C:T	1.58057e-09	-0.762038	-0.120099
18546170	chr3:18546170:T:G	3.00915e-09	0.415652	-0.653916
18546487	chr3:18546487:G:T	4.32706e-09	-2.3002e-10	0.124964
18547226	chr3:18547226:A:T	1.951e-09	-2.3002e-10	-0.671581
18547652	chr3:18547652:G:C	4.6362e-10	-1.82345	-0.285168
18547659	chr3:18547659:T:C	2.04038e-09	-2.3002e-10	-0.626786
18547713	chr3:18547713:C:T	2.36992e-09	-2.3002e-10	-0.477069
18548249	chr3:18548249:T:A	3.17073e-09	-2.3002e-10	-0.185961
18548317	chr3:18548317:TTTAA:T	1.00266e-09	-2.3002e-10	-1.33727
18548336	chr3:18548336:A:G	9.82033e-10	-2.3002e-10	-1.35805
18549342	chr3:18549342:TTTATGTATTCAAATGCAAATTC:T	2.31653e-09	-2.3002e-10	-0.499853
18550023	chr3:18550023:A:C	2.3169e-06	6.40806	-3.63989e-10
18551546	chr3:18551546:A:G	3.18762e-09	-2.3002e-10	-0.18065
18551654	chr3:18551654:A:G	1.05849e-09	-2.3002e-10	-1.28308
18552215	chr3:18552215:C:T	2.19553e-09	-2.3002e-10	-0.553499
18552884	chr3:18552884:TCTTCA:T	2.1161e-09	-2.3002e-10	-0.590348
18552939	chr3:18552939:T:G	1.58911e-09	-2.3002e-10	-0.876751
18553198	chr3:18553198:C:G	2.60549e-09	-2.3002e-10	-0.382302
18553915	chr3:18553915:CT:C	2.18891e-09	-2.3002e-10	-0.55652
18553938	chr3:18553938:G:A	1.16687e-09	-2.3002e-10	-1.1856
18554090	chr3:18554090:C:A	2.50637e-09	0.27949	-0.70058
18554551	chr3:18554551:G:A	2.22791e-09	-2.3002e-10	-0.538859
18554676	chr3:18554676:C:T	1.01209e-09	-2.3002e-10	-1.3279
18554804	chr3:18554804:C:T	1.74609e-10	-1.87091	-1.21422
18554973	chr3:18554973:G:A	4.25162e-10	-1.27857	-0.916641
18555114	chr3:18555114:G:A	7.81222e-10	-0.219787	-1.36703
18555119	chr3:18555119:C:T	8.56278e-10	-0.834356	-0.660728
18555361	chr3:18555361:A:G	4.56892e-08	2.48194	-3.63989e-10
18555642	chr3:18555642:T:C	2.52749e-09	-2.3002e-10	-0.412696
18555646	chr3:18555646:A:G	1.14992e-09	-2.3002e-10	-1.20023
18556077	chr3:18556077:A:G	3.03132e-09	-2.3002e-10	-0.230925
18556134	chr3:18556134:A:T	2.36767e-06	6.42974	-3.63989e-10
18556355	chr3:18556355:A:G	2.77097e-09	-2.3002e-10	-0.320726
18556459	chr3:18556459:T:C	2.81321e-09	0.258584	-0.564181
18556461	chr3:18556461:T:C	3.04291e-09	-2.3002e-10	-0.22711
18556568	chr3:18556568:G:A	5.91369e-10	-0.866592	-0.998645
18556683	chr3:18556683:T:C	1.13457e-09	-1.21367	-3.63989e-10
18556752	chr3:18556752:C:T	1.95723e-09	-2.3002e-10	-0.668394
18556776	chr3:18556776:C:G	6.04874e-09	-2.3002e-10	0.459927
18556913	chr3:18556913:G:A	2.82073e-09	0.180814	-0.483742
18557187	chr3:18557187:T:C	1.94881e-09	-2.3002e-10	-0.672707
18557411	chr3:18557411:G:A	9.83918e-10	-0.0177877	-1.33835
18557586	chr3:18557586:A:G	1.94599e-09	-2.3002e-10	-0.674152
18557674	chr3:18557674:A:G	1.50903e-09	-2.3002e-10	-0.928455
18558400	chr3:18558400:G:A	2.62362e-09	-2.3002e-10	-0.375369
18558847	chr3:18558847:C:T	1.2533e-09	-2.3002e-10	-1.11415
18559208	chr3:18559208:T:C	4.05104e-09	0.606655	-0.547604
18559866	chr3:18559866:C:T	1.8381e-09	-2.3002e-10	-0.731188
18559989	chr3:18559989:CA:C	1.03671e-09	-0.824773	-0.479102
18561042	chr3:18561042:G:A	2.53046e-07	2.44362	1.75003
18561090	chr3:18561090:G:A	2.96767e-08	2.8656	-0.815157
18561331	chr3:18561331:T:G	1.51117e-09	-0.92704	-3.63989e-10
18561474	chr3:18561474:A:G	1.23525e-09	-2.3002e-10	-1.12865
18561520	chr3:18561520:T:C	2.24532e-09	-2.3002e-10	-0.531076
18563318	chr3:18563318:G:A	8.05371e-10	-0.885329	-0.671046
18563502	chr3:18563502:C:T	0.000269203	5.73798	5.42532
18563530	chr3:18563530:A:G	6.53214e-06	3.35121	4.09336
18563825	chr3:18563825:T:C	1.82802e-09	-2.3002e-10	-0.73669
18563947	chr3:18563947:G:A	2.39532e-10	-1.76567	-1.00332
18564006	chr3:18564006:A:C	5.16463e-10	-1.68898	-0.311698
18564455	chr3:18564455:G:A	3.17335e-08	-0.977121	3.09457
18564473	chr3:18564473:T:C	2.31934e-10	-1.84864	-0.952589
18564540	chr3:18564540:G:T	2.46269e-09	-2.3002e-10	-0.438668
18564736	chr3:18564736:C:T	5.96059e-08	-1.0409	3.78873
18564751	chr3:18564751:T:C	9.85971e-10	-2.3002e-10	-1.35405
18565563	chr3:18565563:C:CT	4.66434e-10	-1.91825	-0.184309
18565574	chr3:18565574:A:G	2.49005e-09	-2.3002e-10	-0.427621
18565658	chr3:18565658:T:C	5.49838e-09	-2.3002e-10	0.36453
18565768	chr3:18565768:C:G	2.49005e-09	-2.3002e-10	-0.427621
18566156	chr3:18566156:A:C	1.03786e-09	-2.3002e-10	-1.30276
18566187	chr3:18566187:T:C	2.52162e-10	-1.76047	-0.957132
18566300	chr3:18566300:C:T	2.79434e-10	-1.67284	-0.942069
18566400	chr3:18566400:A:G	1.47439e-09	-0.722587	-0.229095
18566403	chr3:18566403:A:G	4.63698e-08	-2.3002e-10	2.49673
18566410	chr3:18566410:T:G	6.69663e-10	-1.7409	-3.63989e-10
18566437	chr3:18566437:A:C	1.51617e-09	-2.3002e-10	-0.923739
18567666	chr3:18567666:T:G	9.80395e-10	-2.3002e-10	-1.35972
18567802	chr3:18567802:T:C	1.01238e-09	-2.3002e-10	-1.32762
18567806	chr3:18567806:A:G	1.84093e-09	-2.3002e-10	-0.729651
18567853	chr3:18567853:A:G	4.49723e-10	-1.35148	-0.787566
18567986	chr3:18567986:G:T	2.83595e-10	-1.59051	-1.00962
18568220	chr3:18568220:A:G	9.44838e-10	-0.22556	-1.17111
18568341	chr3:18568341:C:T	1.04523e-09	-2.3002e-10	-1.29568
18568572	chr3:18568572:C:A	1.04248e-09	-2.3002e-10	-1.29832
18568683	chr3:18568683:G:A	2.05265e-08	2.06168	-0.379883
18568687	chr3:18568687:C:T	1.8225e-07	4.35549	-0.490031
18568688	chr3:18568688:G:A	3.18183e-09	-2.3002e-10	-0.182468
18568851	chr3:18568851:A:G	4.57722e-09	-2.3002e-10	0.181169
18569221	chr3:18569221:T:G	6.68291e-08	3.76137	-0.899149
18569338	chr3:18569338:A:T	1.00243e-09	-2.3002e-10	-1.3375
18569385	chr3:18569385:C:T	5.77852e-08	3.62333	-0.906522
18569663	chr3:18569663:C:A	6.10539e-08	3.65049	-0.878661
18569791	chr3:18569791:A:G	2.07338e-10	-1.57826	-1.33506
18569792	chr3:18569792:A:C	2.10123e-10	-1.56107	-1.33891
18569804	chr3:18569804:G:A	1.61422e-09	-2.3002e-10	-0.86107
18570291	chr3:18570291:A:G	1.01117e-09	-2.3002e-10	-1.32881
18570708	chr3:18570708:C:G	3.90732e-10	-1.2839	-0.995752
18570915	chr3:18570915:T:C	2.00199e-09	-2.3002e-10	-0.64578
18571494	chr3:18571494:T:C	1.14694e-09	-2.3002e-10	-1.20282
18571895	chr3:18571895:A:T	7.71061e-08	3.89819	-0.892926
18572000	chr3:18572000:G:A	6.56065e-08	3.76538	-0.921627
18572129	chr3:18572129:T:C	3.27585e-09	1.16151	-1.31486
18572335	chr3:18572335:C:T	9.92615e-09	1.79057	-0.835323
18572549	chr3:18572549:G:A	2.28235e-09	0.796266	-1.31098
18573004	chr3:18573004:T:C	5.85874e-10	-1.87457	-3.63989e-10
18573255	chr3:18573255:G:T	1.06984e-09	-1.27242	-3.63989e-10
18573772	chr3:18573772:G:A	9.76842e-10	-2.3002e-10	-1.36335
18573915	chr3:18573915:C:T	3.00496e-10	-1.86693	-0.675316
18574411	chr3:18574411:T:C	4.01359e-10	-0.916995	-1.33583
18574620	chr3:18574620:C:T	1.05331e-08	1.82108	-0.80648
18574631	chr3:18574631:G:A	2.16597e-09	-2.3002e-10	-0.567054
18574666	chr3:18574666:C:T	1.18593e-09	-2.3002e-10	-1.1694
18574694	chr3:18574694:G:T	3.41732e-10	-1.05563	-1.35802
18574787	chr3:18574787:C:T	3.47203e-10	-1.04503	-1.35274
18575357	chr3:18575357:C:T	2.30922e-09	-2.3002e-10	-0.503012
18575696	chr3:18575696:A:G	8.06874e-10	-0.393146	-1.16137
18575761	chr3:18575761:T:C	3.96798e-10	-0.981637	-1.28261
18575784	chr3:18575784:A:G	7.99728e-09	1.66495	-0.925774
18576003	chr3:18576003:C:A	1.88703e-10	-1.91791	-1.0896
18576031	chr3:18576031:G:A	1.92554e-10	-1.9181	-1.0692
18576135	chr3:18576135:C:T	3.9309e-10	-0.973496	-1.30014
18576263	chr3:18576263:T:C	1.01968e-09	-2.3002e-10	-1.32044
18576521	chr3:18576521:G:A	8.92697e-09	1.70104	-0.85189
18576677	chr3:18576677:T:C	9.74287e-10	-2.3002e-10	-1.36597
18577129	chr3:18577129:A:G	1.03447e-09	-2.3002e-10	-1.30603
18577487	chr3:18577487:G:C	2.30922e-09	-2.3002e-10	-0.503012
18577955	chr3:18577955:C:T	4.2087e-10	-0.856674	-1.34868
18578002	chr3:18578002:A:T	2.06753e-09	-2.3002e-10	-0.613568
18578057	chr3:18578057:G:C	4.13031e-10	-0.85689	-1.36726
18578636	chr3:18578636:C:T	1.10204e-09	-2.3002e-10	-1.24276
18578825	chr3:18578825:T:C	1.01367e-09	-2.3002e-10	-1.32635
18579103	chr3:18579103:G:A	2.30922e-09	-2.3002e-10	-0.503012
18579545	chr3:18579545:G:A	3.95781e-10	-0.955079	-1.31174
18579599	chr3:18579599:C:T	2.87447e-10	-1.25155	-1.33509
18579647	chr3:18579647:A:G	2.90481e-10	-1.24319	-1.33296
18579690	chr3:18579690:C:T	9.01469e-09	1.69755	-0.838621
18579852	chr3:18579852:C:T	2.28548e-09	0.548807	-1.06216
18579887	chr3:18579887:C:T	1.00015e-09	-2.3002e-10	-1.33978
18580345	chr3:18580345:G:A	3.76527e-10	-0.997698	-1.31899
18580714	chr3:18580714:T:C	9.73747e-10	-2.3002e-10	-1.36653
18581335	chr3:18581335:C:T	1.00746e-09	-2.3002e-10	-1.33249
18581413	chr3:18581413:T:C	3.58079e-10	-1.04204	-1.32489
18581435	chr3:18581435:G:A	9.15444e-09	1.73006	-0.855744
18581588	chr3:18581588:T:A	7.00919e-10	-0.681926	-1.01336
18581597	chr3:18581597:C:T	1.92645e-10	-1.91862	-1.06821
18581786	chr3:18581786:A:G	3.9874e-10	-1.22437	-1.035
18582199	chr3:18582199:G:T	2.94137e-10	-1.23673	-1.3269
18582217	chr3:18582217:G:T	3.6258e-10	-1.03032	-1.32412
18582359	chr3:18582359:A:G	2.91203e-10	-1.23405	-1.3396
18582691	chr3:18582691:TTACTC:T	2.60793e-10	-1.91543	-0.768524
18582766	chr3:18582766:T:A	3.88003e-10	-0.967311	-1.31935
18583408	chr3:18583408:A:G	4.03267e-10	-0.896753	-1.35133
18583783	chr3:18583783:C:T	8.19066e-09	1.65533	-0.89226
18583794	chr3:18583794:A:G	2.83114e-10	-1.26791	-1.33391
18583827	chr3:18583827:A:C	1.96269e-10	-1.91874	-1.04945
18583887	chr3:18583887:C:T	9.71892e-10	-2.3002e-10	-1.36843
18583981	chr3:18583981:C:T	9.76338e-10	-2.3002e-10	-1.36387
18584051	chr3:18584051:T:C	7.16069e-09	1.51376	-0.885082
18584084	chr3:18584084:T:G	1.00688e-09	-2.3002e-10	-1.33306
18584739	chr3:18584739:G:A	8.46701e-09	1.70108	-0.904824
18585013	chr3:18585013:C:T	1.02051e-09	-2.3002e-10	-1.31962
18585250	chr3:18585250:T:C	1.97164e-09	0.518713	-1.17977
18585939	chr3:18585939:T:C	6.98371e-09	1.50737	-0.903714
18585943	chr3:18585943:G:A	2.0167e-09	-2.3002e-10	-0.638461
18586360	chr3:18586360:T:A	2.07111e-09	-2.3002e-10	-0.611837
18586494	chr3:18586494:G:A	2.90245e-10	-1.8013	-0.775653
18586522	chr3:18586522:A:G	1.49687e-09	-2.3002e-10	-0.936549
18586888	chr3:18586888:T:A	2.30922e-09	-2.3002e-10	-0.503012
18586911	chr3:18586911:A:G	2.33189e-10	-1.81499	-0.98084
18587301	chr3:18587301:C:G	3.80816e-10	-1.30426	-1.0011
18587316	chr3:18587316:T:A	1.37595e-09	-2.3002e-10	-1.02078
18587823	chr3:18587823:T:C	6.366e-09	1.44829	-0.937239
18587899	chr3:18587899:A:G	9.69186e-10	-2.3002e-10	-1.37122
18587989	chr3:18587989:G:A	1.60124e-10	-1.89572	-1.27601
18587997	chr3:18587997:C:G	7.70503e-09	1.59492	-0.892974
18589197	chr3:18589197:A:G	5.60113e-09	0.213244	0.169802
18589221	chr3:18589221:T:C	9.88873e-10	-2.3002e-10	-1.35111
18589363	chr3:18589363:A:G	2.0104e-09	-2.3002e-10	-0.641588
18589682	chr3:18589682:T:C	5.61473e-10	-1.91711	-3.63989e-10
18590355	chr3:18590355:T:C	1.28405e-09	-2.3002e-10	-1.0899
18590414	chr3:18590414:T:C	6.68764e-09	0.19857	0.361769
18590533	chr3:18590533:G:A	5.58098e-09	0.172657	0.206784
18591824	chr3:18591824:C:T	2.09957e-09	-2.3002e-10	-0.598193
18591946	chr3:18591946:C:T	2.90016e-09	-2.3002e-10	-0.275158
18591983	chr3:18591983:C:T	7.78551e-10	-1.59024	-3.63989e-10
18592001	chr3:18592001:A:T	2.94431e-09	1.1089	-1.36894
18592083	chr3:18592083:G:T	2.90425e-09	-2.3002e-10	-0.273747
18592159	chr3:18592159:C:T	1.72431e-10	-1.72691	-1.37078
18592460	chr3:18592460:G:A	1.56766e-09	-2.3002e-10	-0.890342
18592927	chr3:18592927:T:A	2.50945e-08	-0.811234	2.69396
18592944	chr3:18592944:A:G	2.26813e-09	-2.3002e-10	-0.520969
18592986	chr3:18592986:C:T	1.84332e-10	-1.66066	-1.37028
18593046	chr3:18593046:G:A	2.33567e-08	-0.776316	2.58728
18593264	chr3:18593264:T:A	9.84156e-10	-2.3002e-10	-1.35589
18593787	chr3:18593787:G:C	1.71272e-09	-2.3002e-10	-0.801843
18594463	chr3:18594463:T:C	5.61624e-10	-1.91685	-3.63989e-10
18594562	chr3:18594562:A:G	6.72745e-10	-1.73631	-3.63989e-10
18594722	chr3:18594722:A:G	3.59255e-09	-0.0361444	-0.0249165
18594928	chr3:18594928:T:C	1.13478e-09	-2.3002e-10	-1.21348
18594958	chr3:18594958:T:C	2.44957e-09	-0.664334	0.220324
18595034	chr3:18595034:G:A	2.26299e-09	-2.3002e-10	-0.523235
18595424	chr3:18595424:G:A	4.1393e-09	0.728534	-0.647931
18595656	chr3:18595656:A:C	1.05654e-09	-2.3002e-10	-1.28492
18595902	chr3:18595902:C:T	2.0865e-10	-1.53782	-1.36921
18596150	chr3:18596150:T:C	2.76418e-09	-0.323178	-3.63989e-10
18597096	chr3:18597096:G:A	7.65489e-09	0.505448	0.189973
18597544	chr3:18597544:A:C	2.81681e-09	-2.3002e-10	-0.304317
18597649	chr3:18597649:C:T	1.87842e-10	-1.64096	-1.37111
18597814	chr3:18597814:T:A	1.37091e-08	1.95414	-0.676007
18597900	chr3:18597900:A:G	7.83286e-09	1.3245	-0.606098
18598123	chr3:18598123:C:G	1.02665e-09	-2.3002e-10	-1.31362
18598126	chr3:18598126:C:T	4.42185e-09	0.489042	-0.342408
18598172	chr3:18598172:T:C	1.052e-09	-2.3002e-10	-1.28923
18598185	chr3:18598185:G:A	1.60493e-09	-2.3002e-10	-0.866845
18598201	chr3:18598201:C:T	4.66644e-10	-0.994744	-1.10737
18598217	chr3:18598217:G:C	1.62747e-09	-2.3002e-10	-0.852899
18598489	chr3:18598489:A:C	6.02123e-10	-1.84722	-3.63989e-10
18598537	chr3:18598537:C:T	2.26285e-09	-2.3002e-10	-0.5233
18598615	chr3:18598615:C:A	2.04648e-08	-0.906527	2.58531
18598855	chr3:18598855:G:A	4.42622e-09	0.607299	-0.459676
18599084	chr3:18599084:T:C	1.13661e-09	-2.3002e-10	-1.21187
18599799	chr3:18599799:GA:G	2.28669e-09	-2.3002e-10	-0.512819
18599884	chr3:18599884:A:G	1.09865e-09	-2.3002e-10	-1.24584
18600353	chr3:18600353:G:T	3.76736e-10	-1.13749	-1.17865
18600424	chr3:18600424:T:C	1.78191e-08	-0.831885	2.37223
18600470	chr3:18600470:G:A	1.74018e-09	-2.3002e-10	-0.785934
18600644	chr3:18600644:A:G	1.11108e-09	-2.3002e-10	-1.23459
18600703	chr3:18600703:AG:A	2.52912e-08	-0.767164	2.6577
18600783	chr3:18600783:T:C	1.78864e-09	-2.3002e-10	-0.758468
18601055	chr3:18601055:G:GA	1.60652e-09	-2.3002e-10	-0.865853
18601155	chr3:18601155:C:A	2.91874e-09	1.10119	-1.36996
18601565	chr3:18601565:G:C	9.69415e-10	-2.3002e-10	-1.37099
18601692	chr3:18601692:G:A	1.64327e-09	-2.3002e-10	-0.843237
18601723	chr3:18601723:C:T	7.94556e-10	-1.56989	-3.63989e-10
18601773	chr3:18601773:A:C	1.66821e-09	-2.3002e-10	-0.828174
18602656	chr3:18602656:T:C	1.1738e-09	-2.3002e-10	-1.17968
18603219	chr3:18603219:AAAATTGCCATTAGAAGTAATCACATAT:A	5.92187e-10	-1.57021	-0.293647
18603252	chr3:18603252:TTGAACAA:T	5.66286e-10	-1.5856	-0.322976
18603668	chr3:18603668:T:C	2.86661e-10	-1.35034	-1.23904
18603741	chr3:18603741:C:T	1.52042e-09	-2.3002e-10	-0.920938
18603778	chr3:18603778:C:T	2.40896e-09	-2.3002e-10	-0.46073
18603858	chr3:18603858:C:T	1.62335e-09	-2.3002e-10	-0.855429
18604023	chr3:18604023:T:C	2.83554e-10	-1.27597	-1.32431
18604119	chr3:18604119:C:T	2.7824e-10	-1.29687	-1.32232
18604181	chr3:18604181:T:C	1.34256e-09	-1.04534	-3.63989e-10
18604294	chr3:18604294:C:G	1.52042e-09	-2.3002e-10	-0.920938
18604306	chr3:18604306:A:G	2.83308e-10	-1.28428	-1.31687
18604308	chr3:18604308:T:C	1.21041e-09	-2.3002e-10	-1.14897
18604615	chr3:18604615:C:T	1.88738e-10	-1.64071	-1.36661
18604925	chr3:18604925:A:G	2.75809e-10	-1.32278	-1.30519
18604971	chr3:18604971:A:G	9.7516e-10	-2.3002e-10	-1.36508
18604981	chr3:18604981:AAGTG:A	1.62076e-09	-2.3002e-10	-0.857029
18605176	chr3:18605176:A:G	3.01385e-10	-1.17423	-1.36506
18605253	chr3:18605253:A:G	2.47597e-08	1.43547	0.433825
18605264	chr3:18605264:CA:C	1.18451e-09	-2.3002e-10	-1.17059
18605320	chr3:18605320:GACA:G	1.52042e-09	-2.3002e-10	-0.920938
18605381	chr3:18605381:T:C	1.07567e-09	-2.3002e-10	-1.26698
18605578	chr3:18605578:T:C	9.69658e-10	-2.3002e-10	-1.37074
18605830	chr3:18605830:G:A	5.67669e-10	-1.90614	-3.63989e-10
18605895	chr3:18605895:G:T	4.93501e-10	-1.00564	-1.04051
18605930	chr3:18605930:C:T	1.52052e-09	-2.3002e-10	-0.92087
18606021	chr3:18606021:G:A	1.90173e-08	-0.978441	2.58387
18606212	chr3:18606212:A:C	1.14439e-09	-2.3002e-10	-1.20505
18606404	chr3:18606404:A:C	1.72057e-09	-2.3002e-10	-0.79727
18606551	chr3:18606551:G:A	1.28487e-09	-2.3002e-10	-1.08926
18606989	chr3:18606989:C:A	3.99172e-10	-1.05141	-1.20687
18607427	chr3:18607427:A:G	9.69242e-10	-2.3002e-10	-1.37116
18607705	chr3:18607705:T:C	1.20251e-09	-2.3002e-10	-1.15552
18607959	chr3:18607959:C:T	1.71129e-08	0.92088	0.579027
18608435	chr3:18608435:A:T	1.25538e-09	-2.3002e-10	-1.11249
18608483	chr3:18608483:A:G	6.82031e-10	-0.439636	-1.28297
18608523	chr3:18608523:G:T	6.4745e-09	0.154103	0.373846
18608536	chr3:18608536:C:A	1.20125e-09	-2.3002e-10	-1.15656
18609015	chr3:18609015:C:T	1.75226e-08	0.95431	0.569256
18609069	chr3:18609069:C:T	1.66755e-08	0.950688	0.523327
18609356	chr3:18609356:A:G	5.60763e-10	-1.91838	-3.63989e-10
18609405	chr3:18609405:C:G	3.2219e-10	-1.24534	-1.22719
18609410	chr3:18609410:A:T	2.06728e-10	-1.5519	-1.36437
18609557	chr3:18609557:G:A	1.59029e-09	-2.3002e-10	-0.876007
18609612	chr3:18609612:C:T	3.84845e-10	-1.09396	-1.20087
18609639	chr3:18609639:A:T	1.75305e-09	-2.3002e-10	-0.778567
18609884	chr3:18609884:A:G	1.92536e-10	-1.65881	-1.32859
18609969	chr3:18609969:C:T	9.69081e-10	-2.3002e-10	-1.37133
18610121	chr3:18610121:G:T	2.77428e-09	-2.3002e-10	-0.319531
18610251	chr3:18610251:C:A	1.18332e-09	-2.3002e-10	-1.1716
18610499	chr3:18610499:A:C	1.06928e-09	-2.3002e-10	-1.27294
18610822	chr3:18610822:A:G	1.03532e-09	-2.3002e-10	-1.30522
18611046	chr3:18611046:A:G	2.23193e-10	-1.46927	-1.37037
18611593	chr3:18611593:C:T	1.62612e-09	-2.3002e-10	-0.853724
18611870	chr3:18611870:T:C	1.13986e-09	-2.3002e-10	-1.20902
18611879	chr3:18611879:T:C	1.2942e-09	-1.08203	-3.63989e-10
18611884	chr3:18611884:G:A	1.21846e-09	-2.3002e-10	-1.14233
18611927	chr3:18611927:C:A	3.41182e-09	-0.850516	0.737838
18612088	chr3:18612088:A:T	1.55375e-09	-2.3002e-10	-0.899251
18612156	chr3:18612156:C:T	4.42274e-10	-1.00979	-1.14596
18612393	chr3:18612393:A:C	9.70142e-10	-2.3002e-10	-1.37024
18612614	chr3:18612614:C:A	4.41525e-10	-1.00326	-1.15418
18612621	chr3:18612621:T:TC	2.69953e-10	-1.53227	-1.11716
18612622	chr3:18612622:G:C	2.666e-10	-1.53365	-1.12828
18612643	chr3:18612643:A:G	3.15274e-09	-2.3002e-10	-0.191652
18612849	chr3:18612849:A:C	9.70494e-10	-2.3002e-10	-1.36987
18613006	chr3:18613006:T:C	7.51893e-10	-1.62508	-3.63989e-10
18613524	chr3:18613524:AT:A	2.71471e-09	-2.3002e-10	-0.341237
18613525	chr3:18613525:T:A	2.06104e-10	-1.65318	-1.26611
18613553	chr3:18613553:A:T	1.06505e-09	-2.3002e-10	-1.2769
18613584	chr3:18613584:G:A	9.7242e-10	-2.3002e-10	-1.36789
18613679	chr3:18613679:CTGAG:C	9.70858e-10	-2.3002e-10	-1.3695
18613736	chr3:18613736:A:G	1.1681e-09	-2.3002e-10	-1.18455
18613794	chr3:18613794:C:T	3.64078e-10	-1.68437	-0.665938
18613843	chr3:18613843:C:G	1.07567e-09	-2.3002e-10	-1.26698
18613881	chr3:18613881:G:A	1.14439e-09	-2.3002e-10	-1.20505
18614106	chr3:18614106:A:G	1.00582e-08	-0.33271	1.30118
18614174	chr3:18614174:A:T	1.51959e-09	-2.3002e-10	-0.921482
18614597	chr3:18614597:T:G	2.84859e-10	-1.23024	-1.36545
18614604	chr3:18614604:C:T	9.69059e-10	-2.3002e-10	-1.37135
18614739	chr3:18614739:C:T	1.52268e-09	-2.3002e-10	-0.919451
18614743	chr3:18614743:A:C	9.69492e-10	-2.3002e-10	-1.37091
18615146	chr3:18615146:G:T	9.69062e-10	-2.3002e-10	-1.37135
18615297	chr3:18615297:C:T	5.6261e-10	-1.91509	-3.63989e-10
18615383	chr3:18615383:G:A	1.15573e-09	-2.3002e-10	-1.19519
18615384	chr3:18615384:A:T	1.15886e-09	-2.3002e-10	-1.19249
18615673	chr3:18615673:G:A	2.20656e-09	-2.3002e-10	-0.548488
18616047	chr3:18616047:T:C	1.14178e-09	-2.3002e-10	-1.20733
18616877	chr3:18616877:C:T	1.88366e-08	-0.834486	2.43036
18617247	chr3:18617247:G:A	9.75731e-10	-2.3002e-10	-1.36449
18617251	chr3:18617251:G:T	3.91601e-09	-0.406356	0.431505
18617627	chr3:18617627:G:T	5.50702e-09	0.0444859	0.321614
18617664	chr3:18617664:C:T	5.68311e-10	-1.90501	-3.63989e-10
18618131	chr3:18618131:A:G	1.04688e-09	-2.3002e-10	-1.29411
18618434	chr3:18618434:T:G	1.34398e-09	-2.3002e-10	-1.04429
18618523	chr3:18618523:A:G	1.09803e-09	-2.3002e-10	-1.24641
18618577	chr3:18618577:T:A	1.11327e-09	-2.3002e-10	-1.23262
18618613	chr3:18618613:G:A	1.11063e-09	-2.3002e-10	-1.235
18618670	chr3:18618670:T:C	1.12504e-09	-2.3002e-10	-1.22211
18618870	chr3:18618870:C:T	9.7971e-10	-2.3002e-10	-1.36042
18619171	chr3:18619171:A:G	1.10929e-09	-2.3002e-10	-1.2362
18619337	chr3:18619337:A:G	9.69433e-10	-2.3002e-10	-1.37097
18619910	chr3:18619910:A:G	1.09697e-09	-2.3002e-10	-1.24737
18620169	chr3:18620169:T:C	1.32474e-09	-2.3002e-10	-1.05871
18620231	chr3:18620231:T:C	2.01175e-10	-1.59865	-1.34485
18620322	chr3:18620322:C:T	1.02224e-09	-2.3002e-10	-1.31792
18620459	chr3:18620459:TA:T	9.78314e-10	-2.3002e-10	-1.36185
18620748	chr3:18620748:C:T	1.11254e-09	-2.3002e-10	-1.23328
18620985	chr3:18620985:T:C	1.94413e-10	-1.6201	-1.3576
18621016	chr3:18621016:T:A	9.71321e-10	-2.3002e-10	-1.36902
18621386	chr3:18621386:A:G	1.13582e-09	-2.3002e-10	-1.21257
18621441	chr3:18621441:T:C	1.32415e-09	-2.3002e-10	-1.05915
18621496	chr3:18621496:C:T	1.12182e-09	-2.3002e-10	-1.22497
18622046	chr3:18622046:C:T	4.2473e-09	-2.3002e-10	0.106359
18622093	chr3:18622093:G:A	4.19031e-10	-1.0493	-1.16043
18622792	chr3:18622792:T:C	1.00156e-09	-2.3002e-10	-1.33837
18623238	chr3:18623238:T:C	1.1021e-09	-2.3002e-10	-1.24271
18623273	chr3:18623273:T:C	2.35641e-09	-2.3002e-10	-0.482783
18623402	chr3:18623402:T:A	6.60978e-10	-1.75396	-3.63989e-10
18623432	chr3:18623432:T:C	1.1021e-09	-2.3002e-10	-1.24271
18623547	chr3:18623547:T:C	9.74848e-10	-2.3002e-10	-1.3654
18623978	chr3:18623978:C:T	4.38748e-10	-1.13629	-1.02746
18624382	chr3:18624382:C:T	9.74848e-10	-2.3002e-10	-1.3654
18624559	chr3:18624559:T:C	1.12296e-09	-2.3002e-10	-1.22396
18624640	chr3:18624640:G:A	2.33234e-09	-2.3002e-10	-0.493051
18624643	chr3:18624643:G:A	1.1019e-09	-2.3002e-10	-1.24289
18624839	chr3:18624839:A:G	5.33252e-09	-0.219571	0.553472
18625056	chr3:18625056:T:C	1.11923e-09	-2.3002e-10	-1.22728
18625118	chr3:18625118:A:T	1.09172e-09	-2.3002e-10	-1.25217
18625746	chr3:18625746:G:A	2.45003e-09	-2.3002e-10	-0.443822
18625834	chr3:18625834:C:A	9.74606e-10	-2.3002e-10	-1.36565
18625934	chr3:18625934:T:G	1.7327e-09	-2.3002e-10	-0.790245
18626062	chr3:18626062:C:T	4.79974e-09	-2.3002e-10	0.228638
18626130	chr3:18626130:G:A	5.73426e-09	0.204698	0.201837
18626258	chr3:18626258:T:C	5.64331e-10	-1.91204	-3.63989e-10
18626509	chr3:18626509:T:A	4.85051e-09	-2.3002e-10	0.23916
18626531	chr3:18626531:C:A	5.67078e-09	-2.3002e-10	0.395404
18626605	chr3:18626605:A:T	1.50823e-09	-2.3002e-10	-0.928986
18626677	chr3:18626677:C:A	4.95532e-09	-2.3002e-10	0.260537
18626684	chr3:18626684:G:T	3.2786e-09	-2.3002e-10	-0.152507
18626816	chr3:18626816:T:C	4.85605e-09	-2.3002e-10	0.240302
18626829	chr3:18626829:G:T	4.85605e-09	-2.3002e-10	0.240302
18627010	chr3:18627010:T:C	4.86998e-09	-2.3002e-10	0.243167
18627163	chr3:18627163:T:C	4.98918e-09	-2.3002e-10	0.267348
18627791	chr3:18627791:C:T	5.0798e-09	-2.3002e-10	0.285348
18627805	chr3:18627805:C:T	9.77427e-10	-2.3002e-10	-1.36276
18628094	chr3:18628094:T:TA	2.26312e-09	-2.3002e-10	-0.523179
18628290	chr3:18628290:A:G	9.77509e-10	-2.3002e-10	-1.36267
18628685	chr3:18628685:T:A	2.38247e-09	-0.78044	0.308653
18628786	chr3:18628786:A:G	4.62297e-09	-2.3002e-10	0.191113
18628790	chr3:18628790:G:A	4.60065e-09	-2.3002e-10	0.186274
18628895	chr3:18628895:A:C	1.10536e-09	-2.3002e-10	-1.23976
18629078	chr3:18629078:G:T	5.15167e-09	-2.3002e-10	0.299398
18629120	chr3:18629120:A:C	3.42e-10	-1.19831	-1.21456
18629134	chr3:18629134:A:G	1.7452e-10	-1.91874	-1.16689
18629200	chr3:18629200:G:A	3.39261e-09	-2.3002e-10	-0.118325
18629219	chr3:18629219:A:G	7.29107e-10	-1.65586	-3.63989e-10
18629238	chr3:18629238:A:G	4.95154e-09	-2.3002e-10	0.259775
18629340	chr3:18629340:T:C	4.8665e-09	-2.3002e-10	0.242452
18629766	chr3:18629766:T:A	4.68733e-09	-2.3002e-10	0.20494
18629820	chr3:18629820:C:T	1.5086e-09	-2.3002e-10	-0.928739
18629983	chr3:18629983:C:T	4.63011e-09	-2.3002e-10	0.192656
18630358	chr3:18630358:A:G	1.10619e-09	-2.3002e-10	-1.239
18630408	chr3:18630408:A:G	4.64461e-09	-2.3002e-10	0.195784
18630503	chr3:18630503:C:T	5.78778e-09	0.137693	0.278132
18630504	chr3:18630504:A:G	1.10226e-09	-2.3002e-10	-1.24256
18630524	chr3:18630524:C:T	7.53255e-09	-2.3002e-10	0.67931
18630552	chr3:18630552:C:T	5.82093e-10	-1.88105	-3.63989e-10
18630920	chr3:18630920:A:C	9.72862e-10	-2.3002e-10	-1.36744
18631045	chr3:18631045:A:G	9.99467e-10	-1.34046	-3.63989e-10
18631071	chr3:18631071:G:A	3.27274e-09	-2.3002e-10	-0.154297
18631152	chr3:18631152:T:A	1.3565e-09	-2.3002e-10	-1.03501
18631464	chr3:18631464:C:T	9.76881e-10	-2.3002e-10	-1.36331
18631655	chr3:18631655:A:G	4.55544e-09	-2.3002e-10	0.176398
18631669	chr3:18631669:A:G	5.00034e-09	0.0840058	0.185577
18631680	chr3:18631680:T:C	4.59544e-09	-2.3002e-10	0.185141
18632037	chr3:18632037:C:A	1.51555e-10	-1.85684	-1.36989
18632262	chr3:18632262:C:T	9.87555e-10	-2.3002e-10	-1.35245
18632285	chr3:18632285:G:C	1.63037e-09	-2.3002e-10	-0.851116
18632360	chr3:18632360:T:C	1.6694e-09	-0.827462	-3.63989e-10
18632487	chr3:18632487:C:T	3.02028e-10	-1.23434	-1.30282
18632501	chr3:18632501:A:G	2.06939e-09	-0.119787	-0.492885
18632617	chr3:18632617:C:T	3.89569e-10	-1.85572	-0.426919
18632769	chr3:18632769:C:T	4.65046e-10	-1.86626	-0.239284
18632939	chr3:18632939:A:G	5.14717e-09	-2.3002e-10	0.298524
18633188	chr3:18633188:A:G	2.652e-10	-1.31561	-1.35159
18633428	chr3:18633428:C:T	3.02459e-09	-0.449282	0.216134
18633926	chr3:18633926:C:T	4.68472e-09	1.08346	-0.879076
18634354	chr3:18634354:A:G	3.09236e-10	-1.27522	-1.23835
18635301	chr3:18635301:T:C	1.41638e-09	-2.3002e-10	-0.991821
18635376	chr3:18635376:T:C	4.54274e-09	-1.11351	1.28712
18635527	chr3:18635527:T:C	4.04787e-10	-0.874419	-1.3699
18635624	chr3:18635624:A:T	9.7043e-10	-2.3002e-10	-1.36994
18635956	chr3:18635956:G:A	2.36805e-09	-0.349934	-0.127924
18636206	chr3:18636206:T:A	1.07764e-08	0.909779	0.127653
18636521	chr3:18636521:G:T	1.0037e-09	-2.3002e-10	-1.33623
18636756	chr3:18636756:G:C	2.49251e-10	-1.59385	-1.13537
18637351	chr3:18637351:G:A	3.43022e-09	-2.3002e-10	-0.107298
18637476	chr3:18637476:T:C	3.42396e-09	-2.3002e-10	-0.109124
18638092	chr3:18638092:A:G	1.02144e-09	-2.3002e-10	-1.31871
18638989	chr3:18638989:G:A	2.21811e-10	-1.56526	-1.28059
18639385	chr3:18639385:A:C	5.22266e-10	-1.24984	-0.739662
18639433	chr3:18639433:TG:T	9.78571e-10	-2.3002e-10	-1.36158
18639648	chr3:18639648:T:C	2.45453e-09	-2.3002e-10	-0.44199
18639736	chr3:18639736:T:C	3.02829e-09	-2.3002e-10	-0.231924
18639814	chr3:18639814:G:A	2.1913e-10	-1.67976	-1.17825
18640033	chr3:18640033:G:A	1.35732e-09	-2.3002e-10	-1.03441
18640575	chr3:18640575:T:A	1.16812e-09	-2.3002e-10	-1.18453
18640982	chr3:18640982:A:G	1.25239e-09	-0.998264	-0.116605
18641004	chr3:18641004:C:G	5.75748e-10	-0.703036	-1.18897
18641078	chr3:18641078:C:T	3.02289e-10	-1.24412	-1.29218
18641151	chr3:18641151:T:A	1.0705e-09	-0.0591773	-1.21262
18641571	chr3:18641571:C:T	3.41117e-09	-0.112868	-3.63989e-10
18642354	chr3:18642354:A:G	1.91357e-09	0.317971	-1.00892
18642375	chr3:18642375:G:A	2.38497e-10	-1.57304	-1.20028
18642554	chr3:18642554:A:G	9.51021e-09	0.824627	0.0878155
18642640	chr3:18642640:TAGAA:T	1.02807e-09	-2.3002e-10	-1.31224
18642775	chr3:18642775:A:G	1.29304e-09	-2.3002e-10	-1.08293
18643167	chr3:18643167:T:C	2.69042e-10	-1.83118	-0.821637
18643231	chr3:18643231:G:C	5.40546e-09	-1.56598	1.91347
18643456	chr3:18643456:T:G	2.55454e-09	-0.308972	-0.0930785
18643823	chr3:18643823:T:A	3.56579e-09	-2.3002e-10	-0.0685383
18644577	chr3:18644577:G:A	3.44461e-09	-2.3002e-10	-0.103113
18644675	chr3:18644675:T:A	2.65773e-09	-0.270019	-0.092433
18644714	chr3:18644714:C:T	2.82192e-09	-0.271299	-0.0312062
18644997	chr3:18644997:A:G	1.07804e-09	-2.3002e-10	-1.26478
18645109	chr3:18645109:A:G	7.20553e-09	-1.59407	2.229
18645255	chr3:18645255:T:G	3.01332e-09	-2.3002e-10	-0.236881
18645270	chr3:18645270:C:T	3.64633e-09	-2.3002e-10	-0.046203
18645392	chr3:18645392:T:C	1.19034e-09	-2.3002e-10	-1.16568
18645428	chr3:18645428:C:T	2.61015e-09	-0.304145	-0.0763695
18645472	chr3:18645472:G:A	6.04395e-10	-1.84345	-3.63989e-10
18645526	chr3:18645526:G:A	2.48573e-09	-0.357505	-0.0718524
18645618	chr3:18645618:C:A	1.08899e-08	0.871826	0.17609
18645677	chr3:18645677:A:G	4.18294e-10	-1.24663	-0.964862
18645678	chr3:18645678:G:A	2.75639e-09	-0.27888	-0.0471221
18645707	chr3:18645707:G:A	5.18225e-09	-1.61162	1.91693
18645770	chr3:18645770:A:G	1.05562e-09	-1.28579	-3.63989e-10
18646981	chr3:18646981:G:T	2.7259e-10	-1.69016	-0.94955
18646985	chr3:18646985:G:A	1.04646e-09	-2.3002e-10	-1.29451
18647223	chr3:18647223:G:A	1.70986e-09	-0.329886	-0.473627
18648006	chr3:18648006:C:T	3.76062e-10	-1.04553	-1.2724
18648046	chr3:18648046:A:G	2.1518e-10	-1.61266	-1.26354
18648223	chr3:18648223:A:G	1.16046e-09	-2.3002e-10	-1.1911
18648247	chr3:18648247:T:C	1.87469e-09	-0.235896	-0.475582
18648888	chr3:18648888:T:A	1.18206e-09	-2.3002e-10	-1.17267
18649075	chr3:18649075:G:A	4.0326e-09	0.937438	-0.882951
18649158	chr3:18649158:G:A	1.07827e-09	-2.3002e-10	-1.26457
18649167	chr3:18649167:G:A	1.67314e-09	-0.364961	-0.460257
18649345	chr3:18649345:G:A	2.25605e-10	-1.6403	-1.18859
18649385	chr3:18649385:G:T	6.17562e-10	-1.8219	-3.63989e-10
18649526	chr3:18649526:G:A	4.1993e-09	-2.3002e-10	0.094994
18649744	chr3:18649744:G:C	4.44116e-10	-1.16455	-0.987044
18649772	chr3:18649772:C:T	1.00863e-09	-0.536904	-0.794422
18649832	chr3:18649832:A:G	2.17327e-09	0.65825	-1.22194
18650043	chr3:18650043:G:A	1.02532e-09	-2.3002e-10	-1.31491
18650064	chr3:18650064:G:C	1.56959e-08	1.14354	0.269936
18650089	chr3:18650089:A:C	1.56937e-09	-0.402247	-0.487
18650103	chr3:18650103:T:C	1.06894e-09	-2.3002e-10	-1.27326
18650365	chr3:18650365:G:C	1.12588e-09	-2.3002e-10	-1.22136
18650480	chr3:18650480:G:T	3.00695e-09	-2.3002e-10	-0.238999
18650567	chr3:18650567:T:C	3.13231e-10	-1.23583	-1.26491
18650601	chr3:18650601:T:C	2.46723e-09	-0.250379	-0.186449
18650893	chr3:18650893:G:A	3.81896e-09	-2.3002e-10	5.39174e-05
18651063	chr3:18651063:T:C	1.38328e-09	-2.3002e-10	-1.01547
18651172	chr3:18651172:C:T	2.13849e-09	-0.134482	-0.445343
18651418	chr3:18651418:A:G	5.42747e-09	-1.58493	1.93648
18651427	chr3:18651427:C:T	1.63548e-09	-0.351476	-0.496508
18651687	chr3:18651687:C:T	5.13095e-09	0.80435	-0.508983
18651699	chr3:18651699:T:C	2.05512e-09	-0.103661	-0.51593
18651731	chr3:18651731:A:G	2.1591e-10	-1.65837	-1.21444
18652322	chr3:18652322:C:T	2.72419e-09	-2.3002e-10	-0.337751
18652532	chr3:18652532:T:C	1.23554e-09	-2.3002e-10	-1.12841
18652703	chr3:18652703:C:T	1.19108e-09	-2.3002e-10	-1.16506
18652999	chr3:18652999:A:C	1.84008e-09	-0.218064	-0.512048
18653372	chr3:18653372:A:G	4.44774e-09	-2.3002e-10	0.152473
18653484	chr3:18653484:C:A	9.78473e-10	-2.3002e-10	-1.36169
18653507	chr3:18653507:C:T	2.39622e-09	-0.466029	-3.63989e-10
18653645	chr3:18653645:C:A	1.9254e-09	-0.216712	-0.468077
18654015	chr3:18654015:C:T	1.13145e-09	-2.3002e-10	-1.21642
18654057	chr3:18654057:C:T	3.20435e-10	-1.17377	-1.30423
18654230	chr3:18654230:C:T	9.75156e-10	-2.3002e-10	-1.36508
18654369	chr3:18654369:A:G	7.29923e-09	1.15549	-0.507646
18654576	chr3:18654576:A:G	1.97499e-10	-1.63787	-1.32408
18654689	chr3:18654689:T:C	1.58863e-09	-0.441942	-0.435113
18654704	chr3:18654704:G:A	1.60875e-09	-0.422429	-0.44204
18654726	chr3:18654726:G:A	1.42113e-09	-0.366898	-0.621574
18654758	chr3:18654758:G:A	7.51129e-10	-1.6261	-3.63989e-10
18654923	chr3:18654923:G:A	1.63391e-09	-0.848945	-3.63989e-10
18655438	chr3:18655438:T:A	1.98633e-10	-1.62887	-1.32735
18655552	chr3:18655552:G:T	1.30918e-09	-2.3002e-10	-1.07052
18656288	chr3:18656288:C:T	1.36982e-09	-2.3002e-10	-1.02525
18656452	chr3:18656452:A:G	6.86232e-10	-1.71646	-3.63989e-10
18657090	chr3:18657090:G:A	7.26452e-09	1.10247	-0.459387
18657436	chr3:18657436:C:T	3.36032e-10	-1.40439	-1.02608
18657819	chr3:18657819:G:A	7.08535e-09	1.78278	-1.16467
18658231	chr3:18658231:T:C	4.47835e-10	-0.897274	-1.24598
18658246	chr3:18658246:A:T	1.16143e-09	-2.3002e-10	-1.19027
18658321	chr3:18658321:G:T	9.69098e-10	-2.3002e-10	-1.37131
18658485	chr3:18658485:G:T	1.19151e-09	0.205944	-1.37065
18658579	chr3:18658579:T:C	7.77896e-09	1.76809	-1.05659
18658867	chr3:18658867:A:C	3.29313e-09	-2.3002e-10	-0.148085
18658928	chr3:18658928:C:T	2.14679e-10	-1.53944	-1.3391
18658930	chr3:18658930:C:T	2.38734e-09	-2.3002e-10	-0.469743
18658992	chr3:18658992:C:T	3.0112e-10	-1.38551	-1.15466
18659315	chr3:18659315:C:A	4.0683e-10	-0.898179	-1.3411
18659898	chr3:18659898:A:C	1.14208e-09	-2.3002e-10	-1.20707
18660158	chr3:18660158:A:G	1.04059e-09	-2.3002e-10	-1.30014
18660271	chr3:18660271:A:T	1.15185e-09	-0.352311	-0.846241
18660544	chr3:18660544:G:A	1.09152e-09	-0.380088	-0.872263
18660608	chr3:18660608:T:C	6.03982e-10	-1.84413	-3.63989e-10
18661117	chr3:18661117:T:C	7.03682e-09	1.61912	-1.00788
18661256	chr3:18661256:T:C	1.59388e-09	-2.3002e-10	-0.873751
18661266	chr3:18661266:C:T	9.91857e-10	-2.3002e-10	-1.3481
18661518	chr3:18661518:T:C	6.94509e-09	1.58849	-0.990375
18661714	chr3:18661714:T:C	1.54655e-09	-0.903899	-3.63989e-10
18661846	chr3:18661846:C:G	4.31791e-09	-2.3002e-10	0.122848
18661876	chr3:18661876:A:G	7.12264e-09	1.66985	-1.0465
18661987	chr3:18661987:T:C	7.29604e-09	1.66522	-1.01781
18661990	chr3:18661990:T:C	1.11115e-09	-2.3002e-10	-1.23453
18661994	chr3:18661994:G:A	4.92914e-10	-0.724651	-1.32269
18662002	chr3:18662002:A:G	1.91791e-09	-2.3002e-10	-0.688687
18662144	chr3:18662144:T:C	7.12156e-09	1.63439	-1.01119
18662208	chr3:18662208:T:G	2.85001e-09	-2.3002e-10	-0.292601
18662285	chr3:18662285:C:T	6.5583e-09	1.63243	-1.09162
18662347	chr3:18662347:G:T	7.13797e-09	1.6407	-1.0152
18662442	chr3:18662442:G:A	1.24759e-09	-2.3002e-10	-1.11871
18662792	chr3:18662792:G:C	7.83974e-08	3.99038	-0.968516
18662807	chr3:18662807:A:G	3.66886e-08	3.51358	-1.25104
18663075	chr3:18663075:T:C	5.62823e-10	-1.91471	-3.63989e-10
18663227	chr3:18663227:G:T	8.18941e-09	2.13266	-1.36974
18663383	chr3:18663383:G:T	9.73432e-10	-2.3002e-10	-1.36685
18663543	chr3:18663543:G:A	2.83376e-10	-1.37764	-1.22326
18663721	chr3:18663721:C:T	2.72612e-09	-1.08921	0.752163
18664212	chr3:18664212:C:T	6.93889e-10	-1.70537	-3.63989e-10
18664488	chr3:18664488:C:T	1.45969e-09	-2.3002e-10	-0.9617
18664685	chr3:18664685:A:G	1.27333e-08	1.4168	-0.212502
18664950	chr3:18664950:A:C	1.97489e-10	-1.6326	-1.3294
18665063	chr3:18665063:T:C	6.69096e-10	-1.74175	-3.63989e-10
18665149	chr3:18665149:G:C	1.13198e-09	-2.3002e-10	-1.21595
18665180	chr3:18665180:T:C	2.53655e-10	-1.48624	-1.22546
18665341	chr3:18665341:A:G	1.33749e-08	1.54994	-0.296484
18665394	chr3:18665394:A:G	1.62013e-09	0.506095	-1.36351
18665398	chr3:18665398:A:G	2.86104e-09	-2.3002e-10	-0.28874
18665411	chr3:18665411:A:T	9.93959e-09	2.18913	-1.23253
18665477	chr3:18665477:T:C	1.07124e-08	2.25752	-1.22604
18665547	chr3:18665547:G:C	1.09894e-09	-2.3002e-10	-1.24558
18665561	chr3:18665561:T:C	1.10296e-09	-2.3002e-10	-1.24193
18665626	chr3:18665626:C:T	2.56524e-09	-2.3002e-10	-0.397872
18666012	chr3:18666012:T:C	1.1459e-08	2.15893	-1.06007
18666234	chr3:18666234:C:A	1.19035e-09	-2.3002e-10	-1.16567
18666471	chr3:18666471:T:C	1.28297e-09	-2.3002e-10	-1.09075
18666788	chr3:18666788:C:G	2.9946e-10	-1.3569	-1.1888
18666796	chr3:18666796:T:C	2.86067e-09	-2.3002e-10	-0.288867
18666849	chr3:18666849:C:G	8.74173e-09	2.04996	-1.22178
18667211	chr3:18667211:G:A	2.42597e-09	-2.3002e-10	-0.453692
18667288	chr3:18667288:G:A	4.08854e-10	-1.18063	-1.0537
18667611	chr3:18667611:A:C	1.44966e-09	-2.3002e-10	-0.968593
18667627	chr3:18667627:G:A	1.36747e-09	-1.02696	-3.63989e-10
18667757	chr3:18667757:T:A	1.33289e-09	-2.3002e-10	-1.05257
18667822	chr3:18667822:T:C	2.63197e-09	-1.43924	1.06705
18668030	chr3:18668030:T:C	3.0911e-09	1.11954	-1.33094
18668333	chr3:18668333:A:G	1.1015e-09	-2.3002e-10	-1.24325
18668639	chr3:18668639:G:A	5.32053e-10	-0.908682	-1.06225
18668964	chr3:18668964:C:A	2.22182e-10	-1.59786	-1.24632
18668989	chr3:18668989:C:T	1.13652e-09	-2.3002e-10	-1.21195
18669139	chr3:18669139:C:G	7.28056e-09	1.28415	-0.638868
18669141	chr3:18669141:C:T	6.5734e-10	-0.409371	-1.35011
18669200	chr3:18669200:C:A	6.66131e-10	-0.927458	-0.818734
18669373	chr3:18669373:C:T	2.42315e-09	0.879647	-1.3345
18669718	chr3:18669718:A:G	4.45273e-10	-1.07965	-1.06934
18669908	chr3:18669908:C:A	4.79823e-10	-0.980121	-1.09414
18670258	chr3:18670258:T:C	4.33696e-10	-1.11198	-1.06335
18670285	chr3:18670285:G:A	4.76823e-10	-0.991826	-1.08871
18670689	chr3:18670689:T:C	4.26854e-10	-1.12778	-1.06346
18670740	chr3:18670740:G:A	4.39105e-10	-1.10615	-1.05679
18670831	chr3:18670831:A:G	4.49263e-10	-1.10638	-1.03369
18670940	chr3:18670940:A:T	5.80772e-10	-1.88332	-3.63989e-10
18671152	chr3:18671152:A:G	1.23853e-09	-2.3002e-10	-1.126
18671393	chr3:18671393:T:G	6.14789e-10	-1.01692	-0.809475
18671419	chr3:18671419:G:A	1.81347e-10	-1.69853	-1.34873
18671647	chr3:18671647:A:G	4.6854e-10	-1.11807	-0.979985
18672549	chr3:18672549:C:G	5.71033e-10	-1.90023	-3.63989e-10
18672680	chr3:18672680:A:G	7.54553e-10	-0.257374	-1.36418
18673748	chr3:18673748:T:C	4.99609e-10	-0.997239	-1.03661
18674329	chr3:18674329:C:T	7.90872e-10	-0.523379	-1.05116
18674641	chr3:18674641:T:A	5.21875e-10	-0.953531	-1.03672
18675016	chr3:18675016:G:C	4.65563e-09	0.198154	-3.63989e-10
18675073	chr3:18675073:C:T	5.28982e-10	-0.969375	-1.00735
18675290	chr3:18675290:G:C	5.11478e-10	-0.979003	-1.03137
18675348	chr3:18675348:C:T	6.08821e-10	-0.67323	-1.16293
18675361	chr3:18675361:A:G	4.89176e-10	-1.05202	-1.00294
18675586	chr3:18675586:T:C	1.02839e-09	-2.3002e-10	-1.31193
18675624	chr3:18675624:C:T	6.96137e-10	-0.338093	-1.36404
18675847	chr3:18675847:G:A	1.34891e-09	-1.04063	-3.63989e-10
18676316	chr3:18676316:G:A	5.29711e-10	-0.970371	-1.00498
18676563	chr3:18676563:C:G	3.06509e-10	-1.32526	-1.19718
18676576	chr3:18676576:T:C	4.85735e-10	-1.07345	-0.988566
18676620	chr3:18676620:C:T	5.94704e-10	-1.85962	-3.63989e-10
18676717	chr3:18676717:G:A	3.208e-09	-2.3002e-10	-0.174275
18676816	chr3:18676816:A:C	3.23928e-10	-1.27667	-1.19049
18676921	chr3:18676921:G:A	6.44917e-10	-1.77856	-3.63989e-10
18677008	chr3:18677008:A:C	4.45561e-10	-1.11416	-1.03418
18677240	chr3:18677240:T:C	1.19281e-09	-2.3002e-10	-1.16361
18677317	chr3:18677317:C:G	3.73981e-10	-1.27021	-1.05326
18678005	chr3:18678005:C:T	7.52625e-10	-0.271858	-1.35225
18678178	chr3:18678178:T:C	5.03358e-10	-0.977048	-1.04933
18678209	chr3:18678209:G:T	4.71026e-10	-1.08771	-1.00505
18678259	chr3:18678259:A:G	1.17194e-09	-2.3002e-10	-1.18127
18678418	chr3:18678418:T:C	4.88069e-10	-0.978328	-1.07889
18678475	chr3:18678475:G:A	4.89281e-10	-1.00555	-1.04919
18678552	chr3:18678552:A:C	2.73474e-10	-1.38076	-1.25571
18678666	chr3:18678666:T:C	3.70868e-09	-0.909709	0.880462
18678812	chr3:18678812:T:G	4.77689e-10	-1.02399	-1.05473
18678893	chr3:18678893:G:A	4.86304e-10	-1.00571	-1.05513
18678922	chr3:18678922:T:G	1.11199e-09	-0.209349	-1.02442
18679001	chr3:18679001:C:T	3.20703e-09	-2.3002e-10	-0.174579
18679003	chr3:18679003:A:G	4.89913e-10	-1.01666	-1.03679
18679016	chr3:18679016:G:T	4.01978e-09	-2.3002e-10	0.0513029
18679247	chr3:18679247:T:C	1.01007e-09	-2.3002e-10	-1.32991
18679249	chr3:18679249:T:G	1.19032e-09	-2.3002e-10	-1.1657
18680012	chr3:18680012:C:T	4.83012e-10	-1.01934	-1.0483
18680244	chr3:18680244:T:C	6.7216e-10	-1.73718	-3.63989e-10
18680439	chr3:18680439:G:C	2.26566e-09	-2.3002e-10	-0.522059
18680672	chr3:18680672:T:A	2.36302e-09	-2.3002e-10	-0.479983
18680793	chr3:18680793:G:T	1.11165e-08	-2.3002e-10	1.0685
18681571	chr3:18681571:A:G	4.5017e-10	-1.08477	-1.05328
18682204	chr3:18682204:ACAACAG:A	2.95549e-09	-2.3002e-10	-0.256259
18682423	chr3:18682423:C:T	4.47093e-10	-1.10663	-1.03828
18682439	chr3:18682439:T:C	4.35557e-10	-1.13761	-1.03344
18682645	chr3:18682645:C:T	1.20728e-09	-0.136469	-1.01509
18683175	chr3:18683175:T:C	1.60793e-09	-2.3002e-10	-0.864975
18683556	chr3:18683556:T:C	1.19724e-09	-2.3002e-10	-1.15991
18684504	chr3:18684504:G:A	5.75591e-10	-0.919832	-0.972449
18684527	chr3:18684527:T:C	1.06695e-09	-2.3002e-10	-1.27512
18685010	chr3:18685010:T:C	4.44678e-10	-1.09469	-1.05564
18685189	chr3:18685189:CTT:C	1.48881e-09	-2.3002e-10	-0.941949
18685223	chr3:18685223:C:T	6.14522e-10	-1.00339	-0.823446
18685226	chr3:18685226:C:T	1.16566e-09	-2.3002e-10	-1.18664
18685245	chr3:18685245:G:A	1.17963e-09	-2.3002e-10	-1.17472
18685347	chr3:18685347:G:A	1.15049e-09	-2.3002e-10	-1.19974
18685456	chr3:18685456:A:T	1.1795e-09	-2.3002e-10	-1.17484
18685594	chr3:18685594:G:A	1.13048e-09	-2.3002e-10	-1.21728
18685672	chr3:18685672:A:T	1.80175e-10	-1.74275	-1.311
18685822	chr3:18685822:T:C	1.19004e-09	-2.3002e-10	-1.16593
18686395	chr3:18686395:A:G	4.5553e-10	-1.08692	-1.0393
18686558	chr3:18686558:T:C	2.72182e-09	-2.3002e-10	-0.338623
18686686	chr3:18686686:T:C	5.04464e-10	-0.985101	-1.03908
18686943	chr3:18686943:C:T	5.71473e-10	-1.89946	-3.63989e-10
18687100	chr3:18687100:T:A	2.4192e-09	-2.3002e-10	-0.456486
18687285	chr3:18687285:T:A	4.83856e-10	-0.975017	-1.09088
18687868	chr3:18687868:G:T	9.0516e-09	2.22386	-1.36084
18687930	chr3:18687930:A:G	7.6067e-10	-0.250788	-1.36269
18688357	chr3:18688357:A:C	4.39998e-10	-1.09663	-1.06428
18688760	chr3:18688760:C:T	2.39419e-09	-2.3002e-10	-0.466879
18688902	chr3:18688902:A:G	1.27328e-09	-2.3002e-10	-1.09833
18689145	chr3:18689145:T:C	2.49034e-09	-2.3002e-10	-0.427504
18689742	chr3:18689742:T:A	5.0123e-10	-0.958365	-1.07225
18689867	chr3:18689867:C:G	3.28812e-10	-1.19324	-1.25895
18690095	chr3:18690095:T:A	8.78956e-10	-0.133814	-1.33513
18690107	chr3:18690107:A:G	5.74404e-09	-1.14084	1.54908
18690135	chr3:18690135:T:G	3.4682e-10	-1.55971	-0.839165
18690195	chr3:18690195:C:A	4.70405e-10	-1.08937	-1.00472
18690293	chr3:18690293:G:A	4.75744e-10	-1.02937	-1.05343
18690502	chr3:18690502:G:C	5.67923e-10	-0.554352	-1.35134
18690929	chr3:18690929:T:G	8.26547e-10	-1.53042	-3.63989e-10
18691036	chr3:18691036:C:G	1.90159e-09	-2.3002e-10	-0.697236
18691042	chr3:18691042:T:C	1.00246e-09	-2.3002e-10	-1.33747
18691076	chr3:18691076:T:C	2.61524e-09	0.927771	-1.30634
18691208	chr3:18691208:C:T	1.27901e-09	-2.3002e-10	-1.09384
18691460	chr3:18691460:T:C	1.48486e-09	-2.3002e-10	-0.944606
18691858	chr3:18691858:A:G	4.11234e-10	-0.871149	-1.35737
18692192	chr3:18692192:G:A	1.07773e-09	-2.3002e-10	-1.26507
18692345	chr3:18692345:C:T	2.93958e-09	-2.3002e-10	-0.261656
18692513	chr3:18692513:C:G	7.2076e-10	-0.304911	-1.36246
18692547	chr3:18692547:T:C	5.23543e-10	-0.901983	-1.08508
18692678	chr3:18692678:G:A	1.79887e-09	-2.3002e-10	-0.752764
18692784	chr3:18692784:C:T	4.15307e-09	-2.3002e-10	0.083925
18692843	chr3:18692843:C:T	1.12255e-09	-2.3002e-10	-1.22432
18693024	chr3:18693024:A:G	1.86284e-09	-2.3002e-10	-0.717819
18693031	chr3:18693031:A:G	3.21133e-09	-2.3002e-10	-0.173239
18693042	chr3:18693042:C:A	5.63818e-10	-1.91295	-3.63989e-10
18693136	chr3:18693136:C:T	4.91854e-09	-2.3002e-10	0.253089
18693248	chr3:18693248:G:A	1.26113e-09	-2.3002e-10	-1.10792
18693266	chr3:18693266:T:C	1.19032e-09	-2.3002e-10	-1.1657
18693359	chr3:18693359:A:C	3.21337e-09	-2.3002e-10	-0.172602
18693738	chr3:18693738:C:G	1.50196e-09	-0.933151	-3.63989e-10
18693835	chr3:18693835:G:T	9.89688e-10	-2.3002e-10	-1.35029
18694318	chr3:18694318:C:G	7.87888e-10	-0.753442	-0.82488
18694359	chr3:18694359:G:A	5.10925e-10	-0.934107	-1.07735
18694626	chr3:18694626:T:G	1.03328e-09	-2.3002e-10	-1.30719
18694729	chr3:18694729:T:A	4.52824e-10	-1.08329	-1.04889
18695070	chr3:18695070:A:G	4.83737e-10	-0.978645	-1.08749
18695152	chr3:18695152:G:T	4.26654e-10	-1.10405	-1.08766
18695283	chr3:18695283:T:G	9.71196e-10	-2.3002e-10	-1.36915
18695358	chr3:18695358:CAG:C	3.18361e-09	-2.3002e-10	-0.181908
18695493	chr3:18695493:A:G	1.8467e-09	-0.726522	-3.63989e-10
18695825	chr3:18695825:A:G	2.76727e-08	2.07385	-0.0933307
18696104	chr3:18696104:A:T	2.8013e-09	-2.3002e-10	-0.309841
18696150	chr3:18696150:T:C	3.2119e-09	-2.3002e-10	-0.173062
18696294	chr3:18696294:A:T	4.80713e-10	-0.962183	-1.11023
18696304	chr3:18696304:A:G	3.06284e-10	-1.25552	-1.26765
18696352	chr3:18696352:C:A	8.9909e-10	-0.42386	-1.02244
18696494	chr3:18696494:A:G	1.4394e-09	-2.3002e-10	-0.975695
18696525	chr3:18696525:A:T	4.96931e-10	-0.955798	-1.08343
18696541	chr3:18696541:T:C	1.98853e-10	-1.70479	-1.25032
18696861	chr3:18696861:G:A	1.17831e-09	-2.3002e-10	-1.17584
18696902	chr3:18696902:G:A	1.57432e-09	-2.3002e-10	-0.886099
18696917	chr3:18696917:G:T	2.31456e-10	-1.59384	-1.20944
18696986	chr3:18696986:A:G	9.77004e-10	-2.3002e-10	-1.36319
18697138	chr3:18697138:C:T	4.89323e-10	-0.96671	-1.08795
18697340	chr3:18697340:T:C	1.03388e-09	-2.3002e-10	-1.30661
18697402	chr3:18697402:A:G	3.2102e-09	-2.3002e-10	-0.173589
18697448	chr3:18697448:G:A	3.12954e-10	-1.32845	-1.17318
18697457	chr3:18697457:T:C	2.21278e-09	-2.3002e-10	-0.545674
18697671	chr3:18697671:T:C	1.88237e-09	-2.3002e-10	-0.707392
18698752	chr3:18698752:C:T	2.87584e-09	-2.3002e-10	-0.283578
18699338	chr3:18699338:G:A	4.65125e-10	-1.01886	-1.08651
18699701	chr3:18699701:C:G	4.7817e-10	-0.985824	-1.09189
18699735	chr3:18699735:C:A	1.16437e-09	-2.3002e-10	-1.18774
18699743	chr3:18699743:C:G	1.3001e-09	-2.3002e-10	-1.07748
18699987	chr3:18699987:C:T	4.93198e-10	-0.959295	-1.08747
18700242	chr3:18700242:G:A	3.26253e-09	-2.3002e-10	-0.157419
18700278	chr3:18700278:A:T	4.7468e-10	-0.983877	-1.10116
18700310	chr3:18700310:A:G	1.54426e-08	2.14292	-0.745714
18700473	chr3:18700473:T:C	2.28625e-09	-2.3002e-10	-0.513011
18700614	chr3:18700614:G:A	3.20419e-10	-1.35878	-1.11927
18700778	chr3:18700778:G:C	2.55177e-10	-1.43196	-1.27377
18700902	chr3:18700902:A:G	6.36446e-10	-1.79178	-3.63989e-10
18701091	chr3:18701091:T:C	5.60903e-10	-1.91813	-3.63989e-10
18701217	chr3:18701217:G:A	1.19877e-09	-2.3002e-10	-1.15863
18701910	chr3:18701910:T:C	4.35472e-10	-1.0921	-1.07915
18702069	chr3:18702069:G:A	3.61977e-10	-1.02244	-1.33366
18702184	chr3:18702184:C:T	7.26918e-10	-1.65887	-3.63989e-10
18702544	chr3:18702544:C:T	3.53342e-09	-2.3002e-10	-0.0776562
18702551	chr3:18702551:C:T	4.58499e-10	-1.00987	-1.10985
18702693	chr3:18702693:G:A	7.45738e-10	-0.262116	-1.37119
18702699	chr3:18702699:G:A	1.02621e-08	2.31165	-1.32311
18702804	chr3:18702804:T:G	3.0681e-09	-2.3002e-10	-0.218866
18703007	chr3:18703007:G:A	2.28142e-09	-2.3002e-10	-0.515125
18703405	chr3:18703405:G:A	4.74629e-10	-0.992009	-1.09314
18703576	chr3:18703576:T:A	3.7285e-10	-0.95759	-1.36891
18703634	chr3:18703634:G:A	2.28142e-09	-2.3002e-10	-0.515125
18703766	chr3:18703766:T:G	1.44114e-09	-2.3002e-10	-0.974486
18704477	chr3:18704477:A:G	7.07227e-10	-0.318344	-1.36798
18704513	chr3:18704513:TATTAA:T	3.04187e-09	0.702703	-0.930156
18704569	chr3:18704569:A:G	1.33106e-09	-2.3002e-10	-1.05395
18704716	chr3:18704716:G:A	1.32807e-09	-2.3002e-10	-1.0562
18705111	chr3:18705111:C:T	7.44248e-10	-0.26537	-1.36993
18705174	chr3:18705174:A:G	4.78253e-10	-0.976375	-1.10116
18705487	chr3:18705487:C:T	5.61336e-10	-1.91736	-3.63989e-10
18705617	chr3:18705617:G:A	4.31887e-10	-1.09515	-1.08436
18705917	chr3:18705917:T:C	4.52593e-10	-1.06854	-1.06415
18706037	chr3:18706037:G:A	7.90855e-10	-1.57456	-3.63989e-10
18706250	chr3:18706250:G:A	4.16985e-10	-1.11732	-1.09731
18706307	chr3:18706307:C:G	2.07445e-09	-2.3002e-10	-0.610226
18706493	chr3:18706493:G:A	1.04398e-09	-2.3002e-10	-1.29689
18706534	chr3:18706534:T:A	4.39567e-10	-1.07131	-1.09057
18706814	chr3:18706814:A:C	4.32542e-10	-1.0957	-1.0823
18706825	chr3:18706825:G:A	4.50542e-10	-1.05143	-1.0858
18706902	chr3:18706902:C:G	5.84423e-10	-0.7479	-1.12915
18707386	chr3:18707386:G:T	4.28622e-10	-1.088	-1.0991
18707704	chr3:18707704:TATGA:T	9.63369e-10	-1.37724	-3.63989e-10
18707889	chr3:18707889:G:A	9.69068e-10	-2.3002e-10	-1.37134
18708233	chr3:18708233:T:G	1.22111e-09	-1.14016	-3.63989e-10
18708283	chr3:18708283:T:C	4.75608e-10	-1.0893	-0.993787
18708354	chr3:18708354:T:C	6.94759e-10	-0.345221	-1.35889
18708467	chr3:18708467:G:T	2.28199e-09	-2.3002e-10	-0.514876
18708548	chr3:18708548:C:G	4.40156e-10	-0.799893	-1.36066
18708574	chr3:18708574:T:C	4.49094e-10	-1.05862	-1.08183
18708643	chr3:18708643:A:G	1.05214e-09	-2.3002e-10	-1.28909
18708755	chr3:18708755:T:C	4.5813e-10	-1.05612	-1.0644
18708849	chr3:18708849:C:T	1.66377e-08	2.30198	-0.830229
18708855	chr3:18708855:T:G	1.00905e-09	-2.3002e-10	-1.33091
18708894	chr3:18708894:G:A	1.28432e-09	-2.3002e-10	-1.0897
18709029	chr3:18709029:C:G	4.22658e-10	-1.1231	-1.07802
18709199	chr3:18709199:G:A	1.05949e-09	-2.3002e-10	-1.28214
18709230	chr3:18709230:G:A	4.54001e-10	-1.10107	-1.02851
18709424	chr3:18709424:G:A	6.39251e-09	-2.3002e-10	0.515203
18709581	chr3:18709581:G:A	4.09079e-10	-1.16577	-1.068
18709655	chr3:18709655:TC:T	5.60605e-10	-1.91866	-3.63989e-10
18710119	chr3:18710119:G:A	6.90937e-09	1.95657	-1.36362
18710143	chr3:18710143:C:A	6.71619e-10	-1.73799	-3.63989e-10
18710991	chr3:18710991:T:C	5.95633e-10	-0.490354	-1.3677
18711233	chr3:18711233:A:G	1.89528e-10	-1.6728	-1.33034
18711277	chr3:18711277:T:C	1.57019e-09	-2.3002e-10	-0.888724
18711419	chr3:18711419:C:A	6.05805e-10	-0.899248	-0.941874
18711431	chr3:18711431:C:T	8.09418e-09	2.11058	-1.35936
18711588	chr3:18711588:G:A	8.08193e-09	2.10871	-1.359
18711915	chr3:18711915:A:G	2.99844e-09	-2.3002e-10	-0.241831
18711922	chr3:18711922:C:A	2.60768e-10	-1.38802	-1.29603
18711954	chr3:18711954:G:A	8.83938e-09	2.19788	-1.35859
18711984	chr3:18711984:C:G	1.1178e-08	2.43768	-1.36365
18712388	chr3:18712388:TG:T	1.22355e-08	2.52275	-1.35833
18712550	chr3:18712550:T:TTCTTTTTGTGAGGGA	1.06448e-08	2.38971	-1.36457
18712756	chr3:18712756:A:G	1.22061e-09	-2.3002e-10	-1.14057
18713205	chr3:18713205:C:A	2.61383e-10	-1.40612	-1.27557
18713853	chr3:18713853:C:T	1.12322e-08	2.44607	-1.36721
18713856	chr3:18713856:T:A	9.21061e-09	2.2482	-1.36776
18713874	chr3:18713874:T:A	1.24328e-08	2.55006	-1.36965
18714216	chr3:18714216:A:G	3.82618e-08	2.30453	-3.63989e-10
18714222	chr3:18714222:A:G	6.62374e-09	-2.3002e-10	0.550737
18714230	chr3:18714230:T:G	5.92287e-10	-0.83698	-1.02671
18714701	chr3:18714701:C:A	3.9468e-09	-2.3002e-10	0.0329809
18714738	chr3:18714738:G:A	8.07525e-09	2.11268	-1.3638
18715239	chr3:18715239:G:A	7.7589e-09	2.0756	-1.36669
18715250	chr3:18715250:G:A	7.83483e-09	2.08298	-1.36433
18715375	chr3:18715375:G:A	4.81832e-10	-0.896257	-1.17383
18716001	chr3:18716001:A:C	1.16612e-09	-0.593692	-0.592551
18716020	chr3:18716020:C:G	8.47535e-09	2.16195	-1.36471
18716191	chr3:18716191:T:A	7.92685e-09	2.09458	-1.36425
18716283	chr3:18716283:T:G	1.5825e-09	-2.3002e-10	-0.880919
18716606	chr3:18716606:A:G	3.27187e-09	-0.912152	0.757592
18716711	chr3:18716711:A:G	8.11124e-09	2.11617	-1.36285
18716746	chr3:18716746:C:T	6.58424e-10	-1.75783	-3.63989e-10
18716927	chr3:18716927:A:G	8.03079e-09	2.11271	-1.36935
18717009	chr3:18717009:A:T	2.61561e-10	-1.49815	-1.18286
18717154	chr3:18717154:C:T	8.22636e-09	2.13384	-1.36642
18717721	chr3:18717721:A:C	7.92654e-09	2.09613	-1.36584
18717797	chr3:18717797:T:C	2.99146e-09	-0.961457	0.717294
18717938	chr3:18717938:G:A	8.48983e-09	2.16604	-1.36709
18718222	chr3:18718222:C:T	1.11498e-08	2.43719	-1.36569
18718321	chr3:18718321:C:T	6.05562e-10	-0.700781	-1.14074
18718347	chr3:18718347:AAG:A	2.95258e-10	-1.63529	-0.924535
18718528	chr3:18718528:A:G	7.3775e-09	2.0276	-1.36909
18718602	chr3:18718602:T:C	7.73574e-09	2.0745	-1.36857
18718624	chr3:18718624:A:G	8.39175e-09	2.15422	-1.36689
18718681	chr3:18718681:AG:A	1.0645e-08	2.39132	-1.36615
18718752	chr3:18718752:A:G	8.17925e-09	2.12593	-1.36426
18718942	chr3:18718942:C:T	7.78943e-09	2.07669	-1.36385
18718957	chr3:18718957:T:A	7.798e-09	2.07757	-1.36362
18719412	chr3:18719412:G:T	1.24733e-09	-2.3002e-10	-1.11892
18719554	chr3:18719554:T:C	5.60902e-10	-1.91813	-3.63989e-10
18719697	chr3:18719697:C:T	1.06351e-08	2.39329	-1.36906
18719754	chr3:18719754:GC:G	1.22008e-09	-1.14101	-3.63989e-10
18719845	chr3:18719845:G:A	1.52576e-09	-2.3002e-10	-0.917432
18719852	chr3:18719852:T:C	6.66815e-09	-2.3002e-10	0.557419
18719997	chr3:18719997:G:A	1.99688e-10	-1.84654	-1.10438
18720062	chr3:18720062:C:A	1.28583e-09	-2.3002e-10	-1.08852
18720259	chr3:18720259:T:C	1.56484e-09	-2.3002e-10	-0.892142
18720297	chr3:18720297:A:G	1.20547e-09	-2.3002e-10	-1.15306
18720621	chr3:18720621:C:T	1.12446e-08	2.42731	-1.34735
18720689	chr3:18720689:A:G	1.25181e-09	-2.3002e-10	-1.11533
18720935	chr3:18720935:C:T	1.44065e-09	-2.3002e-10	-0.974831
18721068	chr3:18721068:A:G	1.02576e-09	-2.3002e-10	-1.31449
18721075	chr3:18721075:A:G	8.56771e-09	2.1505	-1.34243
18721264	chr3:18721264:G:A	2.10475e-10	-1.63544	-1.26288
18721440	chr3:18721440:G:A	9.13482e-09	2.21635	-1.34418
18721753	chr3:18721753:T:C	9.94768e-10	-2.3002e-10	-1.34517
18721838	chr3:18721838:T:C	8.6964e-09	2.16783	-1.34484
18722148	chr3:18722148:T:C	6.18502e-10	-1.21137	-0.609006
18722634	chr3:18722634:A:C	6.2405e-09	-2.3002e-10	0.491137
18722782	chr3:18722782:C:T	1.01955e-08	2.32736	-1.34533
18722783	chr3:18722783:A:G	8.76295e-09	2.16606	-1.33545
18722812	chr3:18722812:T:C	8.51766e-08	4.3407	-1.2359
18723055	chr3:18723055:C:G	3.12542e-10	-1.21029	-1.29265
18723221	chr3:18723221:T:A	8.70661e-09	2.15933	-1.33517
18723223	chr3:18723223:T:C	2.86208e-09	-2.3002e-10	-0.288376
18723425	chr3:18723425:C:T	3.31142e-10	-1.16947	-1.27566
18723438	chr3:18723438:TG:T	7.29792e-10	-0.681055	-0.973864
18723468	chr3:18723468:C:A	1.13489e-08	1.34629	-0.25709
18723537	chr3:18723537:A:G	2.47847e-10	-1.43396	-1.30091
18723811	chr3:18723811:T:C	1.24622e-08	1.35999	-0.177206
18723838	chr3:18723838:C:A	1.07402e-08	1.29285	-0.258784
18724013	chr3:18724013:T:A	9.18624e-09	1.31424	-0.436461
18724048	chr3:18724048:G:A	1.12793e-09	-2.3002e-10	-1.21954
18724202	chr3:18724202:G:A	1.78569e-09	-2.3002e-10	-0.76012
18724486	chr3:18724486:T:C	1.05085e-08	1.42036	-0.408091
18724769	chr3:18724769:A:G	4.79107e-09	-2.3002e-10	0.22683
18724777	chr3:18724777:G:A	9.6795e-10	-0.622304	-0.750195
18724795	chr3:18724795:C:A	9.75594e-10	-2.3002e-10	-1.36463
18724905	chr3:18724905:A:G	1.02441e-08	1.39796	-0.411181
18725326	chr3:18725326:A:G	1.20522e-08	1.59686	-0.447539
18725331	chr3:18725331:A:G	4.32541e-09	-2.3002e-10	0.124584
18725564	chr3:18725564:C:T	9.92133e-09	1.35578	-0.401015
18725782	chr3:18725782:G:C	1.20391e-08	1.59578	-0.447539
18725850	chr3:18725850:TGGTCAAGGTCCCTATAATGA:T	4.98699e-09	-2.3002e-10	0.266909
18725876	chr3:18725876:C:T	1.07992e-08	1.37786	-0.338305
18726087	chr3:18726087:G:A	1.16323e-08	1.53333	-0.419471
18726088	chr3:18726088:C:G	1.18004e-08	1.55044	-0.422231
18726643	chr3:18726643:T:C	1.19182e-09	-2.3002e-10	-1.16444
18726945	chr3:18726945:C:T	1.97864e-08	-2.3002e-10	1.64507
18727118	chr3:18727118:T:A	3.87113e-10	-1.051	-1.23796
18727359	chr3:18727359:T:C	3.40396e-08	2.60551	-0.417906
18727401	chr3:18727401:A:G	3.77161e-10	-1.2643	-1.05071
18727679	chr3:18727679:C:A	2.91669e-08	1.88932	0.143793
18728140	chr3:18728140:G:C	1.23744e-09	-2.3002e-10	-1.12688
18728168	chr3:18728168:G:A	1.92848e-08	-2.3002e-10	1.61939
18728464	chr3:18728464:G:T	9.81767e-10	-1.2704	-0.0879205
18728915	chr3:18728915:G:C	1.29906e-08	1.67184	-0.447539
18729087	chr3:18729087:C:G	1.17556e-08	1.52121	-0.396798
18729093	chr3:18729093:A:T	1.15145e-08	1.50172	-0.398037
18729302	chr3:18729302:G:T	1.10348e-08	1.43874	-0.377611
18729579	chr3:18729579:C:G	1.87372e-09	-2.3002e-10	-0.711998
18729787	chr3:18729787:A:G	1.29314e-09	-2.3002e-10	-1.08285
18729818	chr3:18729818:C:T	1.30411e-08	1.72039	-0.492207
18729868	chr3:18729868:A:G	7.47503e-10	-0.722859	-0.908082
18730452	chr3:18730452:T:C	1.17488e-08	1.52173	-0.3979
18730599	chr3:18730599:A:T	5.07264e-10	-0.823139	-1.19551
18730766	chr3:18730766:C:T	2.58185e-10	-1.41191	-1.28209
18731903	chr3:18731903:A:G	2.1496e-08	2.37738	-0.649437
18732140	chr3:18732140:C:G	9.79793e-10	-2.3002e-10	-1.36034
18732163	chr3:18732163:T:C	1.04866e-09	-0.416593	-0.87582
18732274	chr3:18732274:T:C	9.88786e-10	-2.3002e-10	-1.3512
18732336	chr3:18732336:T:C	9.19692e-09	1.84917	-0.970223
18732794	chr3:18732794:C:T	9.82735e-10	-0.631113	-0.726226
18732865	chr3:18732865:G:T	8.31542e-09	-2.3002e-10	0.778188
18732867	chr3:18732867:TG:T	1.96109e-08	2.16315	-0.526987
18732883	chr3:18732883:T:G	1.09155e-08	1.64098	-0.590727
18733891	chr3:18733891:G:T	8.53865e-10	-0.731214	-0.766692
18733894	chr3:18733894:G:T	1.43515e-09	-2.3002e-10	-0.978654
18734076	chr3:18734076:T:C	3.98624e-09	-2.3002e-10	0.0429258
18734105	chr3:18734105:G:T	1.4293e-09	-2.3002e-10	-0.982738
18734570	chr3:18734570:G:A	4.00474e-08	3.7212	-1.37106
18734594	chr3:18734594:C:G	9.97777e-09	1.47614	-0.515707
18735587	chr3:18735587:C:T	8.1699e-10	-0.240382	-1.30167
18735613	chr3:18735613:C:T	9.33031e-10	-0.65899	-0.75025
18735722	chr3:18735722:T:C	4.80536e-08	3.83377	-1.30138
18736086	chr3:18736086:G:T	1.398e-09	-2.3002e-10	-1.00488
18736134	chr3:18736134:G:A	1.25636e-09	-2.3002e-10	-1.1117
18736135	chr3:18736135:C:A	1.25265e-09	-2.3002e-10	-1.11467
18736344	chr3:18736344:A:G	1.30088e-09	-0.679575	-0.39731
18736399	chr3:18736399:T:G	8.32322e-09	1.74766	-0.96853
18736820	chr3:18736820:T:TTAG	1.4075e-09	-2.3002e-10	-0.998105
18737557	chr3:18737557:A:T	1.1233e-08	1.61408	-0.535155
18737802	chr3:18737802:T:C	8.19257e-10	-0.491109	-1.04817
18737987	chr3:18737987:C:T	4.98502e-08	3.93945	-1.37035
18738008	chr3:18738008:G:A	8.80554e-10	-0.754932	-0.712196
18738451	chr3:18738451:T:G	1.54037e-09	-2.3002e-10	-0.9079
18738656	chr3:18738656:C:T	5.65359e-10	-1.91022	-3.63989e-10
18738820	chr3:18738820:G:A	1.60122e-09	-2.3002e-10	-0.86916
18738832	chr3:18738832:G:A	9.93316e-10	-1.34663	-3.63989e-10
18739046	chr3:18739046:T:A	9.04859e-09	1.39784	-0.535151
18739089	chr3:18739089:A:C	3.983e-09	-2.3002e-10	0.042113
18740278	chr3:18740278:A:G	2.62693e-08	3.29152	-1.36305
18740481	chr3:18740481:T:G	4.36258e-10	-0.821568	-1.34788
18740606	chr3:18740606:T:C	9.54e-10	-0.605496	-0.781519
18741605	chr3:18741605:G:A	4.94878e-08	3.93247	-1.37067
18741781	chr3:18741781:A:G	9.46551e-10	-0.633285	-0.761569
18741847	chr3:18741847:T:G	1.07706e-09	-2.3002e-10	-1.26569
18741881	chr3:18741881:C:T	9.20731e-10	-1.56395	0.141437
18741917	chr3:18741917:A:G	1.66514e-09	-2.3002e-10	-0.830014
18741928	chr3:18741928:A:C	9.69064e-10	-2.3002e-10	-1.37135
18741984	chr3:18741984:T:C	1.19333e-09	-0.845379	-0.317793
18742388	chr3:18742388:ATTTTCGCCTG:A	5.67681e-10	-1.90612	-3.63989e-10
18742719	chr3:18742719:G:T	9.82646e-10	-2.3002e-10	-1.35743
18742837	chr3:18742837:T:C	9.1197e-10	-0.628535	-0.803537
18742931	chr3:18742931:A:G	1.53662e-10	-1.86139	-1.35153
18743077	chr3:18743077:G:A	2.91359e-08	3.39411	-1.36206
18743580	chr3:18743580:G:T	2.40679e-09	-0.461628	-3.63989e-10
18743595	chr3:18743595:C:T	2.87052e-08	3.38161	-1.36445
18743615	chr3:18743615:C:T	2.55193e-09	-2.3002e-10	-0.403072
18743795	chr3:18743795:T:C	3.00913e-08	3.42685	-1.36253
18744093	chr3:18744093:G:C	4.71643e-08	3.83208	-1.31836
18744316	chr3:18744316:G:A	1.03917e-09	-2.3002e-10	-1.3015
18744558	chr3:18744558:A:T	1.15618e-09	-0.697308	-0.49749
18744712	chr3:18744712:T:C	1.95608e-09	-2.3002e-10	-0.668982
18744753	chr3:18744753:G:A	1.05751e-09	-2.3002e-10	-1.28401
18745699	chr3:18745699:T:A	9.85772e-10	-0.543995	-0.810258
18745764	chr3:18745764:A:G	6.91277e-08	4.25284	-1.3568
18746038	chr3:18746038:T:G	1.38558e-09	-0.639986	-0.373819
18746111	chr3:18746111:C:T	2.17441e-09	-2.3002e-10	-0.563166
18746451	chr3:18746451:A:T	9.1791e-10	-0.0956677	-1.32991
18746480	chr3:18746480:A:G	9.69203e-10	-2.3002e-10	-1.37121
18746548	chr3:18746548:A:G	6.97002e-10	-0.365687	-1.3352
18746575	chr3:18746575:G:T	5.26108e-08	3.99285	-1.36986
18746631	chr3:18746631:T:C	2.96932e-08	3.41654	-1.36554
18746774	chr3:18746774:A:AGT	5.75778e-10	-0.723875	-1.16808
18747712	chr3:18747712:G:C	1.33331e-09	-2.3002e-10	-1.05226
18747747	chr3:18747747:G:GCCTTC	6.8191e-10	-1.72278	-3.63989e-10
18747767	chr3:18747767:G:A	1.3076e-09	-2.3002e-10	-1.07173
18748143	chr3:18748143:G:A	2.61592e-09	-2.3002e-10	-0.378308
18748718	chr3:18748718:G:T	8.1907e-10	-0.712006	-0.827503
18748754	chr3:18748754:T:C	1.07838e-09	-2.3002e-10	-1.26447
18748778	chr3:18748778:A:G	1.61497e-10	-1.86105	-1.30215
18748792	chr3:18748792:A:AC	1.52843e-08	2.09628	-0.709377
18749267	chr3:18749267:A:G	6.71866e-08	4.22848	-1.36093
18749314	chr3:18749314:G:A	9.69059e-10	-2.3002e-10	-1.37135
18749579	chr3:18749579:A:T	1.94147e-10	-1.79485	-1.18421
18749611	chr3:18749611:G:A	4.23646e-08	3.75203	-1.34564
18749856	chr3:18749856:T:C	1.36507e-09	-0.554241	-0.474476
18750216	chr3:18750216:C:T	1.07725e-08	2.08559	-1.04852
18750512	chr3:18750512:CT:C	9.29663e-08	4.5537	-1.36139
18751359	chr3:18751359:A:T	1.63042e-09	-2.3002e-10	-0.851087
18751502	chr3:18751502:T:C	4.3197e-08	3.78139	-1.35554
18751848	chr3:18751848:T:C	2.16453e-09	-0.580496	0.0127735
18751866	chr3:18751866:T:C	7.56935e-08	4.34913	-1.36236
18752347	chr3:18752347:G:A	2.51898e-09	-2.3002e-10	-0.416069
18752504	chr3:18752504:T:A	1.04749e-09	-2.3002e-10	-1.29353
18752585	chr3:18752585:C:T	1.14077e-09	-1.20822	-3.63989e-10
18752586	chr3:18752586:A:G	7.49893e-10	-0.774663	-0.853085
18752821	chr3:18752821:A:ATTTC	1.4366e-09	-0.53601	-0.441638
18752903	chr3:18752903:C:T	1.06862e-09	-2.3002e-10	-1.27356
18752932	chr3:18752932:A:G	8.27379e-08	4.43689	-1.36113
18753082	chr3:18753082:T:TC	1.07106e-09	-2.3002e-10	-1.27127
18753847	chr3:18753847:C:T	2.40569e-10	-1.7709	-0.993767
18754026	chr3:18754026:G:A	1.27725e-09	-0.526726	-0.568492
18754789	chr3:18754789:T:C	1.08305e-09	-0.720239	-0.539908
18754868	chr3:18754868:T:C	7.69195e-08	4.36229	-1.35945
18755071	chr3:18755071:G:C	1.26829e-08	1.7487	-0.548372
18755332	chr3:18755332:G:A	1.54957e-08	1.99842	-0.597775
18755530	chr3:18755530:A:G	3.6197e-08	3.5882	-1.33915
18755552	chr3:18755552:T:C	3.6267e-08	3.58934	-1.33836
18755773	chr3:18755773:C:T	1.15365e-09	-2.3002e-10	-1.19699
18755918	chr3:18755918:T:C	1.01978e-09	-0.772757	-0.547579
18755927	chr3:18755927:G:A	5.66708e-10	-1.90784	-3.63989e-10
18756004	chr3:18756004:T:A	1.68297e-09	-2.3002e-10	-0.819362
18756081	chr3:18756081:T:C	1.85932e-09	-2.3002e-10	-0.719714
18756248	chr3:18756248:C:T	6.58931e-08	4.19806	-1.34995
18756465	chr3:18756465:T:C	3.33447e-08	3.50665	-1.33968
18756935	chr3:18756935:T:G	6.30242e-08	4.15746	-1.35387
18756947	chr3:18756947:A:G	1.00533e-09	-2.3002e-10	-1.33461
18756952	chr3:18756952:C:T	6.27804e-08	4.1544	-1.35468
18757163	chr3:18757163:T:G	6.31799e-10	-0.451607	-1.3475
18757356	chr3:18757356:T:C	6.43255e-08	4.17687	-1.35284
18757540	chr3:18757540:A:G	1.15687e-09	-0.672637	-0.521565
18758024	chr3:18758024:G:A	6.61254e-08	4.20767	-1.35604
18758069	chr3:18758069:GAT:G	2.15931e-10	-1.69044	-1.18228
18758386	chr3:18758386:C:T	1.70097e-08	2.34497	-0.851109
18758455	chr3:18758455:C:T	5.61222e-08	4.05702	-1.36941
18758554	chr3:18758554:C:T	6.46966e-08	4.18464	-1.35486
18758719	chr3:18758719:A:G	8.15583e-10	-1.43175	-0.112029
18759562	chr3:18759562:G:A	7.3883e-08	4.16023	-1.19767
18759758	chr3:18759758:G:A	1.26743e-09	-0.573466	-0.529463
18759794	chr3:18759794:G:A	1.04805e-09	-2.3002e-10	-1.293
18759806	chr3:18759806:T:G	1.01254e-09	-2.3002e-10	-1.32746
18759910	chr3:18759910:G:A	1.24712e-09	-0.59429	-0.524796
18759911	chr3:18759911:A:G	1.23368e-09	-0.608451	-0.521471
18760021	chr3:18760021:A:G	1.21415e-09	-0.605195	-0.540686
18760048	chr3:18760048:T:C	2.12986e-10	-1.88109	-1.00536
18760329	chr3:18760329:C:A	1.56126e-09	-1.22158	0.327144
18760365	chr3:18760365:C:T	1.02369e-09	-2.3002e-10	-1.31651
18760386	chr3:18760386:A:G	2.59976e-09	-2.3002e-10	-0.384505
18761171	chr3:18761171:A:G	1.15164e-09	-0.716008	-0.482728
18761292	chr3:18761292:A:AAC	4.01867e-10	-1.88545	-0.366104
18761296	chr3:18761296:T:C	4.1376e-09	0.0801933	-3.63989e-10
18761297	chr3:18761297:ATAT:A	1.37736e-09	-1.42222	0.40247
18761299	chr3:18761299:AT:A	1.07676e-09	-2.3002e-10	-1.26597
18761695	chr3:18761695:C:T	1.16103e-09	-0.693577	-0.497041
18762059	chr3:18762059:G:A	1.30037e-09	-0.617565	-0.45971
18762237	chr3:18762237:T:C	1.0642e-09	-0.0252831	-1.25242
18762304	chr3:18762304:T:C	7.21787e-09	-2.3002e-10	0.636636
18762397	chr3:18762397:A:T	7.24801e-09	-2.3002e-10	0.640804
18762408	chr3:18762408:A:T	1.19902e-09	-0.654222	-0.5042
18762471	chr3:18762471:C:T	1.24001e-09	-0.61901	-0.505797
18762533	chr3:18762533:A:C	1.98762e-10	-1.6499	-1.30567
18762549	chr3:18762549:C:T	1.21873e-09	-0.635767	-0.506347
18762701	chr3:18762701:C:T	1.78304e-09	-2.3002e-10	-0.761604
18762853	chr3:18762853:T:TCAC	1.00386e-09	-0.68916	-0.646915
18763163	chr3:18763163:G:A	1.08117e-09	-0.681796	-0.580085
18763329	chr3:18763329:C:T	9.99908e-09	1.70929	-0.746717
18763498	chr3:18763498:T:C	1.49142e-09	-2.3002e-10	-0.940195
18763674	chr3:18763674:A:G	7.34549e-09	-2.3002e-10	0.654164
18763719	chr3:18763719:T:C	7.39557e-09	1.20151	-0.540553
18764607	chr3:18764607:T:A	5.99737e-08	-2.3002e-10	2.75398
18764615	chr3:18764615:G:C	2.56714e-09	0.942321	-1.33945
18764652	chr3:18764652:C:T	1.18853e-09	-0.659497	-0.50771
18764737	chr3:18764737:T:A	1.1547e-09	-0.668296	-0.527786
18764784	chr3:18764784:G:A	1.17494e-09	-0.6639	-0.514805
18765036	chr3:18765036:T:C	1.83922e-09	-2.3002e-10	-0.730582
18765089	chr3:18765089:C:A	2.05345e-10	-1.58258	-1.3404
18765139	chr3:18765139:A:T	1.27222e-09	-0.611024	-0.488137
18765345	chr3:18765345:A:G	2.11147e-10	-1.69232	-1.2028
18765867	chr3:18765867:A:G	1.00347e-09	-2.3002e-10	-1.33646
18766492	chr3:18766492:T:G	6.33042e-09	-2.3002e-10	0.505443
18766495	chr3:18766495:T:C	8.11012e-10	-0.360614	-1.18878
18766695	chr3:18766695:G:T	1.19587e-09	-2.3002e-10	-1.16105
18766977	chr3:18766977:C:G	1.36023e-08	1.95694	-0.686623
18767396	chr3:18767396:G:A	1.61866e-10	-1.8497	-1.31121
18767549	chr3:18767549:A:G	2.05308e-10	-1.91171	-1.01146
18767689	chr3:18767689:C:T	1.71448e-10	-1.7452	-1.3582
18767740	chr3:18767740:A:T	1.61503e-09	-0.549317	-0.311255
18767911	chr3:18767911:CAG:C	1.7822e-09	-0.493729	-0.268346
18768044	chr3:18768044:G:A	9.28036e-10	-0.850329	-0.564279
18768052	chr3:18768052:C:T	1.64217e-09	-0.541331	-0.302574
18768309	chr3:18768309:T:A	1.67677e-09	-0.522717	-0.300338
18768310	chr3:18768310:G:T	2.35661e-08	2.6707	-0.850812
18768642	chr3:18768642:G:GCA	6.7886e-10	-1.72726	-3.63989e-10
18768708	chr3:18768708:G:A	5.09901e-10	-0.937982	-1.07548
18768753	chr3:18768753:T:C	2.55662e-09	-0.592801	0.191563
18769284	chr3:18769284:AG:A	1.21517e-09	-0.765278	-0.379759
18769432	chr3:18769432:T:C	3.07951e-09	-0.491696	0.276544
18769671	chr3:18769671:T:C	1.58956e-10	-1.85839	-1.32066
18769774	chr3:18769774:C:T	3.07989e-09	-0.487422	0.272394
18770580	chr3:18770580:A:G	1.59783e-10	-1.86066	-1.3132
18770914	chr3:18770914:G:A	1.79502e-10	-1.91688	-1.14061
18771008	chr3:18771008:C:T	1.48235e-09	-2.3002e-10	-0.946294
18771128	chr3:18771128:A:T	2.92033e-09	-0.519777	0.25155
18771350	chr3:18771350:CAATCCTAAGGGCACATAAAGATT:C	3.00619e-09	-0.452009	0.212758
18771487	chr3:18771487:C:G	4.01663e-10	-0.888542	-1.36352
18771619	chr3:18771619:A:G	7.87138e-09	-2.3002e-10	0.72331
18772080	chr3:18772080:G:A	3.03056e-09	-0.493093	0.261916
18772582	chr3:18772582:T:C	3.3708e-09	-2.3002e-10	-0.124773
18772934	chr3:18772934:T:C	3.05141e-09	-0.509489	0.285169
18772967	chr3:18772967:A:C	2.94282e-09	-0.515291	0.254737
18773039	chr3:18773039:T:C	3.11802e-09	-0.515435	0.312709
18773040	chr3:18773040:G:A	7.23577e-10	-1.88188	0.218411
18773089	chr3:18773089:A:G	2.27029e-10	-1.7968	-1.02581
18773126	chr3:18773126:A:G	3.84181e-09	1.12168	-1.11566
18773597	chr3:18773597:A:G	2.8338e-09	-0.534663	0.236359
18773600	chr3:18773600:A:T	2.90784e-09	-0.524987	0.252473
18773624	chr3:18773624:C:A	1.60012e-10	-1.88408	-1.28835
18773696	chr3:18773696:A:C	3.12434e-09	-0.513335	0.312636
18773822	chr3:18773822:A:G	1.92913e-09	-2.3002e-10	-0.682852
18774333	chr3:18774333:A:G	5.62208e-10	-1.91581	-3.63989e-10
18774426	chr3:18774426:G:A	1.3777e-09	-1.18763	0.168126
18774634	chr3:18774634:A:G	8.23851e-10	-1.20485	-0.328837
18775355	chr3:18775355:A:G	6.00835e-08	-0.157166	2.91298
18775415	chr3:18775415:G:A	2.15751e-09	-2.3002e-10	-0.57097
18776151	chr3:18776151:A:G	7.66665e-09	-2.3002e-10	0.696956
18777118	chr3:18777118:C:T	2.55486e-09	-0.547111	0.145187
18777331	chr3:18777331:G:T	1.39595e-08	-2.3002e-10	1.29624
18778001	chr3:18778001:G:A	1.18128e-09	-2.3002e-10	-1.17333
18778055	chr3:18778055:A:G	1.29759e-09	-2.3002e-10	-1.07942
18778158	chr3:18778158:A:G	5.72465e-08	-2.3002e-10	2.70744
18778329	chr3:18778329:C:G	2.46244e-09	-0.562559	0.123787
18778341	chr3:18778341:A:C	2.57246e-09	-0.513679	0.11862
18778458	chr3:18778458:C:CA	2.39051e-09	-0.572103	0.103687
18778501	chr3:18778501:C:G	2.07917e-10	-1.6765	-1.23404
18778564	chr3:18778564:C:T	2.51302e-09	-0.559405	0.140969
18778663	chr3:18778663:C:T	8.89343e-10	-0.826271	-0.630925
18778674	chr3:18778674:C:T	2.43586e-09	-0.495011	0.0453864
18778786	chr3:18778786:A:G	2.38181e-09	-0.549776	0.0777136
18778802	chr3:18778802:G:A	2.4329e-09	-0.525862	0.0750244
18778808	chr3:18778808:T:C	2.5179e-09	-0.538936	0.122438
18778832	chr3:18778832:A:G	6.09087e-10	-1.83572	-3.63989e-10
18778913	chr3:18778913:C:T	1.34033e-09	-1.11811	0.071109
18779075	chr3:18779075:T:C	4.02014e-09	-2.3002e-10	0.0513944
18779089	chr3:18779089:A:G	4.10053e-10	-0.898748	-1.33264
18779143	chr3:18779143:T:C	2.46607e-09	-0.559338	0.122039
18779171	chr3:18779171:C:G	7.22267e-10	-0.468853	-1.19643
18779255	chr3:18779255:T:A	1.06175e-09	-2.3002e-10	-1.28001
18779564	chr3:18779564:A:G	2.39807e-09	-0.563688	0.0984293
18779581	chr3:18779581:C:T	2.41196e-09	-0.556347	0.0968624
18780145	chr3:18780145:C:T	2.57514e-09	-0.53703	0.143011
18780159	chr3:18780159:C:T	2.56689e-09	-0.546895	0.149668
18780201	chr3:18780201:C:T	2.6858e-09	-0.526221	0.174278
18780311	chr3:18780311:C:T	2.58162e-09	-0.500583	0.109075
18780541	chr3:18780541:GTATTA:G	5.59828e-08	-2.3002e-10	2.68512
18780676	chr3:18780676:T:C	1.44001e-09	0.23244	-1.20771
18780980	chr3:18780980:G:C	2.06604e-09	-2.3002e-10	-0.614292
18781241	chr3:18781241:C:T	1.96628e-09	-2.3002e-10	-0.663779
18781600	chr3:18781600:T:A	7.86159e-09	0.722066	-3.63989e-10
18781808	chr3:18781808:T:C	1.98243e-09	-2.3002e-10	-0.655598
18782806	chr3:18782806:A:G	1.31395e-09	-1.06992	0.00303319
18782829	chr3:18782829:C:T	1.79626e-10	-1.75566	-1.30114
18783123	chr3:18783123:A:G	1.6636e-08	2.14355	-0.671903
18783582	chr3:18783582:T:A	7.9965e-09	1.46991	-0.730834
18783890	chr3:18783890:T:C	1.09671e-08	-2.3002e-10	1.05498
18784177	chr3:18784177:T:A	7.5408e-09	1.45816	-0.777758
18784399	chr3:18784399:G:A	1.67015e-09	-2.3002e-10	-0.827008
18784449	chr3:18784449:G:A	5.82823e-10	-1.8798	-3.63989e-10
18784560	chr3:18784560:G:C	1.7532e-09	-2.3002e-10	-0.778482
18784825	chr3:18784825:G:C	6.47576e-10	-1.77444	-3.63989e-10
18784882	chr3:18784882:C:T	1.55754e-09	-2.3002e-10	-0.896818
18784986	chr3:18784986:A:C	3.21806e-09	-2.3002e-10	-0.171146
18785354	chr3:18785354:C:G	3.51139e-10	-1.23066	-1.15583
18785897	chr3:18785897:AG:A	3.34574e-10	-1.08201	-1.35281
18786199	chr3:18786199:C:G	8.2699e-09	-2.3002e-10	0.7727
18786297	chr3:18786297:T:A	2.9234e-09	-2.3002e-10	-0.267178
18786501	chr3:18786501:A:G	3.27277e-09	-1.15715	1.00287
18787070	chr3:18787070:A:G	9.70524e-10	-2.3002e-10	-1.36984
18787264	chr3:18787264:A:G	8.97401e-10	-1.44818	-3.63989e-10
18787278	chr3:18787278:A:G	8.68973e-10	-1.48037	-3.63989e-10
18787467	chr3:18787467:C:A	1.52518e-10	-1.91822	-1.30218
18787498	chr3:18787498:G:A	1.15067e-09	-2.3002e-10	-1.19958
18787672	chr3:18787672:C:T	6.41323e-10	-1.78415	-3.63989e-10
18787828	chr3:18787828:G:A	5.89093e-10	-1.86909	-3.63989e-10
18787841	chr3:18787841:G:A	9.78813e-10	-2.3002e-10	-1.36134
18789123	chr3:18789123:G:A	2.37871e-09	-2.3002e-10	-0.473365
18789643	chr3:18789643:G:A	2.72423e-10	-1.31058	-1.32975
18790208	chr3:18790208:C:G	9.69467e-10	-2.3002e-10	-1.37093
18790661	chr3:18790661:G:A	1.97017e-10	-1.90115	-1.06324
18790764	chr3:18790764:T:A	1.06294e-09	-2.3002e-10	-1.27889
18790827	chr3:18790827:G:C	1.67726e-10	-1.8657	-1.25965
18791045	chr3:18791045:A:G	6.93477e-10	-1.70596	-3.63989e-10
18791815	chr3:18791815:C:T	3.03083e-10	-1.30096	-1.23272
18792613	chr3:18792613:G:A	1.09377e-09	-2.3002e-10	-1.25029
18793180	chr3:18793180:G:A	2.29343e-09	-2.3002e-10	-0.509876
18793409	chr3:18793409:G:T	8.5258e-10	-1.49941	-3.63989e-10
18793473	chr3:18793473:T:C	1.19961e-09	-2.3002e-10	-1.15792
18793986	chr3:18793986:AC:A	8.67064e-10	-1.48257	-3.63989e-10
18794158	chr3:18794158:A:G	3.55995e-10	-1.00224	-1.37053
18794525	chr3:18794525:C:T	1.56452e-10	-1.89946	-1.29546
18794641	chr3:18794641:A:G	9.81064e-10	-2.3002e-10	-1.35904
18794738	chr3:18794738:T:TCACCAATGCCTGGCACGTAGTAGGTG	1.13261e-09	-2.3002e-10	-1.2154
18795009	chr3:18795009:T:C	4.57836e-09	0.983842	-0.802425
18795066	chr3:18795066:G:A	1.57532e-10	-1.8925	-1.29555
18795407	chr3:18795407:A:G	1.21262e-09	-2.3002e-10	-1.14714
18796103	chr3:18796103:A:G	1.10958e-09	-2.3002e-10	-1.23594
18796112	chr3:18796112:C:A	1.5794e-09	-2.3002e-10	-0.882881
18796192	chr3:18796192:G:A	1.15595e-09	-2.3002e-10	-1.195
18796444	chr3:18796444:C:T	1.5825e-10	-1.89719	-1.28631
18796652	chr3:18796652:A:G	8.61607e-10	-1.48888	-3.63989e-10
18796956	chr3:18796956:T:C	1.32024e-09	-1.06211	-3.63989e-10
18797127	chr3:18797127:C:T	1.48389e-10	-1.91596	-1.33188
18797134	chr3:18797134:G:A	1.60838e-10	-1.88115	-1.28613
18797388	chr3:18797388:G:T	2.17228e-10	-1.76958	-1.09715
18797445	chr3:18797445:A:G	3.17166e-09	-2.3002e-10	-0.185669
18797477	chr3:18797477:A:G	2.64569e-10	-1.41616	-1.25342
18798640	chr3:18798640:C:T	8.3916e-09	-2.3002e-10	0.787307
18798849	chr3:18798849:CA:C	1.63653e-10	-1.88004	-1.26989
18799328	chr3:18799328:A:G	1.36651e-09	-1.02766	-3.63989e-10
18799814	chr3:18799814:G:T	1.07486e-09	-2.3002e-10	-1.26773
18799833	chr3:18799833:A:G	1.60111e-09	-2.3002e-10	-0.869226
18800086	chr3:18800086:G:A	1.62575e-10	-1.88119	-1.27535
18800092	chr3:18800092:G:A	3.71895e-10	-1.25967	-1.06939
18800244	chr3:18800244:A:G	1.06198e-09	-2.3002e-10	-1.27979
18800255	chr3:18800255:G:A	9.97616e-10	-2.3002e-10	-1.34231
18800296	chr3:18800296:C:A	1.01224e-09	-2.3002e-10	-1.32776
18800840	chr3:18800840:GTT:G	8.65749e-10	-1.48408	-3.63989e-10
18801053	chr3:18801053:C:T	1.60805e-10	-1.86285	-1.30463
18801122	chr3:18801122:A:G	9.41019e-10	-1.40072	-3.63989e-10
18801137	chr3:18801137:T:G	1.79525e-10	-1.85106	-1.2063
18801310	chr3:18801310:G:A	1.57303e-10	-1.87473	-1.31477
18801409	chr3:18801409:C:A	1.63986e-10	-1.87951	-1.26838
18802316	chr3:18802316:G:A	8.59155e-09	-2.3002e-10	0.810856
18802356	chr3:18802356:A:G	1.00159e-08	-2.3002e-10	0.964251
18802490	chr3:18802490:A:C	5.80802e-10	-1.88327	-3.63989e-10
18802670	chr3:18802670:G:T	1.18013e-09	-2.3002e-10	-1.1743
18802713	chr3:18802713:T:G	1.65333e-10	-1.87108	-1.26864
18803180	chr3:18803180:T:G	1.08858e-09	-2.3002e-10	-1.25505
18803528	chr3:18803528:T:C	2.02469e-10	-1.69817	-1.23892
18803897	chr3:18803897:G:A	9.97531e-10	-2.3002e-10	-1.3424
18804323	chr3:18804323:A:G	1.85244e-10	-1.84465	-1.18136
18804368	chr3:18804368:T:C	3.61189e-10	-1.36293	-0.995349
18804606	chr3:18804606:C:T	1.05269e-09	-1.5876	0.29902
18805165	chr3:18805165:C:T	1.59885e-09	-2.3002e-10	-0.870639
18805198	chr3:18805198:G:C	1.89661e-10	-1.83702	-1.16542
18805364	chr3:18805364:T:C	1.21075e-09	-2.3002e-10	-1.14868
18805370	chr3:18805370:G:A	5.72654e-10	-1.91823	0.0208299
18805388	chr3:18805388:C:T	5.35346e-10	-1.91633	-0.0484357
18805410	chr3:18805410:C:T	8.38202e-10	-1.51642	-3.63989e-10
18805828	chr3:18805828:T:A	1.18961e-09	-2.3002e-10	-1.1663
18805894	chr3:18805894:T:C	1.62961e-10	-1.86942	-1.28475
18805896	chr3:18805896:T:C	3.74822e-10	-1.19848	-1.12275
18805977	chr3:18805977:A:C	8.19105e-10	-1.53947	-3.63989e-10
18806078	chr3:18806078:C:T	5.6132e-10	-1.91739	-3.63989e-10
18806081	chr3:18806081:C:T	6.99875e-10	-1.69678	-3.63989e-10
18806740	chr3:18806740:A:C	1.19738e-09	-2.3002e-10	-1.15979
18806744	chr3:18806744:A:G	3.58665e-09	0.803772	-0.866477
18806819	chr3:18806819:C:T	1.56629e-10	-1.91787	-1.27593
18806837	chr3:18806837:A:G	3.22754e-10	-1.50852	-0.962264
18807363	chr3:18807363:G:C	1.51907e-10	-1.91504	-1.30937
18807388	chr3:18807388:G:T	3.819e-10	-1.25834	-1.04418
18807535	chr3:18807535:T:A	3.29034e-10	-1.90576	-0.545753
18808283	chr3:18808283:G:C	3.13852e-09	-2.3002e-10	-0.196173
18808423	chr3:18808423:A:G	8.70164e-09	-2.3002e-10	0.823589
18808482	chr3:18808482:T:A	5.05864e-10	-1.91812	-0.103291
18808742	chr3:18808742:C:A	8.3028e-10	-1.52592	-3.63989e-10
18809095	chr3:18809095:T:C	1.61635e-09	-2.3002e-10	-0.859756
18809201	chr3:18809201:T:C	1.90526e-10	-1.63222	-1.36568
18809269	chr3:18809269:G:A	3.92984e-10	-0.910021	-1.36389
18809345	chr3:18809345:G:A	3.69643e-10	-1.26336	-1.07178
18809351	chr3:18809351:G:C	5.01667e-10	-1.91444	-0.115298
18810002	chr3:18810002:T:G	9.83868e-10	-2.3002e-10	-1.35619
18810462	chr3:18810462:G:T	8.01552e-10	-1.56113	-3.63989e-10
18810599	chr3:18810599:G:A	1.71624e-10	-1.8741	-1.22827
18811124	chr3:18811124:C:T	5.67835e-10	-1.90585	-3.63989e-10
18811150	chr3:18811150:C:T	1.44471e-10	-1.91625	-1.35835
18811205	chr3:18811205:T:G	2.23501e-10	-1.6862	-1.15207
18811346	chr3:18811346:A:G	3.23326e-09	-2.3002e-10	-0.166434
18811696	chr3:18811696:C:T	9.87229e-10	-1.35278	-3.63989e-10
18811985	chr3:18811985:A:T	3.90744e-10	-1.00616	-1.27347
18812061	chr3:18812061:GC:G	1.78779e-10	-1.87652	-1.18501
18812329	chr3:18812329:T:C	1.22946e-09	-2.3002e-10	-1.13335
18812330	chr3:18812330:C:T	1.22847e-09	-2.3002e-10	-1.13416
18812375	chr3:18812375:A:G	1.43642e-10	-1.91569	-1.36466
18812683	chr3:18812683:A:G	1.4792e-10	-1.91873	-1.33228
18812736	chr3:18812736:T:C	9.84563e-10	-2.3002e-10	-1.35548
18812963	chr3:18812963:T:G	1.881e-10	-1.88412	-1.12659
18813032	chr3:18813032:C:T	1.27805e-09	-2.3002e-10	-1.09459
18813653	chr3:18813653:T:G	2.06042e-10	-1.82672	-1.09288
18813672	chr3:18813672:A:C	1.9982e-10	-1.68804	-1.26223
18813717	chr3:18813717:G:C	3.33292e-10	-1.40071	-1.03795
18813785	chr3:18813785:A:G	1.47052e-10	-1.89842	-1.35847
18813838	chr3:18813838:G:A	6.53954e-10	-1.14262	-0.622023
18813851	chr3:18813851:C:T	2.53462e-09	-2.3002e-10	-0.409881
18814181	chr3:18814181:G:A	1.38447e-09	-2.3002e-10	-1.0146
18815193	chr3:18815193:T:C	9.28309e-10	-1.41431	-3.63989e-10
18815248	chr3:18815248:A:G	2.81906e-10	-1.43205	-1.17405
18815362	chr3:18815362:A:G	3.68193e-10	-1.10101	-1.23807
18815502	chr3:18815502:A:G	3.19228e-09	-2.3002e-10	-0.179187
18815681	chr3:18815681:G:A	1.15703e-08	-2.3002e-10	1.10852
18815698	chr3:18815698:G:A	9.26931e-10	-1.4158	-3.63989e-10
18815705	chr3:18815705:A:G	1.8774e-10	-1.76102	-1.2516
18815760	chr3:18815760:A:G	1.8596e-10	-1.86185	-1.16029
18815988	chr3:18815988:A:G	1.89606e-10	-1.88582	-1.11691
18816064	chr3:18816064:A:G	1.59747e-10	-1.90973	-1.26435
18816146	chr3:18816146:A:G	3.5041e-10	-1.13945	-1.24913
18816320	chr3:18816320:T:C	1.19613e-09	-1.90294	0.742111
18816462	chr3:18816462:G:A	5.71274e-10	-1.89981	-3.63989e-10
18817136	chr3:18817136:C:G	2.9929e-09	-2.3002e-10	-0.243679
18817152	chr3:18817152:A:C	9.84387e-10	-2.3002e-10	-1.35566
18817268	chr3:18817268:A:G	5.63936e-10	-1.91274	-3.63989e-10
18817397	chr3:18817397:G:T	2.61889e-09	0.94359	-1.32076
18817654	chr3:18817654:G:A	2.49618e-09	-2.3002e-10	-0.425164
18818252	chr3:18818252:C:T	9.44273e-10	-1.39726	-3.63989e-10
18818461	chr3:18818461:G:T	3.41423e-09	-2.3002e-10	-0.111971
18818647	chr3:18818647:C:T	1.90178e-10	-1.88668	-1.11304
18818989	chr3:18818989:C:T	8.56396e-10	-1.49495	-3.63989e-10
18819652	chr3:18819652:T:G	1.52419e-09	-1.90225	0.983793
18819716	chr3:18819716:C:A	1.25728e-09	-2.3002e-10	-1.11098
18819722	chr3:18819722:A:G	1.4799e-10	-1.8963	-1.35424
18819730	chr3:18819730:A:G	1.88541e-10	-1.89659	-1.11178
18819752	chr3:18819752:A:T	1.89884e-10	-1.8893	-1.11196
18820006	chr3:18820006:T:C	1.20028e-09	-2.3002e-10	-1.15737
18820218	chr3:18820218:C:T	9.9683e-10	-2.3002e-10	-1.3431
18820249	chr3:18820249:T:A	9.14796e-10	-1.42898	-3.63989e-10
18820251	chr3:18820251:T:A	9.17586e-10	-1.42593	-3.63989e-10
18820659	chr3:18820659:C:T	5.61825e-10	-1.21822	-0.69827
18820667	chr3:18820667:T:C	2.61925e-09	-2.3002e-10	-0.377034
18821196	chr3:18821196:A:G	1.89823e-10	-1.73752	-1.26406
18821331	chr3:18821331:A:T	1.21305e-09	-2.3002e-10	-1.14679
18821565	chr3:18821565:A:G	1.07282e-09	-2.3002e-10	-1.26963
18821683	chr3:18821683:G:C	8.02903e-10	-1.86486	0.305416
18821703	chr3:18821703:G:A	9.83615e-10	-2.3002e-10	-1.35644
18821874	chr3:18821874:G:T	1.79688e-10	-1.87713	-1.17933
18821910	chr3:18821910:G:A	3.75806e-10	-1.16142	-1.15718
18822146	chr3:18822146:G:A	1.50027e-10	-1.90695	-1.32991
18822417	chr3:18822417:G:A	2.53281e-09	-2.3002e-10	-0.410596
18822828	chr3:18822828:T:C	4.50529e-10	-1.41357	-0.723682
18822948	chr3:18822948:C:T	1.26754e-09	-2.3002e-10	-1.10285
18823017	chr3:18823017:A:C	1.38944e-09	-1.91245	0.901431
18823445	chr3:18823445:T:C	1.98295e-10	-1.71298	-1.24494
18823604	chr3:18823604:T:C	1.44541e-10	-1.91165	-1.36247
18823706	chr3:18823706:A:C	1.87005e-10	-1.88313	-1.13341
18823812	chr3:18823812:A:G	1.88168e-10	-1.87573	-1.13461
18823990	chr3:18823990:A:G	3.41571e-10	-1.16136	-1.25276
18824244	chr3:18824244:G:A	1.83979e-10	-1.75353	-1.27932
18824327	chr3:18824327:A:G	1.52457e-09	-2.3002e-10	-0.918211
18824459	chr3:18824459:T:A	1.6142e-10	-1.91805	-1.24561
18824479	chr3:18824479:T:TG	1.90312e-10	-1.73428	-1.26473
18824679	chr3:18824679:A:C	9.69304e-10	-2.3002e-10	-1.3711
18824815	chr3:18824815:T:G	1.93368e-09	-2.3002e-10	-0.680501
18824923	chr3:18824923:T:C	4.40755e-10	-1.37473	-0.784454
18826087	chr3:18826087:G:A	5.72863e-10	-1.15785	-0.739181
18826204	chr3:18826204:T:A	9.51539e-10	-1.3896	-3.63989e-10
18828218	chr3:18828218:T:C	9.84791e-10	-2.3002e-10	-1.35525
18828643	chr3:18828643:C:T	9.71989e-10	-1.36833	-3.63989e-10
18828700	chr3:18828700:A:G	4.51201e-10	-1.36263	-0.773134
18828733	chr3:18828733:A:G	1.68394e-10	-1.9177	-1.20367
18828784	chr3:18828784:G:T	1.18454e-09	-2.3002e-10	-1.17057
18828919	chr3:18828919:T:C	9.21249e-09	-2.3002e-10	0.880637
18829173	chr3:18829173:C:T	1.78262e-09	-0.761839	-3.63989e-10
18829326	chr3:18829326:A:G	4.64013e-10	-0.830747	-1.27702
18829885	chr3:18829885:C:CA	2.42725e-10	-1.91339	-0.842361
18830112	chr3:18830112:A:G	3.75289e-09	-2.3002e-10	-0.0173969
18830625	chr3:18830625:G:A	1.45424e-10	-1.91595	-1.35208
18830641	chr3:18830641:G:T	1.81699e-09	-0.742743	-3.63989e-10
18830890	chr3:18830890:A:G	1.54816e-09	-2.3002e-10	-0.902856
18830907	chr3:18830907:T:G	3.76191e-09	-2.3002e-10	-0.0149977
18831124	chr3:18831124:T:C	1.75332e-10	-1.91866	-1.16233
18831379	chr3:18831379:A:G	3.96169e-09	-2.3002e-10	0.0367468
18831447	chr3:18831447:CTTT:C	1.18507e-09	-2.3002e-10	-1.17012
18831649	chr3:18831649:T:G	1.60989e-09	-0.863757	-3.63989e-10
18831772	chr3:18831772:G:T	8.0596e-09	-2.3002e-10	0.746941
18831796	chr3:18831796:G:C	9.41005e-10	-1.40073	-3.63989e-10
18832091	chr3:18832091:G:A	1.08282e-09	-1.26035	-3.63989e-10
18832366	chr3:18832366:AG:A	1.14681e-09	-2.3002e-10	-1.20294
18832426	chr3:18832426:T:C	5.80969e-09	0.419603	-3.63989e-10
18832779	chr3:18832779:A:T	5.71492e-10	-1.89943	-3.63989e-10
18833250	chr3:18833250:C:T	9.88881e-10	-1.3511	-3.63989e-10
18833428	chr3:18833428:T:A	1.65462e-10	-1.91872	-1.22021
18833547	chr3:18833547:C:T	9.417e-10	-1.91827	0.518277
18833682	chr3:18833682:T:C	1.82765e-10	-1.7083	-1.33118
18834026	chr3:18834026:T:C	3.73555e-09	-2.3002e-10	-0.0220275
18834050	chr3:18834050:T:C	6.27221e-10	-1.80638	-3.63989e-10
18834263	chr3:18834263:C:G	9.84999e-10	-1.35504	-3.63989e-10
18834446	chr3:18834446:G:A	1.50282e-10	-1.88105	-1.35411
18834816	chr3:18834816:G:A	1.24209e-09	-1.12313	-3.63989e-10
18834900	chr3:18834900:C:T	1.15329e-09	-1.19731	-3.63989e-10
18834915	chr3:18834915:A:T	1.08918e-09	-2.3002e-10	-1.2545
18835119	chr3:18835119:G:A	1.28551e-09	-2.3002e-10	-1.08877
18835714	chr3:18835714:G:A	4.15489e-10	-1.47122	-0.747001
18835934	chr3:18835934:T:C	2.27813e-10	-1.61974	-1.19941
18835961	chr3:18835961:A:G	3.74869e-09	-2.3002e-10	-0.0185162
18836070	chr3:18836070:C:T	3.38641e-10	-1.07978	-1.34296
18836188	chr3:18836188:G:A	1.18522e-09	-2.3002e-10	-1.17
18836436	chr3:18836436:A:G	1.72576e-09	-0.794259	-3.63989e-10
18836522	chr3:18836522:G:A	1.5303e-10	-1.91673	-1.30031
18836585	chr3:18836585:G:C	3.21505e-10	-1.13579	-1.33887
18836909	chr3:18836909:A:G	1.46604e-10	-1.91201	-1.34794
18837064	chr3:18837064:C:T	3.68017e-09	-2.3002e-10	-0.0369648
18837257	chr3:18837257:G:A	6.14605e-10	-1.8267	-3.63989e-10
18837537	chr3:18837537:C:T	1.53225e-10	-1.85769	-1.35808
18838033	chr3:18838033:G:A	9.96081e-10	-2.3002e-10	-1.34385
18838474	chr3:18838474:T:C	7.9493e-10	-1.56943	-3.63989e-10
18838711	chr3:18838711:G:A	7.82485e-09	-2.3002e-10	0.717381
18839335	chr3:18839335:A:G	9.72944e-10	-2.3002e-10	-1.36735
18839637	chr3:18839637:GTC:G	2.20368e-10	-1.91821	-0.934174
18840012	chr3:18840012:G:A	1.74818e-09	-2.3002e-10	-0.781346
18840466	chr3:18840466:A:G	9.55461e-10	-1.38548	-3.63989e-10
18840609	chr3:18840609:A:G	1.17902e-09	-2.3002e-10	-1.17524
18840996	chr3:18840996:A:G	6.37742e-09	-2.3002e-10	0.512841
18841090	chr3:18841090:C:T	4.52526e-10	-1.38753	-0.745304
18841247	chr3:18841247:A:G	1.74433e-10	-1.78118	-1.30496
18841309	chr3:18841309:C:T	1.71983e-09	-0.797697	-3.63989e-10
18841757	chr3:18841757:A:T	2.80732e-10	-1.90614	-0.704138
18841865	chr3:18841865:T:C	1.01306e-09	-2.3002e-10	-1.32695
18841984	chr3:18841984:T:C	9.75826e-10	-2.3002e-10	-1.36439
18842270	chr3:18842270:A:G	9.54379e-10	-1.38662	-3.63989e-10
18842371	chr3:18842371:T:C	2.68288e-10	-1.91354	-0.742073
18842408	chr3:18842408:T:C	1.84753e-10	-1.76328	-1.26538
18842507	chr3:18842507:T:C	3.54812e-09	1.07369	-1.1472
18842983	chr3:18842983:G:T	1.03522e-09	-0.456485	-0.848821
18843442	chr3:18843442:A:G	7.23095e-09	-2.3002e-10	0.638447
18843484	chr3:18843484:T:C	6.98639e-09	-2.3002e-10	0.60404
18843689	chr3:18843689:C:T	6.05815e-10	-0.903194	-0.937909
18844174	chr3:18844174:C:A	4.40523e-09	-2.3002e-10	0.142868
18844223	chr3:18844223:T:G	7.3554e-09	-2.3002e-10	0.655512
18844226	chr3:18844226:T:C	2.6824e-10	-1.53727	-1.11853
18844231	chr3:18844231:A:T	8.03996e-10	-0.689105	-0.868979
18844549	chr3:18844549:C:G	7.5148e-10	-0.725731	-0.899903
18844666	chr3:18844666:T:C	2.34137e-10	-1.88742	-0.904353
18845681	chr3:18845681:A:G	2.56805e-10	-1.91489	-0.784476
18845722	chr3:18845722:G:A	1.71857e-10	-1.86634	-1.23468
18845898	chr3:18845898:A:G	1.96085e-10	-1.91153	-1.0576
18845975	chr3:18845975:T:C	5.79215e-10	-1.886	-3.63989e-10
18846231	chr3:18846231:C:T	4.36298e-10	-1.38617	-0.783185
18846624	chr3:18846624:T:C	1.56942e-09	-2.3002e-10	-0.889218
18846769	chr3:18846769:A:G	7.18175e-10	-1.67097	-3.63989e-10
18846819	chr3:18846819:T:C	1.65552e-09	-2.3002e-10	-0.835806
18847993	chr3:18847993:A:G	1.52583e-10	-1.84989	-1.37008
18848050	chr3:18848050:T:C	1.06532e-09	-2.3002e-10	-1.27665
18848765	chr3:18848765:T:C	9.69572e-10	-2.3002e-10	-1.37082
18849366	chr3:18849366:A:G	3.18353e-10	-1.52505	-0.959463
18849564	chr3:18849564:C:T	6.05937e-10	-1.8409	-3.63989e-10
18849884	chr3:18849884:T:G	1.42752e-10	-1.91602	-1.37055
18850166	chr3:18850166:G:A	1.26779e-09	-2.3002e-10	-1.10265
18850186	chr3:18850186:G:T	1.0772e-09	-2.3002e-10	-1.26556
18850280	chr3:18850280:C:T	1.86479e-10	-1.75174	-1.26762
18850435	chr3:18850435:A:T	6.2909e-10	-1.8034	-3.63989e-10
18850830	chr3:18850830:A:T	6.44885e-10	-1.77861	-3.63989e-10
18851358	chr3:18851358:G:A	1.265e-09	-2.3002e-10	-1.10485
18851425	chr3:18851425:T:C	1.09857e-09	-2.3002e-10	-1.24591
18851889	chr3:18851889:CACTT:C	1.12304e-09	-1.22389	-3.63989e-10
18852118	chr3:18852118:C:G	1.39414e-09	-2.3002e-10	-1.00765
18852532	chr3:18852532:A:G	6.42691e-10	-1.78202	-3.63989e-10
18852824	chr3:18852824:C:T	9.69177e-10	-2.3002e-10	-1.37123
18852864	chr3:18852864:G:A	1.72695e-09	-0.793569	-3.63989e-10
18853932	chr3:18853932:T:C	1.23651e-09	-2.3002e-10	-1.12763
18854731	chr3:18854731:G:A	1.44029e-10	-1.91607	-1.36159
18854732	chr3:18854732:T:G	1.51556e-10	-1.90403	-1.32269
18855528	chr3:18855528:G:A	2.02183e-10	-1.81406	-1.12444
18855933	chr3:18855933:T:C	2.88794e-10	-1.60165	-0.98032
18855945	chr3:18855945:G:C	1.99615e-10	-1.80524	-1.14605
18856283	chr3:18856283:A:C	1.37976e-09	-2.3002e-10	-1.01802
18856284	chr3:18856284:A:G	1.37976e-09	-2.3002e-10	-1.01802
18856347	chr3:18856347:G:A	1.39036e-09	-2.3002e-10	-1.01036
18856574	chr3:18856574:A:G	9.82938e-10	-2.3002e-10	-1.35713
18856687	chr3:18856687:AG:A	1.41197e-09	-2.3002e-10	-0.994941
18857319	chr3:18857319:T:C	1.12148e-09	-2.3002e-10	-1.22527
18857342	chr3:18857342:G:A	7.56114e-10	-1.61949	-3.63989e-10
18857492	chr3:18857492:G:C	2.2459e-09	-2.3002e-10	-0.530817
18857522	chr3:18857522:T:C	1.9094e-09	-2.3002e-10	-0.693133
18857540	chr3:18857540:C:T	7.36679e-10	-1.64553	-3.63989e-10
18857783	chr3:18857783:A:G	1.24425e-09	-2.3002e-10	-1.12139
18857992	chr3:18857992:G:T	1.02956e-09	-2.3002e-10	-1.31079
18858635	chr3:18858635:T:G	9.85757e-10	-2.3002e-10	-1.35427
18858696	chr3:18858696:AAAT:A	9.8265e-10	-2.3002e-10	-1.35743
18858982	chr3:18858982:G:A	9.80448e-10	-2.3002e-10	-1.35967
18858990	chr3:18858990:G:A	5.73902e-10	-1.89522	-3.63989e-10
18859420	chr3:18859420:A:G	9.70583e-10	-2.3002e-10	-1.36978
18859778	chr3:18859778:C:G	2.14133e-10	-1.53744	-1.34365
18860111	chr3:18860111:T:A	5.86988e-10	-1.87267	-3.63989e-10
18860523	chr3:18860523:G:A	1.59233e-09	-2.3002e-10	-0.874727
18860598	chr3:18860598:T:A	6.25191e-10	-1.80962	-3.63989e-10
18860830	chr3:18860830:C:G	6.1923e-10	-1.8192	-3.63989e-10
18861306	chr3:18861306:T:C	2.25113e-10	-1.87239	-0.95868
18861609	chr3:18861609:T:G	1.71596e-10	-1.76495	-1.33758
18862502	chr3:18862502:G:A	1.03323e-09	-2.3002e-10	-1.30724
18863107	chr3:18863107:T:C	1.42798e-10	-1.91531	-1.37094
18863310	chr3:18863310:C:A	3.04093e-09	-2.3002e-10	-0.227762
18864924	chr3:18864924:G:A	1.43361e-10	-1.91661	-1.3657
18865603	chr3:18865603:T:C	3.80824e-10	-1.30692	-0.998425
18866536	chr3:18866536:C:T	1.8204e-10	-1.70913	-1.33432
18867224	chr3:18867224:C:G	1.51598e-10	-1.87792	-1.34852
18867608	chr3:18867608:A:G	5.65802e-10	-1.90944	-3.63989e-10
18868091	chr3:18868091:AG:A	1.64428e-09	-2.3002e-10	-0.842623
18868184	chr3:18868184:A:G	8.24479e-10	-1.53293	-3.63989e-10
18868201	chr3:18868201:C:T	1.52012e-10	-1.87521	-1.34852
18868853	chr3:18868853:A:G	9.8262e-10	-2.3002e-10	-1.35746
18868873	chr3:18868873:A:G	1.02681e-09	-2.3002e-10	-1.31347
18869000	chr3:18869000:TTAC:T	3.78499e-10	-1.60537	-0.706099
18869767	chr3:18869767:C:T	1.45789e-10	-1.89504	-1.37048
18870273	chr3:18870273:A:G	1.18492e-09	-2.3002e-10	-1.17025
18870359	chr3:18870359:T:C	4.20014e-09	-2.3002e-10	0.095195
18870715	chr3:18870715:T:C	1.08384e-09	-2.3002e-10	-1.25942
18870841	chr3:18870841:A:G	1.8027e-09	-2.3002e-10	-0.750639
18871582	chr3:18871582:G:A	1.44986e-10	-1.89973	-1.37131
18871649	chr3:18871649:C:G	1.10687e-09	-2.3002e-10	-1.23839
18871724	chr3:18871724:G:A	1.02406e-09	-2.3002e-10	-1.31615
18872181	chr3:18872181:C:A	9.82898e-10	-2.3002e-10	-1.35717
18872514	chr3:18872514:G:T	1.45336e-10	-1.89728	-1.37135
18872979	chr3:18872979:G:A	1.9917e-10	-1.6439	-1.30962
18873299	chr3:18873299:GT:G	1.48933e-10	-1.87321	-1.37097
18873304	chr3:18873304:A:T	1.49547e-10	-1.86937	-1.3707
18873309	chr3:18873309:T:A	1.49662e-10	-1.86839	-1.37091
18873431	chr3:18873431:C:G	9.96352e-10	-2.3002e-10	-1.34358
18873459	chr3:18873459:T:G	4.71134e-10	-1.44726	-0.645279
18873661	chr3:18873661:T:G	9.73982e-10	-2.3002e-10	-1.36629
18873673	chr3:18873673:T:C	5.90807e-10	-1.86619	-3.63989e-10
18873831	chr3:18873831:T:A	1.59312e-09	-2.3002e-10	-0.874226
18874952	chr3:18874952:G:A	3.4992e-09	-2.3002e-10	-0.087389
18875080	chr3:18875080:G:A	1.03078e-09	-2.3002e-10	-1.3096
18875100	chr3:18875100:G:A	9.69262e-10	-2.3002e-10	-1.37114
18875306	chr3:18875306:T:C	1.03943e-09	-2.3002e-10	-1.30125
18876053	chr3:18876053:A:T	4.34882e-10	-1.42579	-0.746815
18876124	chr3:18876124:A:G	1.35927e-09	-2.3002e-10	-1.03298
18876312	chr3:18876312:CTT:C	1.01034e-09	-2.3002e-10	-1.32964
18876899	chr3:18876899:TGA:T	9.80126e-10	-2.3002e-10	-1.36
18877476	chr3:18877476:T:G	4.22265e-09	0.10054	-3.63989e-10
18877870	chr3:18877870:A:G	1.72919e-10	-1.9116	-1.18326
18877947	chr3:18877947:A:G	2.22897e-10	-1.83199	-1.00898
18879382	chr3:18879382:G:A	1.02199e-09	-2.3002e-10	-1.31818
18879604	chr3:18879604:AAAAT:A	1.69198e-10	-1.87721	-1.2394
18880280	chr3:18880280:T:C	3.10393e-10	-1.62653	-0.883312
18880929	chr3:18880929:A:G	1.08967e-09	-2.3002e-10	-1.25405
18881417	chr3:18881417:T:G	2.35203e-10	-1.77004	-1.01719
18881482	chr3:18881482:T:C	1.06038e-09	-1.12574	-0.155557
18881563	chr3:18881563:A:G	1.38008e-09	-2.3002e-10	-1.01778
18881606	chr3:18881606:T:C	1.00824e-09	-2.3002e-10	-1.33172
18881685	chr3:18881685:G:A	2.69569e-10	-1.74215	-0.908704
18881791	chr3:18881791:T:C	3.71312e-09	-2.3002e-10	-0.0280505
18882029	chr3:18882029:G:A	1.55655e-09	-2.3002e-10	-0.897449
18882064	chr3:18882064:T:C	3.90701e-09	-2.3002e-10	0.0228478
18882818	chr3:18882818:T:C	1.58929e-10	-1.83364	-1.34558
18883265	chr3:18883265:G:T	8.04558e-10	-1.55739	-3.63989e-10
18883550	chr3:18883550:A:T	1.83562e-10	-1.87344	-1.16168
18883958	chr3:18883958:G:A	1.6309e-10	-1.87553	-1.27784
18884253	chr3:18884253:A:G	4.65185e-09	-2.3002e-10	0.197343
18884480	chr3:18884480:C:T	1.02254e-09	-2.3002e-10	-1.31763
18884596	chr3:18884596:A:G	1.15178e-09	-2.3002e-10	-1.19862
18884651	chr3:18884651:C:T	9.76848e-10	-2.3002e-10	-1.36335
18884653	chr3:18884653:G:T	1.48835e-10	-1.88861	-1.35623
18884709	chr3:18884709:C:T	1.89723e-10	-1.87761	-1.1245
18885113	chr3:18885113:A:C	9.72586e-10	-2.3002e-10	-1.36772
18885214	chr3:18885214:A:G	1.47019e-10	-1.90176	-1.35536
18885632	chr3:18885632:C:T	9.74957e-10	-2.3002e-10	-1.36529
18886126	chr3:18886126:G:C	9.80077e-10	-2.3002e-10	-1.36005
18886279	chr3:18886279:A:G	3.45112e-09	-2.3002e-10	-0.101225
18887363	chr3:18887363:T:A	1.83143e-10	-1.90465	-1.13276
18887934	chr3:18887934:T:C	1.17499e-09	-2.3002e-10	-1.17866
18888109	chr3:18888109:A:G	2.38846e-10	-1.89633	-0.875525
18888134	chr3:18888134:G:A	2.96294e-10	-1.83296	-0.723367
18888364	chr3:18888364:T:C	1.26758e-09	-2.3002e-10	-1.10281
18888395	chr3:18888395:C:A	1.50993e-10	-1.86146	-1.36898
18888504	chr3:18888504:A:G	2.41601e-10	-1.89301	-0.86738
18888545	chr3:18888545:G:A	2.49229e-09	-2.3002e-10	-0.426722
18888782	chr3:18888782:T:C	1.64932e-10	-1.82174	-1.3204
18889169	chr3:18889169:T:C	1.28318e-09	-2.3002e-10	-1.09059
18889225	chr3:18889225:T:C	9.70014e-10	-2.3002e-10	-1.37037
18889374	chr3:18889374:G:T	1.00704e-09	-2.3002e-10	-1.3329
18889387	chr3:18889387:A:C	1.02337e-09	-2.3002e-10	-1.31683
18889489	chr3:18889489:A:G	5.1983e-10	-1.38939	-0.604784
18889624	chr3:18889624:CTG:C	1.05178e-09	-2.3002e-10	-1.28944
18889643	chr3:18889643:C:T	2.1004e-10	-1.73974	-1.16064
18889727	chr3:18889727:T:C	9.9913e-10	-2.3002e-10	-1.34079
18889755	chr3:18889755:C:A	1.33954e-09	-2.3002e-10	-1.0476
18889791	chr3:18889791:G:A	5.08466e-09	0.286304	-3.63989e-10
18889811	chr3:18889811:T:C	1.02528e-09	-2.3002e-10	-1.31495
18889955	chr3:18889955:A:G	9.77904e-10	-2.3002e-10	-1.36227
18890304	chr3:18890304:A:G	4.14125e-10	-1.24216	-0.979349
18890800	chr3:18890800:G:T	1.09515e-09	-2.3002e-10	-1.24904
18891041	chr3:18891041:A:G	3.75473e-10	-1.29604	-1.02346
18891506	chr3:18891506:C:A	1.39156e-09	-2.3002e-10	-1.0095
18891913	chr3:18891913:G:A	9.77209e-10	-2.3002e-10	-1.36298
18892332	chr3:18892332:G:T	9.94393e-10	-2.3002e-10	-1.34555
18892687	chr3:18892687:G:A	9.77063e-10	-2.3002e-10	-1.36313
18892823	chr3:18892823:A:G	1.03334e-09	-2.3002e-10	-1.30712
18892897	chr3:18892897:C:A	1.85217e-09	-2.3002e-10	-0.723568
18892898	chr3:18892898:A:G	1.84804e-09	-2.3002e-10	-0.725797
18892931	chr3:18892931:A:C	1.91727e-10	-1.91556	-1.07605
18893348	chr3:18893348:G:A	5.63525e-10	-1.91347	-3.63989e-10
18893749	chr3:18893749:AT:A	4.35335e-09	-2.3002e-10	0.131021
18894084	chr3:18894084:T:TA	6.01252e-10	-1.84866	-3.63989e-10
18894409	chr3:18894409:T:A	9.94596e-10	-2.3002e-10	-1.34534
18894546	chr3:18894546:A:G	5.43377e-09	-2.3002e-10	0.35271
18894896	chr3:18894896:T:C	9.77665e-10	-2.3002e-10	-1.36251
18895189	chr3:18895189:C:T	9.64113e-10	-1.37647	-3.63989e-10
18895437	chr3:18895437:G:A	9.90247e-10	-2.3002e-10	-1.34972
18895509	chr3:18895509:A:C	9.70109e-10	-2.3002e-10	-1.37027
18895664	chr3:18895664:A:T	5.79098e-09	-2.3002e-10	0.416378
18895968	chr3:18895968:A:G	6.01239e-09	-2.3002e-10	0.4539
18896008	chr3:18896008:C:G	2.40529e-10	-1.78311	-0.98173
18896470	chr3:18896470:C:G	9.71054e-10	-2.3002e-10	-1.3693
18896695	chr3:18896695:A:G	6.70176e-09	-2.3002e-10	0.562447
18896963	chr3:18896963:TTTTGTGAGGCATGGAAAGATTGGATTCAGAATA:T	1.10621e-09	-2.3002e-10	-1.23898
18897714	chr3:18897714:A:G	6.21773e-10	-1.8151	-3.63989e-10
18897735	chr3:18897735:A:G	1.61788e-10	-1.79008	-1.37131
18897865	chr3:18897865:TATC:T	9.97112e-10	-2.3002e-10	-1.34282
18897921	chr3:18897921:G:A	9.96253e-10	-2.3002e-10	-1.34368
18897942	chr3:18897942:T:C	3.31265e-09	-2.3002e-10	-0.142176
18898512	chr3:18898512:C:T	1.68903e-10	-1.90213	-1.21623
18898574	chr3:18898574:C:G	9.78779e-10	-2.3002e-10	-1.36137
18898588	chr3:18898588:G:A	7.34256e-10	-1.49607	-0.152756
18898866	chr3:18898866:G:T	1.85364e-09	-0.722772	-3.63989e-10
18899438	chr3:18899438:G:A	9.94297e-10	-2.3002e-10	-1.34564
18900174	chr3:18900174:C:G	1.80557e-10	-1.91238	-1.13926
18900453	chr3:18900453:TG:T	2.41988e-10	-1.44642	-1.31237
18900673	chr3:18900673:A:G	1.53441e-09	-2.3002e-10	-0.91178
18900927	chr3:18900927:A:C	1.02858e-09	-2.3002e-10	-1.31174
18901205	chr3:18901205:C:A	9.99444e-10	-2.3002e-10	-1.34048
18901476	chr3:18901476:C:T	9.84223e-10	-2.3002e-10	-1.35583
18902745	chr3:18902745:C:T	1.70639e-09	-2.3002e-10	-0.805544
18902933	chr3:18902933:G:T	5.16959e-10	-1.86225	-0.137461
18902975	chr3:18902975:A:G	1.40516e-09	-2.3002e-10	-0.999771
18903189	chr3:18903189:C:G	3.78211e-09	-2.3002e-10	-0.00964122
18903511	chr3:18903511:A:G	1.03978e-09	-2.3002e-10	-1.30091
18903610	chr3:18903610:G:A	1.81425e-10	-1.6815	-1.36533
18904123	chr3:18904123:T:C	1.70505e-09	-2.3002e-10	-0.806332
18904545	chr3:18904545:T:C	1.78368e-10	-1.79127	-1.27256
18904806	chr3:18904806:G:T	1.95661e-10	-1.60004	-1.37126
18905128	chr3:18905128:G:A	5.5782e-10	-1.66393	-0.259711
18905225	chr3:18905225:A:G	1.10266e-09	-2.3002e-10	-1.2422
18905380	chr3:18905380:T:A	3.20883e-10	-1.70775	-0.768852
18905672	chr3:18905672:A:C	3.10171e-10	-1.56942	-0.941133
18906270	chr3:18906270:G:C	1.14419e-09	-2.3002e-10	-1.20523
18906683	chr3:18906683:T:G	3.35464e-09	-2.3002e-10	-0.12958
18906719	chr3:18906719:T:C	5.66122e-10	-1.90887	-3.63989e-10
18907315	chr3:18907315:T:A	2.8674e-09	-2.3002e-10	-0.286519
18907429	chr3:18907429:ATCT:A	2.86363e-10	-1.8864	-0.704015
18907662	chr3:18907662:A:T	9.83913e-10	-2.3002e-10	-1.35614
18908029	chr3:18908029:A:G	1.25836e-09	-2.3002e-10	-1.11011
18908042	chr3:18908042:A:G	4.98628e-09	-2.3002e-10	0.266767
18908126	chr3:18908126:T:A	1.21699e-08	-2.3002e-10	1.15904
18908172	chr3:18908172:T:G	1.87842e-10	-1.7129	-1.29918
18908307	chr3:18908307:T:C	1.68672e-09	-2.3002e-10	-0.817135
18908456	chr3:18908456:T:A	1.02637e-09	-2.3002e-10	-1.31389
18908555	chr3:18908555:C:A	2.54483e-09	-2.3002e-10	-0.405859
18908819	chr3:18908819:CTT:C	1.09451e-09	-2.3002e-10	-1.24961
18909053	chr3:18909053:A:T	2.02122e-09	-2.3002e-10	-0.636221
18909076	chr3:18909076:A:G	9.97681e-10	-2.3002e-10	-1.34225
18909921	chr3:18909921:G:C	5.0281e-09	-2.3002e-10	0.275119
18910655	chr3:18910655:G:C	1.5137e-10	-1.86165	-1.3663
18910703	chr3:18910703:C:T	1.62357e-10	-1.87121	-1.28668
18910891	chr3:18910891:G:A	1.47365e-10	-1.88377	-1.371
18911286	chr3:18911286:A:C	4.53198e-09	-2.3002e-10	0.171236
18911384	chr3:18911384:C:T	2.96033e-09	1.07839	-1.33301
18911560	chr3:18911560:G:A	2.2639e-09	-2.3002e-10	-0.522836
18911717	chr3:18911717:G:A	1.1061e-09	-2.3002e-10	-1.23908
18912010	chr3:18912010:A:G	1.55792e-10	-1.85695	-1.34221
18912143	chr3:18912143:T:C	1.57322e-10	-1.8473	-1.34208
18912621	chr3:18912621:T:C	1.66661e-09	-2.3002e-10	-0.829129
18912640	chr3:18912640:C:T	1.13161e-09	-2.3002e-10	-1.21628
18913185	chr3:18913185:G:A	5.55728e-09	-2.3002e-10	0.375186
18913469	chr3:18913469:T:C	1.59272e-10	-1.80961	-1.36745
18913487	chr3:18913487:T:C	8.02021e-10	-1.56054	-3.63989e-10
18913807	chr3:18913807:A:G	1.49753e-10	-1.88128	-1.35742
18913833	chr3:18913833:T:A	1.63219e-10	-1.81627	-1.33631
18914564	chr3:18914564:A:G	6.5763e-10	-1.75904	-3.63989e-10
18914571	chr3:18914571:A:G	2.07118e-09	-2.3002e-10	-0.611805
18914746	chr3:18914746:C:T	1.55342e-10	-1.85527	-1.34677
18914747	chr3:18914747:G:A	2.65216e-09	-0.867121	0.502571
18914846	chr3:18914846:T:C	1.25289e-09	-2.3002e-10	-1.11447
18914849	chr3:18914849:C:G	9.72623e-10	-2.3002e-10	-1.36768
18914910	chr3:18914910:A:C	1.56121e-10	-1.82584	-1.37121
18915884	chr3:18915884:G:A	6.74052e-10	-0.913238	-0.821133
18915977	chr3:18915977:A:G	6.62694e-10	-1.75136	-3.63989e-10
18916028	chr3:18916028:A:G	1.57871e-10	-1.81467	-1.37123
18916395	chr3:18916395:G:C	1.67142e-10	-1.75821	-1.37063
18916878	chr3:18916878:G:C	9.74337e-10	-2.3002e-10	-1.36592
18917370	chr3:18917370:C:T	6.13195e-10	-1.829	-3.63989e-10
18917629	chr3:18917629:C:G	9.97834e-10	-2.3002e-10	-1.34209
18917840	chr3:18917840:G:A	3.33256e-09	-0.957804	0.821621
18918353	chr3:18918353:T:C	1.71264e-10	-1.74159	-1.36288
18918464	chr3:18918464:A:G	4.48208e-09	-1.12314	1.2833
18919122	chr3:18919122:T:C	5.18603e-09	-2.3002e-10	0.306045
18919287	chr3:18919287:T:C	9.69636e-10	-2.3002e-10	-1.37076
18920172	chr3:18920172:C:T	2.31184e-09	-1.08918	0.5873
18920198	chr3:18920198:A:C	2.44203e-10	-1.74023	-1.00945
18920275	chr3:18920275:G:T	1.83526e-09	-2.3002e-10	-0.732736
18920304	chr3:18920304:T:C	1.83634e-09	-2.3002e-10	-0.732148
18920375	chr3:18920375:A:G	1.15137e-09	-2.3002e-10	-1.19897
18921782	chr3:18921782:C:T	1.14258e-09	-2.3002e-10	-1.20663
18921831	chr3:18921831:G:A	1.62771e-10	-1.78408	-1.37126
18921846	chr3:18921846:T:G	1.68277e-10	-1.79312	-1.32895
18922007	chr3:18922007:A:G	2.1212e-09	-2.3002e-10	-0.587943
18922417	chr3:18922417:A:G	1.28172e-09	-2.3002e-10	-1.09172
18922761	chr3:18922761:A:G	2.32872e-10	-1.83427	-0.962923
18922899	chr3:18922899:T:TCATA	2.27422e-10	-1.45953	-1.36134
18923179	chr3:18923179:A:G	3.9096e-09	-2.3002e-10	0.0235128
18923839	chr3:18923839:A:T	6.75591e-10	-0.826013	-0.906079
18923892	chr3:18923892:C:T	9.98037e-10	-2.3002e-10	-1.34189
18924268	chr3:18924268:T:C	2.17011e-09	-2.3002e-10	-0.565147
18924460	chr3:18924460:A:G	1.82339e-10	-1.78941	-1.2524
18924464	chr3:18924464:A:G	9.75575e-10	-2.3002e-10	-1.36465
18924470	chr3:18924470:A:G	1.62947e-10	-1.80136	-1.35289
18924517	chr3:18924517:G:A	1.0194e-09	-2.3002e-10	-1.32071
18924560	chr3:18924560:G:A	2.08864e-09	-1.12681	0.523402
18924567	chr3:18924567:C:A	1.83526e-09	-2.3002e-10	-0.732736
18925552	chr3:18925552:A:G	5.60766e-10	-1.91837	-3.63989e-10
18926618	chr3:18926618:T:C	1.59364e-10	-1.81374	-1.36275
18927089	chr3:18927089:T:C	3.03487e-10	-1.58324	-0.949099
18927165	chr3:18927165:G:A	8.36228e-10	-1.51878	-3.63989e-10
18927264	chr3:18927264:CA:C	7.38627e-10	-1.64289	-3.63989e-10
18927827	chr3:18927827:G:A	1.12789e-09	-2.3002e-10	-1.21958
18929540	chr3:18929540:T:C	1.64481e-10	-1.79398	-1.3509
18929816	chr3:18929816:T:C	9.97672e-10	-2.3002e-10	-1.34225
18930307	chr3:18930307:C:T	1.02142e-09	-2.3002e-10	-1.31873
18930337	chr3:18930337:T:C	2.30576e-10	-1.44181	-1.36529
18930809	chr3:18930809:G:T	3.47327e-09	-0.0948265	-3.63989e-10
18931409	chr3:18931409:G:A	1.02948e-09	-2.3002e-10	-1.31087
18931513	chr3:18931513:C:G	1.35528e-09	-2.3002e-10	-1.03592
18931649	chr3:18931649:A:G	2.43044e-10	-1.86054	-0.893892
18932049	chr3:18932049:G:A	1.28015e-09	-2.3002e-10	-1.09295
18932696	chr3:18932696:C:T	9.69205e-10	-2.3002e-10	-1.3712
18935689	chr3:18935689:C:G	1.42938e-09	-2.3002e-10	-0.98268
18935744	chr3:18935744:A:G	1.59146e-09	-2.3002e-10	-0.875274
18936089	chr3:18936089:C:G	1.22377e-09	-2.3002e-10	-1.13799
18936391	chr3:18936391:G:C	3.47765e-10	-1.91367	-0.482483
18936468	chr3:18936468:A:G	1.79566e-09	-2.3002e-10	-0.75455
18936474	chr3:18936474:G:A	1.57465e-10	-1.82647	-1.362
18937384	chr3:18937384:A:G	4.46628e-09	-1.05275	1.20938
18938021	chr3:18938021:A:G	1.05546e-09	-2.3002e-10	-1.28595
18938170	chr3:18938170:A:G	1.08774e-09	-2.3002e-10	-1.25582
18938208	chr3:18938208:C:T	1.81299e-10	-1.83791	-1.20962
18938403	chr3:18938403:G:A	5.08098e-09	-2.3002e-10	0.285581
18938540	chr3:18938540:T:G	5.03122e-09	-2.3002e-10	0.27574
18938660	chr3:18938660:C:T	1.08795e-09	-2.3002e-10	-1.25563
18939126	chr3:18939126:C:T	6.81021e-10	-1.72409	-3.63989e-10
18939450	chr3:18939450:TCA:T	1.53412e-09	-1.19476	0.282791
18939562	chr3:18939562:A:G	1.03791e-09	-2.3002e-10	-1.30271
18939672	chr3:18939672:C:T	2.08367e-09	-1.2073	0.601511
18940206	chr3:18940206:A:C	1.14188e-09	-2.3002e-10	-1.20725
18940422	chr3:18940422:A:AG	3.50575e-09	-1.16573	1.08021
18940515	chr3:18940515:C:T	9.46911e-10	-1.39447	-3.63989e-10
18940560	chr3:18940560:T:C	4.5784e-10	-1.29942	-0.821736
18940741	chr3:18940741:C:T	2.0222e-09	-1.23841	0.602671
18940782	chr3:18940782:T:A	1.14027e-09	-2.3002e-10	-1.20866
18941987	chr3:18941987:T:C	2.34849e-10	-1.79821	-0.990526
18942531	chr3:18942531:G:A	2.36114e-10	-1.84066	-0.9427
18942947	chr3:18942947:C:T	5.21987e-10	-1.18253	-0.807505
18942996	chr3:18942996:G:T	1.62866e-10	-1.80957	-1.34518
18943152	chr3:18943152:C:T	5.08117e-09	-2.3002e-10	0.285618
18944110	chr3:18944110:A:G	1.68204e-10	-1.89997	-1.22253
18944775	chr3:18944775:T:C	8.65824e-10	-1.484	-3.63989e-10
18945194	chr3:18945194:G:A	1.05861e-09	-2.3002e-10	-1.28297
18947271	chr3:18947271:C:T	9.70476e-10	-2.3002e-10	-1.36989
18947444	chr3:18947444:A:T	7.2949e-09	-2.3002e-10	0.647252
18947489	chr3:18947489:C:T	5.61143e-10	-1.9177	-3.63989e-10
18948301	chr3:18948301:C:T	1.58161e-10	-1.85181	-1.33226
18948727	chr3:18948727:A:G	1.50119e-10	-1.91826	-1.31799
18948864	chr3:18948864:C:T	1.52054e-10	-1.87175	-1.35169
18949035	chr3:18949035:T:C	1.52201e-10	-1.86539	-1.35709
18949047	chr3:18949047:T:C	1.1254e-09	-2.3002e-10	-1.22179
18949183	chr3:18949183:C:T	1.56594e-09	-2.3002e-10	-0.891434
18949360	chr3:18949360:C:G	4.85123e-09	0.239309	-3.63989e-10
18949737	chr3:18949737:C:T	1.13922e-09	-2.3002e-10	-1.20958
18949792	chr3:18949792:G:A	1.146e-09	-2.3002e-10	-1.20364
18949939	chr3:18949939:A:T	5.52276e-09	-2.3002e-10	0.368954
18950217	chr3:18950217:T:C	1.17373e-09	-2.3002e-10	-1.17974
18950444	chr3:18950444:A:G	1.11576e-09	-2.3002e-10	-1.23038
18950464	chr3:18950464:C:T	1.82305e-09	-2.3002e-10	-0.73941
18950545	chr3:18950545:A:AC	1.17825e-09	-2.3002e-10	-1.17589
18951483	chr3:18951483:C:A	1.58395e-10	-1.8546	-1.32799
18952092	chr3:18952092:A:T	1.43677e-09	-2.3002e-10	-0.977527
18952140	chr3:18952140:G:T	2.53538e-10	-1.8383	-0.873871
18952715	chr3:18952715:CACACACACAA:C	1.17617e-09	-2.3002e-10	-1.17766
18953065	chr3:18953065:G:A	1.05734e-09	-2.3002e-10	-1.28417
18953094	chr3:18953094:T:C	4.23282e-09	-2.3002e-10	0.102945
18953684	chr3:18953684:G:A	3.50335e-09	-2.3002e-10	-0.0862028
18954498	chr3:18954498:G:A	2.85418e-09	-0.291138	-3.63989e-10
18954865	chr3:18954865:A:C	1.54559e-09	-2.3002e-10	-0.904517
18955234	chr3:18955234:G:A	1.52804e-10	-1.85434	-1.36418
18955330	chr3:18955330:G:A	1.1583e-09	-2.3002e-10	-1.19297
18955431	chr3:18955431:A:G	5.40948e-10	-1.164	-0.790352
18955574	chr3:18955574:T:C	6.75236e-10	-0.825145	-0.90747
18955822	chr3:18955822:G:A	1.54728e-09	-2.3002e-10	-0.903427
18956349	chr3:18956349:C:A	1.17121e-08	-2.3002e-10	1.1207
18956627	chr3:18956627:C:G	9.81212e-10	-2.3002e-10	-1.35889
18957065	chr3:18957065:AG:A	1.10216e-09	-2.3002e-10	-1.24265
18957706	chr3:18957706:A:G	5.62184e-10	-1.91585	-3.63989e-10
18958010	chr3:18958010:T:G	4.54668e-10	-0.974739	-1.15337
18958100	chr3:18958100:C:T	3.48043e-09	-2.3002e-10	-0.0927663
18958181	chr3:18958181:C:T	1.19593e-09	-2.3002e-10	-1.161
18958253	chr3:18958253:C:T	1.12675e-09	-2.3002e-10	-1.22059
18958448	chr3:18958448:A:G	1.45391e-10	-1.89693	-1.37133
18958449	chr3:18958449:C:T	1.75126e-09	-2.3002e-10	-0.779587
18959505	chr3:18959505:C:T	1.20476e-09	-2.3002e-10	-1.15365
18959565	chr3:18959565:C:A	1.71544e-10	-1.74193	-1.36091
18959667	chr3:18959667:C:T	1.19045e-09	-2.3002e-10	-1.1656
18959865	chr3:18959865:G:C	1.09439e-09	-2.3002e-10	-1.24972
18959878	chr3:18959878:C:T	2.1231e-10	-1.56088	-1.32875
18960022	chr3:18960022:T:A	5.73403e-09	-2.3002e-10	0.406496
18960064	chr3:18960064:C:T	1.58101e-10	-1.84075	-1.3437
18960077	chr3:18960077:TC:T	1.67634e-09	-2.3002e-10	-0.823312
18960209	chr3:18960209:G:A	1.0303e-09	-2.3002e-10	-1.31007
18960244	chr3:18960244:G:C	2.60663e-09	-1.33118	0.949314
18960291	chr3:18960291:G:C	9.74121e-10	-2.3002e-10	-1.36614
18960304	chr3:18960304:A:G	1.82192e-09	-2.3002e-10	-0.740032
18960375	chr3:18960375:G:A	9.9875e-10	-2.3002e-10	-1.34117
18960388	chr3:18960388:TTCC:T	1.8382e-09	-2.3002e-10	-0.731137
18960593	chr3:18960593:C:T	1.84551e-10	-1.83079	-1.19896
18960838	chr3:18960838:T:C	1.27246e-09	-2.3002e-10	-1.09897
18960869	chr3:18960869:T:C	7.13488e-10	-1.67751	-3.63989e-10
18961895	chr3:18961895:C:T	1.55287e-10	-1.85909	-1.34331
18962107	chr3:18962107:C:A	6.20766e-10	-0.801883	-1.01484
18962134	chr3:18962134:C:T	2.09389e-09	-2.3002e-10	-0.6009
18962303	chr3:18962303:A:G	6.35779e-09	0.509757	-3.63989e-10
18962425	chr3:18962425:C:A	1.82423e-10	-1.89802	-1.14333
18962655	chr3:18962655:C:G	9.72488e-10	-2.3002e-10	-1.36782
18962825	chr3:18962825:A:G	1.13944e-09	-2.3002e-10	-1.20938
18962839	chr3:18962839:C:T	5.06879e-09	-2.3002e-10	0.28318
18962941	chr3:18962941:G:A	2.8923e-09	-1.09374	0.815869
18963461	chr3:18963461:T:C	2.67166e-09	-0.357222	-3.63989e-10
18963514	chr3:18963514:G:A	1.14375e-09	-2.3002e-10	-1.20561
18963549	chr3:18963549:T:C	1.51819e-09	-2.3002e-10	-0.922405
18963560	chr3:18963560:G:GA	1.38866e-09	-2.3002e-10	-1.01158
18963581	chr3:18963581:T:C	1.15674e-09	-2.3002e-10	-1.19432
18963641	chr3:18963641:G:C	1.15538e-09	-2.3002e-10	-1.19549
18963842	chr3:18963842:T:A	4.94618e-10	-1.20975	-0.834138
18963979	chr3:18963979:A:G	1.1524e-09	-2.3002e-10	-1.19807
18964022	chr3:18964022:C:T	1.30231e-09	-2.3002e-10	-1.07579
18964465	chr3:18964465:A:C	4.23224e-09	-2.3002e-10	0.102808
18964481	chr3:18964481:T:C	1.09251e-09	-2.3002e-10	-1.25144
18965165	chr3:18965165:T:C	1.16903e-09	-2.3002e-10	-1.18375
18965249	chr3:18965249:T:C	1.51058e-09	-2.3002e-10	-0.927431
18965261	chr3:18965261:G:T	6.75745e-10	-1.73186	-3.63989e-10
18965355	chr3:18965355:A:G	5.80668e-10	-1.8835	-3.63989e-10
18965476	chr3:18965476:T:C	1.10316e-09	-2.3002e-10	-1.24174
18965480	chr3:18965480:A:G	1.02997e-08	-2.3002e-10	0.992188
18965728	chr3:18965728:T:C	1.11127e-09	-2.3002e-10	-1.23442
18965976	chr3:18965976:A:T	2.0431e-10	-1.79511	-1.13293
18966055	chr3:18966055:G:A	6.01895e-10	-1.8476	-3.63989e-10
18966628	chr3:18966628:A:G	4.71331e-10	-1.21028	-0.881836
18966887	chr3:18966887:A:G	4.36951e-09	0.134726	-3.63989e-10
18967435	chr3:18967435:G:A	1.10853e-09	-2.3002e-10	-1.23689
18967546	chr3:18967546:A:C	3.23992e-09	-2.3002e-10	-0.164376
18967575	chr3:18967575:T:G	1.16463e-09	-2.3002e-10	-1.18752
18967614	chr3:18967614:T:C	4.18653e-09	-2.3002e-10	0.0919485
18967707	chr3:18967707:T:C	4.31059e-10	-1.33153	-0.849905
18968408	chr3:18968408:A:G	1.32205e-09	-2.3002e-10	-1.06074
18968483	chr3:18968483:C:T	1.64726e-09	-2.3002e-10	-0.840808
18969048	chr3:18969048:A:G	3.13313e-09	-1.13859	0.940705
18969220	chr3:18969220:T:C	1.20143e-09	-2.3002e-10	-1.15641
18969290	chr3:18969290:G:A	1.15257e-09	-2.3002e-10	-1.19793
18969441	chr3:18969441:A:G	3.60516e-10	-1.74673	-0.613416
18970122	chr3:18970122:T:C	1.20284e-09	-2.3002e-10	-1.15524
18971306	chr3:18971306:G:A	1.79037e-09	-1.54238	0.784876
18971973	chr3:18971973:T:C	8.963e-10	-1.66827	0.218863
18972527	chr3:18972527:C:T	1.69762e-10	-1.74386	-1.36942
18972625	chr3:18972625:C:T	1.68711e-10	-1.74968	-1.36981
18973003	chr3:18973003:A:G	7.5803e-10	-1.67908	0.0621254
18973099	chr3:18973099:TC:T	2.04228e-10	-1.77705	-1.15139
18973192	chr3:18973192:T:A	7.06414e-10	-1.64221	-0.0452705
18973274	chr3:18973274:T:C	1.74686e-08	-2.3002e-10	1.52048
18973413	chr3:18973413:C:A	8.76111e-10	-1.67512	0.202934
18973415	chr3:18973415:G:GCTTTTGCT	1.02066e-09	-2.3002e-10	-1.31947
18973594	chr3:18973594:G:A	1.97892e-08	-2.3002e-10	1.64521
18973817	chr3:18973817:G:A	9.99781e-10	-2.3002e-10	-1.34014
18973818	chr3:18973818:C:T	9.99967e-10	-2.3002e-10	-1.33996
18973913	chr3:18973913:G:A	8.48557e-10	-1.61446	0.110322
18974646	chr3:18974646:TA:T	3.13531e-09	-2.3002e-10	-0.197194
18974924	chr3:18974924:A:G	1.94634e-10	-1.61282	-1.36374
18975310	chr3:18975310:T:C	2.42718e-09	-2.3002e-10	-0.453193
18976029	chr3:18976029:G:A	7.09533e-10	-1.6398	-0.0432698
18976194	chr3:18976194:A:C	8.35174e-10	-1.59204	0.0719992
18976272	chr3:18976272:C:T	7.13793e-10	-1.62144	-0.0556428
18976303	chr3:18976303:C:T	6.02687e-09	-2.3002e-10	0.456305
18976358	chr3:18976358:A:C	1.43668e-09	-2.3002e-10	-0.977586
18976379	chr3:18976379:T:G	1.40293e-09	-2.3002e-10	-1.00136
18976773	chr3:18976773:G:A	6.57708e-10	-1.75892	-3.63989e-10
18977011	chr3:18977011:G:A	5.39738e-09	0.345991	-3.63989e-10
18977316	chr3:18977316:G:A	1.15933e-09	-2.3002e-10	-1.19208
18977408	chr3:18977408:A:T	1.02354e-09	-2.3002e-10	-1.31665
18977613	chr3:18977613:G:A	7.16848e-10	-1.6282	-0.0446135
18978131	chr3:18978131:T:C	1.03277e-09	-2.3002e-10	-1.30768
18978536	chr3:18978536:A:T	1.03991e-09	-2.3002e-10	-1.30079
18978550	chr3:18978550:C:T	1.12412e-09	-2.3002e-10	-1.22292
18979322	chr3:18979322:A:G	2.62849e-09	-2.3002e-10	-0.373513
18979586	chr3:18979586:T:C	1.14041e-09	-1.55075	0.342214
18979655	chr3:18979655:T:C	1.05979e-09	-1.61327	0.331422
18981768	chr3:18981768:T:C	9.83205e-10	-2.3002e-10	-1.35686
18981857	chr3:18981857:C:T	6.85038e-10	-1.64168	-0.0765204
18981859	chr3:18981859:T:C	1.19041e-09	-2.3002e-10	-1.16563
18982030	chr3:18982030:A:G	9.98471e-10	-2.3002e-10	-1.34145
18982305	chr3:18982305:T:C	2.74758e-10	-1.43243	-1.19935
18982337	chr3:18982337:A:C	1.37319e-09	-2.3002e-10	-1.02279
18982399	chr3:18982399:A:G	6.4681e-10	-1.77563	-3.63989e-10
18982477	chr3:18982477:T:C	3.75274e-09	-1.53219	1.51475
18983282	chr3:18983282:T:C	9.69579e-10	-2.3002e-10	-1.37082
18983536	chr3:18983536:A:C	1.4243e-09	-1.88054	0.894299
18984065	chr3:18984065:T:A	4.67233e-09	-1.48141	1.68314
18985231	chr3:18985231:C:T	4.36708e-10	-1.5314	-0.637008
18985580	chr3:18985580:T:A	2.50996e-09	-1.86327	1.44361
18985624	chr3:18985624:T:A	2.09802e-09	-2.3002e-10	-0.598929
18985662	chr3:18985662:T:C	1.78471e-10	-1.71735	-1.3459
18985801	chr3:18985801:G:A	1.90927e-09	-1.8523	1.15909
18987298	chr3:18987298:C:T	7.91214e-10	-1.91838	0.344271
18987362	chr3:18987362:G:T	1.66294e-09	-1.80889	0.977555
18987555	chr3:18987555:T:C	2.21873e-10	-1.77261	-1.07296
18987763	chr3:18987763:A:C	1.72789e-09	-2.3002e-10	-0.793023
18988333	chr3:18988333:A:G	1.88076e-09	-2.3002e-10	-0.708245
18988417	chr3:18988417:C:T	1.48153e-10	-1.91496	-1.33447
18989422	chr3:18989422:T:C	5.8015e-09	-2.3002e-10	0.418194
18989547	chr3:18989547:G:C	9.69161e-10	-2.3002e-10	-1.37125
18989720	chr3:18989720:A:G	9.7043e-10	-2.3002e-10	-1.36994
18989830	chr3:18989830:C:T	8.35797e-10	-1.40429	-0.115
18989919	chr3:18989919:T:A	9.7198e-10	-2.3002e-10	-1.36834
18990072	chr3:18990072:CCTTT:C	9.69475e-10	-2.3002e-10	-1.37092
18990221	chr3:18990221:A:G	9.69123e-10	-2.3002e-10	-1.37129
18990383	chr3:18990383:GT:G	5.70198e-10	-1.43075	-0.470944
18991041	chr3:18991041:A:G	1.12058e-09	-2.3002e-10	-1.22608
18991112	chr3:18991112:C:T	1.06665e-09	-2.3002e-10	-1.2754
18991937	chr3:18991937:G:A	1.62036e-09	-2.3002e-10	-0.857273
18992391	chr3:18992391:G:T	6.18226e-09	-2.3002e-10	0.481761
18993299	chr3:18993299:A:G	9.719e-10	-2.3002e-10	-1.36843
18994076	chr3:18994076:T:G	5.65612e-10	-1.90977	-3.63989e-10
18994820	chr3:18994820:G:A	1.82693e-09	-2.3002e-10	-0.737287
18994883	chr3:18994883:G:A	9.68775e-10	-1.42	0.0483494
18994971	chr3:18994971:T:C	1.49007e-09	-2.3002e-10	-0.941103
18995117	chr3:18995117:T:C	2.26426e-09	-2.3002e-10	-0.522676
18995182	chr3:18995182:A:G	6.8876e-09	-2.3002e-10	0.5898
18995375	chr3:18995375:A:C	6.81852e-09	-2.3002e-10	0.579719
18995473	chr3:18995473:A:G	1.11361e-09	-2.3002e-10	-1.23231
18995876	chr3:18995876:T:C	4.4864e-10	-1.35809	-0.783372
18995932	chr3:18995932:G:C	9.73464e-10	-2.3002e-10	-1.36682
18996034	chr3:18996034:C:G	1.14153e-09	-2.3002e-10	-1.20755
18996166	chr3:18996166:G:A	9.78272e-10	-2.3002e-10	-1.36189
18996232	chr3:18996232:A:G	9.73926e-10	-2.3002e-10	-1.36634
18996327	chr3:18996327:C:A	5.78592e-10	-1.88708	-3.63989e-10
18996420	chr3:18996420:T:C	1.43024e-09	-0.982081	-3.63989e-10
18997107	chr3:18997107:T:C	3.20208e-10	-1.40134	-1.07737
18997200	chr3:18997200:C:T	9.60181e-10	-1.43021	0.0496561
18997521	chr3:18997521:C:T	1.13214e-09	-2.3002e-10	-1.21581
18997983	chr3:18997983:T:C	2.0603e-09	-2.3002e-10	-0.617073
18997992	chr3:18997992:T:C	2.04777e-09	-2.3002e-10	-0.623173
18998083	chr3:18998083:C:T	1.13214e-09	-2.3002e-10	-1.21581
18998374	chr3:18998374:G:A	6.4148e-10	-1.7839	-3.63989e-10
18998955	chr3:18998955:G:A	9.66591e-10	-1.40416	0.0302523
18998984	chr3:18998984:G:A	5.62628e-10	-1.91506	-3.63989e-10
18999285	chr3:18999285:A:G	1.08008e-09	-2.3002e-10	-1.26289
18999536	chr3:18999536:A:C	2.26555e-09	-2.3002e-10	-0.522108
18999597	chr3:18999597:C:T	1.77681e-09	-0.270814	-0.49429
18999926	chr3:18999926:G:A	8.49869e-09	-2.3002e-10	0.799989
18999941	chr3:18999941:G:A	4.79019e-10	-1.20911	-0.866826
19000176	chr3:19000176:T:C	1.23e-09	-2.3002e-10	-1.13291
19000178	chr3:19000178:A:T	8.79583e-10	-1.44726	-0.0209739
19000180	chr3:19000180:A:T	8.95828e-10	-1.43275	-0.0171773
19000576	chr3:19000576:G:T	1.85497e-09	-2.3002e-10	-0.722057
19000587	chr3:19000587:A:G	4.42877e-10	-1.30711	-0.847281
19000678	chr3:19000678:A:G	1.80867e-09	0.0966235	-0.843954
19000679	chr3:19000679:G:C	9.70928e-10	-2.3002e-10	-1.36943
19000712	chr3:19000712:A:G	9.70199e-10	-2.3002e-10	-1.37018
19001139	chr3:19001139:T:C	1.7975e-09	-2.3002e-10	-0.753528
19001559	chr3:19001559:A:G	2.51217e-09	-2.3002e-10	-0.418778
19002055	chr3:19002055:C:T	9.21591e-10	-1.3427	-0.0788758
19002062	chr3:19002062:T:C	3.48251e-10	-1.39653	-0.998222
19002236	chr3:19002236:G:A	8.4618e-10	-1.47502	-0.0319302
19002603	chr3:19002603:A:G	4.24593e-09	-2.3002e-10	0.106039
19002710	chr3:19002710:A:G	9.82327e-10	-2.3002e-10	-1.35775
19003666	chr3:19003666:A:G	1.0859e-09	-2.3002e-10	-1.25751
19003730	chr3:19003730:C:T	7.09739e-09	-2.3002e-10	0.619804
19003966	chr3:19003966:T:C	6.44214e-09	-2.3002e-10	0.522938
19004105	chr3:19004105:T:C	1.06703e-09	-2.3002e-10	-1.27505
19004180	chr3:19004180:G:A	1.21173e-09	-2.3002e-10	-1.14788
19004292	chr3:19004292:T:C	8.30196e-10	-1.54257	0.0165541
19005158	chr3:19005158:G:A	7.8232e-10	-1.5089	-0.0765144
19005213	chr3:19005213:G:A	8.00935e-10	-1.47651	-0.0853851
19005545	chr3:19005545:G:A	2.36335e-09	-2.3002e-10	-0.479841
19005653	chr3:19005653:T:G	3.01734e-10	-1.43821	-1.09993
19005838	chr3:19005838:C:G	5.61846e-10	-1.91645	-3.63989e-10
19005948	chr3:19005948:G:C	8.1157e-10	-1.52999	-0.0187132
19006233	chr3:19006233:C:T	9.70657e-10	-2.3002e-10	-1.36971
19006629	chr3:19006629:C:T	7.09739e-09	-2.3002e-10	0.619804
19006938	chr3:19006938:T:C	3.09169e-09	-2.3002e-10	-0.211205
19007258	chr3:19007258:A:G	7.49512e-10	-1.62826	-3.63989e-10
19007463	chr3:19007463:T:C	9.69412e-10	-2.3002e-10	-1.37099
19007556	chr3:19007556:G:A	9.41504e-10	-1.44459	0.0443905
19007621	chr3:19007621:C:A	1.00121e-09	-2.3002e-10	-1.33872
19007661	chr3:19007661:G:A	5.69809e-09	0.400208	-3.63989e-10
19007916	chr3:19007916:C:T	1.04402e-09	-2.3002e-10	-1.29685
19008864	chr3:19008864:T:A	3.30569e-10	-1.32133	-1.12553
19008980	chr3:19008980:A:G	3.33185e-10	-1.31108	-1.1279
19009018	chr3:19009018:T:A	1.17677e-09	-2.3002e-10	-1.17715
19009168	chr3:19009168:C:T	9.84189e-10	-1.41275	0.0568917
19009321	chr3:19009321:A:G	1.05407e-09	-1.39081	0.103542
19009628	chr3:19009628:A:T	9.43758e-10	-1.43049	0.032678
19010496	chr3:19010496:C:T	9.7094e-10	-2.3002e-10	-1.36941
19010518	chr3:19010518:G:A	1.24343e-09	-1.41915	0.297104
19010740	chr3:19010740:G:C	9.7014e-10	-2.3002e-10	-1.37024
19010826	chr3:19010826:A:G	1.12126e-09	-1.22547	-3.63989e-10
19010883	chr3:19010883:G:C	8.80557e-10	-1.43474	-0.0323859
19010895	chr3:19010895:A:G	1.00076e-09	-1.40276	0.0636051
19011100	chr3:19011100:G:A	6.97293e-10	-1.70047	-3.63989e-10
19011145	chr3:19011145:T:G	4.47488e-10	-1.19476	-0.949267
19011368	chr3:19011368:G:T	3.26265e-10	-1.42627	-1.0337
19011552	chr3:19011552:AC:A	1.01645e-09	-1.42469	0.101089
19011559	chr3:19011559:T:C	1.16279e-09	-1.36026	0.171158
19011565	chr3:19011565:A:G	9.7207e-10	-2.3002e-10	-1.36825
19011805	chr3:19011805:A:G	4.84067e-10	-1.36099	-0.704467
19011864	chr3:19011864:G:T	8.72199e-10	-1.4518	-0.0248601
19011868	chr3:19011868:A:G	1.13776e-09	-1.40114	0.190281
19012168	chr3:19012168:A:G	1.00454e-09	-1.38976	0.0543655
19012275	chr3:19012275:C:T	1.10129e-09	-1.37474	0.131294
19012793	chr3:19012793:G:T	9.44896e-10	-1.38608	-0.0105258
19012853	chr3:19012853:G:A	9.86141e-10	-2.3002e-10	-1.35388
19012926	chr3:19012926:C:A	8.93335e-10	-1.41712	-0.0355936
19013097	chr3:19013097:A:G	9.84513e-10	-2.3002e-10	-1.35553
19013135	chr3:19013135:A:T	9.73571e-10	-1.40159	0.0348856
19013766	chr3:19013766:G:A	8.6187e-10	-1.41765	-0.0709243
19014011	chr3:19014011:TGGGAAACTTA:T	3.22181e-09	-0.169981	-3.63989e-10
19014023	chr3:19014023:TCA:T	3.34641e-09	-0.132035	-3.63989e-10
19014027	chr3:19014027:AGGTATGTG:A	3.28489e-09	-0.15059	-3.63989e-10
19014066	chr3:19014066:G:T	9.69517e-10	-2.3002e-10	-1.37088
19014118	chr3:19014118:G:C	7.9055e-10	-1.44193	-0.133022
19014124	chr3:19014124:A:G	1.54385e-09	-2.3002e-10	-0.905643
19014891	chr3:19014891:G:A	2.94962e-09	-2.3002e-10	-0.258246
19015245	chr3:19015245:C:T	7.90874e-10	-1.44068	-0.133856
19015577	chr3:19015577:G:A	1.28547e-09	-2.3002e-10	-1.0888
19015747	chr3:19015747:CATAAA:C	3.41891e-09	-2.3002e-10	-0.110602
19015781	chr3:19015781:GA:G	4.26131e-09	-2.3002e-10	0.109653
19015800	chr3:19015800:TA:T	9.69547e-10	-2.3002e-10	-1.37085
19016358	chr3:19016358:T:A	1.20892e-09	-2.3002e-10	-1.1502
19016465	chr3:19016465:AAGAT:A	9.98075e-10	-2.3002e-10	-1.34185
19016559	chr3:19016559:AG:A	3.55667e-10	-1.2023	-1.17139
19016593	chr3:19016593:A:G	1.00388e-09	-2.3002e-10	-1.33605
19017488	chr3:19017488:A:T	5.57275e-10	-1.45906	-0.465563
19017501	chr3:19017501:G:GT	9.77319e-10	-2.3002e-10	-1.36287
19017757	chr3:19017757:G:A	2.99105e-09	-2.3002e-10	-0.2443
19018193	chr3:19018193:C:T	8.70204e-10	-1.44072	-0.0382331
19018257	chr3:19018257:C:G	4.24908e-10	-1.20991	-0.985899
19018299	chr3:19018299:A:T	1.23183e-09	-2.3002e-10	-1.13142
19018300	chr3:19018300:T:C	2.09054e-10	-1.91612	-0.988968
19018304	chr3:19018304:A:G	4.93064e-10	-1.29447	-0.752575
19018469	chr3:19018469:C:T	9.91808e-10	-2.3002e-10	-1.34815
19019195	chr3:19019195:C:T	7.67199e-10	-1.51738	-0.0875492
19019281	chr3:19019281:C:T	3.67897e-09	-2.3002e-10	-0.0372899
19019459	chr3:19019459:T:C	9.94651e-10	-2.3002e-10	-1.34529
19019474	chr3:19019474:C:T	7.26702e-10	-1.65916	-3.63989e-10
19019996	chr3:19019996:T:C	9.80539e-10	-2.3002e-10	-1.35958
19020103	chr3:19020103:T:C	9.69118e-10	-2.3002e-10	-1.37129
19020884	chr3:19020884:A:G	1.00315e-09	-2.3002e-10	-1.33678
19021562	chr3:19021562:C:T	9.9369e-10	-2.3002e-10	-1.34625
19021770	chr3:19021770:A:G	8.82349e-10	-1.46509	-3.63989e-10
19021787	chr3:19021787:T:G	9.93287e-10	-2.3002e-10	-1.34666
19021941	chr3:19021941:C:T	1.00259e-09	-2.3002e-10	-1.33733
19022110	chr3:19022110:A:T	4.18806e-09	-2.3002e-10	0.0923138
19022541	chr3:19022541:C:A	9.92678e-10	-2.3002e-10	-1.34727
19022688	chr3:19022688:A:C	9.92397e-10	-2.3002e-10	-1.34756
19022778	chr3:19022778:G:T	8.32611e-10	-1.44262	-0.0804963
19022806	chr3:19022806:T:C	4.17598e-10	-1.21602	-0.997144
19023133	chr3:19023133:G:A	9.9369e-10	-2.3002e-10	-1.34625
19023361	chr3:19023361:A:G	4.54779e-10	-1.14004	-0.987824
19023677	chr3:19023677:A:G	1.26875e-09	-2.3002e-10	-1.10189
19024069	chr3:19024069:T:C	9.93609e-10	-2.3002e-10	-1.34634
19024094	chr3:19024094:C:T	9.9369e-10	-2.3002e-10	-1.34625
19024271	chr3:19024271:T:C	9.9369e-10	-2.3002e-10	-1.34625
19024683	chr3:19024683:C:T	9.93272e-10	-2.3002e-10	-1.34667
19024829	chr3:19024829:C:T	9.93372e-10	-2.3002e-10	-1.34657
19024912	chr3:19024912:C:T	9.90888e-10	-2.3002e-10	-1.34908
19024934	chr3:19024934:C:T	9.93867e-10	-2.3002e-10	-1.34608
19024936	chr3:19024936:A:G	9.9369e-10	-2.3002e-10	-1.34625
19025091	chr3:19025091:T:C	4.48191e-09	-2.3002e-10	0.160125
19025274	chr3:19025274:A:G	3.84821e-09	-2.3002e-10	0.00768463
19026381	chr3:19026381:A:G	1.44682e-09	-0.970553	-3.63989e-10
19026736	chr3:19026736:C:G	1.0059e-09	-2.3002e-10	-1.33404
19027376	chr3:19027376:C:T	3.3049e-09	-2.3002e-10	-0.144518
19027601	chr3:19027601:A:C	9.87043e-10	-2.3002e-10	-1.35297
19027616	chr3:19027616:A:G	9.87417e-10	-2.3002e-10	-1.35259
19027680	chr3:19027680:AAGAC:A	1.52848e-09	-2.3002e-10	-0.915649
19027764	chr3:19027764:A:T	9.87862e-10	-2.3002e-10	-1.35214
19028389	chr3:19028389:T:C	9.71848e-10	-2.3002e-10	-1.36848
19028442	chr3:19028442:G:A	1.21272e-09	-2.3002e-10	-1.14705
19028531	chr3:19028531:G:T	9.8731e-10	-2.3002e-10	-1.35269
19029117	chr3:19029117:AGAT:A	1.07406e-09	-2.3002e-10	-1.26848
19029279	chr3:19029279:A:G	8.68344e-10	-1.43671	-0.0443801
19029368	chr3:19029368:G:A	6.56226e-10	-1.76117	-3.63989e-10
19029391	chr3:19029391:T:C	9.91006e-10	-2.3002e-10	-1.34896
19029504	chr3:19029504:G:T	9.87985e-10	-2.3002e-10	-1.35201
19029625	chr3:19029625:A:G	9.88343e-10	-2.3002e-10	-1.35165
19029837	chr3:19029837:G:A	5.13246e-09	-2.3002e-10	0.295662
19030307	chr3:19030307:G:T	1.02227e-09	-2.3002e-10	-1.3179
19030846	chr3:19030846:C:T	5.1033e-09	-2.3002e-10	0.289963
19031127	chr3:19031127:T:C	2.69907e-09	-2.3002e-10	-0.347015
19031515	chr3:19031515:T:C	9.7169e-10	-2.3002e-10	-1.36864
19031664	chr3:19031664:A:T	9.94341e-10	-2.3002e-10	-1.3456
19032079	chr3:19032079:A:G	9.80253e-10	-2.3002e-10	-1.35987
19032634	chr3:19032634:A:G	9.2929e-10	-1.40701	-0.00624338
19032958	chr3:19032958:A:G	9.88343e-10	-2.3002e-10	-1.35165
19032963	chr3:19032963:A:G	4.08231e-10	-1.22909	-1.00676
19033280	chr3:19033280:T:C	4.03499e-10	-1.2384	-1.00911
19033371	chr3:19033371:A:G	8.5789e-10	-1.41904	-0.07416
19033924	chr3:19033924:G:A	4.57357e-09	-2.3002e-10	0.180371
19033982	chr3:19033982:AAAG:A	2.22583e-10	-1.55697	-1.28541
19034759	chr3:19034759:A:G	9.70601e-10	-2.3002e-10	-1.36976
19035226	chr3:19035226:A:G	1.09453e-09	-2.3002e-10	-1.2496
19035254	chr3:19035254:A:G	4.65682e-09	-2.3002e-10	0.19841
19035685	chr3:19035685:C:T	4.15186e-09	-2.3002e-10	0.0836324
19035813	chr3:19035813:C:T	9.94119e-10	-2.3002e-10	-1.34582
19036136	chr3:19036136:A:G	9.39435e-10	-1.39873	-0.003673
19036202	chr3:19036202:C:T	9.8839e-10	-2.3002e-10	-1.3516
19036235	chr3:19036235:A:G	2.15634e-09	-2.3002e-10	-0.571509
19036644	chr3:19036644:T:G	5.83371e-10	-1.87886	-3.63989e-10
19036764	chr3:19036764:T:C	9.88343e-10	-2.3002e-10	-1.35165
19036794	chr3:19036794:T:C	8.82414e-10	-1.44091	-0.0241082
19036863	chr3:19036863:C:T	3.67031e-10	-1.34993	-0.992299
19038084	chr3:19038084:C:T	7.99304e-10	-1.47637	-0.0875637
19038321	chr3:19038321:C:T	3.30359e-10	-1.91763	-0.52987
19038358	chr3:19038358:A:G	9.75756e-10	-2.3002e-10	-1.36447
19038556	chr3:19038556:A:T	9.56436e-09	-2.3002e-10	0.918121
19039926	chr3:19039926:T:C	9.77449e-10	-2.3002e-10	-1.36273
19040076	chr3:19040076:C:T	9.72331e-10	-2.3002e-10	-1.36798
19040077	chr3:19040077:G:A	8.29516e-10	-1.48492	-0.0419125
19040455	chr3:19040455:T:C	9.77449e-10	-2.3002e-10	-1.36273
19040563	chr3:19040563:C:G	9.77449e-10	-2.3002e-10	-1.36273
19041478	chr3:19041478:T:C	5.60822e-10	-1.91827	-3.63989e-10
19041828	chr3:19041828:G:A	3.19835e-09	-0.177287	-3.63989e-10
19042292	chr3:19042292:G:A	3.81023e-10	-1.33791	-0.966913
19042462	chr3:19042462:TG:T	8.04803e-10	-1.48532	-0.0717638
19042705	chr3:19042705:A:G	1.65494e-09	-2.3002e-10	-0.836159
19043882	chr3:19043882:C:G	8.13697e-10	-1.43	-0.116088
19043896	chr3:19043896:T:C	2.77493e-10	-1.25301	-1.36887
19044029	chr3:19044029:G:A	1.45596e-09	-0.646315	-0.317944
19044194	chr3:19044194:A:T	1.05291e-09	-2.3002e-10	-1.28836
19044748	chr3:19044748:A:G	4.86698e-09	-2.3002e-10	0.24255
19045011	chr3:19045011:T:C	8.40606e-10	-1.40915	-0.10441
19045061	chr3:19045061:A:G	3.27321e-09	-2.3002e-10	-0.154152
19045227	chr3:19045227:G:A	9.70381e-10	-2.3002e-10	-1.36999
19045317	chr3:19045317:AATT:A	9.92702e-10	-2.3002e-10	-1.34725
19045402	chr3:19045402:G:T	9.77665e-10	-2.3002e-10	-1.36251
19046727	chr3:19046727:T:TTAGAA	9.88339e-10	-2.3002e-10	-1.35165
19046917	chr3:19046917:G:A	1.96509e-09	-2.3002e-10	-0.664387
19047673	chr3:19047673:G:A	7.98217e-10	-1.47508	-0.090214
19047901	chr3:19047901:T:A	6.45638e-10	-1.44215	-0.335295
19048227	chr3:19048227:A:G	9.88281e-10	-2.3002e-10	-1.35171
19048337	chr3:19048337:A:C	1.27583e-09	-2.3002e-10	-1.09633
19048443	chr3:19048443:G:A	9.89076e-10	-2.3002e-10	-1.35091
19048462	chr3:19048462:C:G	9.89428e-10	-2.3002e-10	-1.35055
19048671	chr3:19048671:A:G	9.87586e-10	-2.3002e-10	-1.35241
19049533	chr3:19049533:T:C	5.91487e-10	-1.86504	-3.63989e-10
19049807	chr3:19049807:A:C	9.8227e-10	-2.3002e-10	-1.35781
19049942	chr3:19049942:C:T	5.60601e-10	-1.91867	-3.63989e-10
19050020	chr3:19050020:A:G	3.90202e-10	-1.24807	-1.03295
19050403	chr3:19050403:TC:T	9.77528e-10	-2.3002e-10	-1.36265
19050712	chr3:19050712:C:T	9.7833e-10	-2.3002e-10	-1.36183
19051008	chr3:19051008:C:T	2.32939e-09	-2.3002e-10	-0.494315
19051890	chr3:19051890:A:G	7.34954e-10	-1.43597	-0.211902
19051974	chr3:19051974:C:G	9.73674e-10	-2.3002e-10	-1.3666
19051988	chr3:19051988:G:A	5.65913e-10	-1.23191	-0.677325
19052134	chr3:19052134:G:A	6.01366e-10	-1.84847	-3.63989e-10
19052188	chr3:19052188:C:T	3.58041e-09	-2.3002e-10	-0.0644473
19052844	chr3:19052844:G:A	5.76823e-09	-2.3002e-10	0.412441
19053056	chr3:19053056:T:C	2.70565e-10	-1.27813	-1.36904
19053429	chr3:19053429:G:C	1.59999e-09	-2.3002e-10	-0.869926
19053615	chr3:19053615:T:C	1.24976e-09	-2.3002e-10	-1.11697
19053795	chr3:19053795:C:T	1.705e-09	-2.3002e-10	-0.806356
19054000	chr3:19054000:A:G	2.37534e-10	-1.85225	-0.925121
19054499	chr3:19054499:A:G	9.79807e-10	-2.3002e-10	-1.36032
```
