## Supplementary material for "Characterization of shared and ancestry-specific signals driving complex traits using multi-ancestry fine-mapping": susiex_nc2.cs80.cs

```
CS_ID	SNP	BP	REF_ALLELE	ALT_ALLELE	REF_FRQ	BETA	SE	-LOG10P	CS_PIP	OVRL_PIP
1	chr3:18276637:A:G	18276637	G,G	A,A	1,1	-inf,-inf	inf,inf	10.7917,0.206404	0.588866	0.588866
1	chr3:18197291:CT:C	18197291	C,C	CT,CT	1,1	inf,inf	inf,inf	10.1629,0.315227	0.223883	0.223883
2	chr3:18493679:T:C	18493679	C,NA	T,NA	1,NA	-inf,NA	inf,NA	7.86592,NA	0.118142	0.118142
2	chr3:18494612:G:A	18494612	A,NA	G,NA	1,NA	-inf,NA	inf,NA	7.71321,NA	0.0858446	0.0858446
2	chr3:18496673:A:C	18496673	C,NA	A,NA	1,NA	-inf,NA	inf,NA	7.69608,NA	0.0827636	0.0827636
2	chr3:18519869:C:T	18519869	T,NA	C,NA	1,NA	-inf,NA	inf,NA	7.66115,NA	0.0784191	0.0784191
2	chr3:18492289:A:G	18492289	G,NA	A,NA	1,NA	-inf,NA	inf,NA	7.66839,NA	0.077901	0.077901
2	chr3:18514918:A:C	18514918	C,NA	A,NA	1,NA	-inf,NA	inf,NA	7.59821,NA	0.068954	0.068954
2	chr3:18521607:G:A	18521607	A,NA	G,NA	1,NA	-inf,NA	inf,NA	7.58601,NA	0.0673983	0.0673983
2	chr3:18513954:A:G	18513954	G,NA	A,NA	1,NA	-inf,NA	inf,NA	7.57501,NA	0.0658374	0.0658374
2	chr3:18527800:G:C	18527800	C,NA	G,NA	1,NA	-inf,NA	inf,NA	7.58192,NA	0.0657206	0.0657206
2	chr3:18513990:C:T	18513990	T,NA	C,NA	1,NA	-inf,NA	inf,NA	7.47373,NA	0.0531172	0.0531172
2	chr3:18500637:T:G	18500637	G,NA	T,NA	1,NA	-inf,NA	inf,NA	7.19242,NA	0.0286441	0.0286441
2	chr3:18468495:G:A	18468495	A,NA	G,NA	1,NA	-inf,NA	inf,NA	7.35368,NA	0.0257854	0.0257854
```
