## Supplementary material for "Characterization of shared and ancestry-specific signals driving complex traits using multi-ancestry fine-mapping": susiex_nc2.cs80.snp

```
BP	SNP	PIP(CS1)	LogBF(CS1,Pop1)	LogBF(CS1,Pop2)	PIP(CS2)	LogBF(CS2,Pop1)	LogBF(CS2,Pop2)
17709214	chr3:17709214:T:A	5.66424e-08	1.30152	-3.63989e-10	7.14721e-07	0.839552	-3.63989e-10
17709337	chr3:17709337:T:C	6.13358e-10	-1.90636	-1.31769	1.25717e-08	-1.87947	-1.32143
17709992	chr3:17709992:G:C	5.40224e-09	-2.3002e-10	-1.04842	1.05675e-07	-2.3002e-10	-1.07197
17710185	chr3:17710185:G:A	5.16353e-09	-2.3002e-10	-1.09362	1.01187e-07	-2.3002e-10	-1.11537
17710421	chr3:17710421:G:A	6.08855e-08	1.37376	-3.63989e-10	7.64346e-07	0.90668	-3.63989e-10
17710565	chr3:17710565:A:G	4.83114e-08	1.14243	-3.63989e-10	5.96073e-07	0.658023	-3.63989e-10
17710766	chr3:17710766:C:T	5.10257e-09	-2.3002e-10	-1.10549	1.04824e-07	-2.3002e-10	-1.08006
17711008	chr3:17711008:AT:A	5.17864e-09	-2.3002e-10	-1.0907	1.05627e-07	-2.3002e-10	-1.07243
17711317	chr3:17711317:T:C	4.1688e-09	-2.3002e-10	-1.30761	8.42986e-08	-2.3002e-10	-1.29798
17711323	chr3:17711323:A:G	6.1117e-08	1.37755	-3.63989e-10	7.66887e-07	0.909999	-3.63989e-10
17711509	chr3:17711509:C:G	3.92224e-09	-2.3002e-10	-1.36857	7.8756e-08	-2.3002e-10	-1.36599
17711578	chr3:17711578:C:T	5.66914e-09	-2.3002e-10	-1.0002	1.08113e-07	-2.3002e-10	-1.04916
17712309	chr3:17712309:C:A	9.14068e-10	-1.4572	-1.36788	4.82003e-08	-0.48731	-1.36967
17712435	chr3:17712435:CCT:C	5.2777e-08	-2.3002e-10	1.23084	1.06589e-06	-2.3002e-10	1.23922
17713066	chr3:17713066:G:A	8.84269e-10	-1.48902	-1.36921	4.56199e-08	-0.541499	-1.3705
17713111	chr3:17713111:C:T	4.0094e-09	-2.3002e-10	-1.3466	8.03349e-08	-2.3002e-10	-1.34614
17713311	chr3:17713311:A:G	4.73689e-09	-2.3002e-10	-1.17986	9.54943e-08	-2.3002e-10	-1.17327
17713488	chr3:17713488:C:T	7.62348e-09	-2.3002e-10	-0.704005	1.60237e-07	-2.3002e-10	-0.655686
17714026	chr3:17714026:G:A	3.93327e-09	-2.3002e-10	-1.36577	7.90487e-08	-2.3002e-10	-1.36228
17714458	chr3:17714458:A:G	5.09258e-08	1.19513	-3.63989e-10	6.53576e-07	0.750118	-3.63989e-10
17714751	chr3:17714751:A:G	5.19655e-08	1.21534	-3.63989e-10	6.65807e-07	0.76866	-3.63989e-10
17714807	chr3:17714807:A:G	4.2347e-09	-2.3002e-10	-1.29193	8.62995e-08	-2.3002e-10	-1.27452
17714975	chr3:17714975:C:A	8.77903e-10	-1.49819	-1.36727	4.48644e-08	-0.559441	-1.36926
17715139	chr3:17715139:G:C	3.91269e-09	-2.3002e-10	-1.37101	7.84173e-08	-2.3002e-10	-1.3703
17715658	chr3:17715658:G:A	1.74196e-08	0.122359	-3.63989e-10	1.17196e-07	-0.968494	-3.63989e-10
17716008	chr3:17716008:T:TG	8.27867e-10	-1.567	-1.35714	3.7812e-08	-0.7417	-1.35801
17716436	chr3:17716436:G:C	9.00464e-10	-1.47028	-1.3698	4.71457e-08	-0.508302	-1.3708
17716714	chr3:17716714:A:G	2.30079e-09	-1.90199	-3.63989e-10	4.95716e-08	-1.82892	-3.63989e-10
17716768	chr3:17716768:T:C	8.02378e-10	-1.59071	-1.3647	3.59541e-08	-0.784783	-1.36531
17717112	chr3:17717112:A:G	7.9492e-09	-2.3002e-10	-0.662166	1.62587e-07	-2.3002e-10	-0.641128
17717367	chr3:17717367:C:T	9.14169e-10	-1.45652	-1.36846	4.84092e-08	-0.482593	-1.37006
17718241	chr3:17718241:T:C	8.77264e-10	-1.49698	-1.36921	4.49442e-08	-0.556424	-1.37049
17718546	chr3:17718546:G:A	4.62087e-09	-1.20466	-3.63989e-10	7.20281e-08	-1.45528	-3.63989e-10
17719275	chr3:17719275:C:G	4.99091e-09	-2.3002e-10	-1.12762	1.00652e-07	-2.3002e-10	-1.12067
17719391	chr3:17719391:A:G	9.08666e-10	-1.46374	-1.36728	4.77146e-08	-0.497817	-1.36929
17719485	chr3:17719485:C:CGTTA	4.87169e-09	-2.3002e-10	-1.1518	9.66944e-08	-2.3002e-10	-1.16078
17719680	chr3:17719680:T:C	4.61356e-09	-2.3002e-10	-1.20624	9.26137e-08	-2.3002e-10	-1.2039
17719855	chr3:17719855:CAT:C	7.91707e-09	-2.3002e-10	-0.666217	1.52375e-07	-2.3002e-10	-0.705998
17719876	chr3:17719876:T:C	8.04308e-09	-2.3002e-10	-0.650426	1.54731e-07	-2.3002e-10	-0.690652
17720188	chr3:17720188:C:A	6.1838e-08	1.38928	-3.63989e-10	7.7523e-07	0.920819	-3.63989e-10
17720334	chr3:17720334:C:T	2.90499e-09	-1.66881	-3.63989e-10	7.99868e-08	-1.35048	-3.63989e-10
17721761	chr3:17721761:C:A	3.92812e-09	-2.3002e-10	-1.36708	7.85041e-08	-2.3002e-10	-1.36919
17721853	chr3:17721853:A:G	3.91265e-09	-2.3002e-10	-1.37102	7.83618e-08	-2.3002e-10	-1.371
17722012	chr3:17722012:A:C	4.05894e-09	-2.3002e-10	-1.33432	8.11483e-08	-2.3002e-10	-1.33606
17722165	chr3:17722165:T:C	5.60847e-09	-2.3002e-10	-1.01096	1.09567e-07	-2.3002e-10	-1.0358
17722465	chr3:17722465:G:T	8.94214e-10	-1.47783	-1.36922	4.65125e-08	-0.522116	-1.3705
17722817	chr3:17722817:C:T	9.07744e-10	-1.46344	-1.36859	4.76803e-08	-0.49769	-1.37013
17723178	chr3:17723178:T:C	5.96713e-10	-1.88144	-1.37011	1.90887e-08	-1.41339	-1.36985
17723256	chr3:17723256:A:G	5.94597e-10	-1.88438	-1.37073	1.88865e-08	-1.42333	-1.37056
17723613	chr3:17723613:C:T	5.29139e-09	-1.06916	-3.63989e-10	1.90946e-07	-0.480351	-3.63989e-10
17723756	chr3:17723756:TAACC:T	3.91254e-09	-2.3002e-10	-1.37105	7.83589e-08	-2.3002e-10	-1.37104
17724467	chr3:17724467:T:C	1.15445e-09	-1.74235	-0.849266	2.02388e-08	-1.89249	-0.832247
17724825	chr3:17724825:G:A	5.04244e-09	-2.3002e-10	-1.11735	1.01283e-07	-2.3002e-10	-1.11442
17725205	chr3:17725205:C:G	8.71711e-10	-1.5022	-1.37033	4.44672e-08	-0.56659	-1.371
17725241	chr3:17725241:A:G	8.85679e-10	-1.48867	-1.36797	4.56468e-08	-0.541675	-1.36973
17725359	chr3:17725359:G:C	2.27747e-09	-1.91217	-3.63989e-10	4.63006e-08	-1.89719	-3.63989e-10
17725386	chr3:17725386:A:C	5.06487e-09	-2.3002e-10	-1.11291	1.04336e-07	-2.3002e-10	-1.08473
17725554	chr3:17725554:T:A	9.34003e-10	-1.44695	-1.35657	5.13799e-08	-0.444517	-1.34858
17725976	chr3:17725976:C:G	3.91988e-09	-2.3002e-10	-1.36918	7.83747e-08	-2.3002e-10	-1.37084
17726464	chr3:17726464:G:A	1.15421e-08	-2.3002e-10	-0.289239	2.39838e-07	-2.3002e-10	-0.252379
17726546	chr3:17726546:T:C	5.96763e-10	-1.8828	-1.36868	1.90426e-08	-1.41741	-1.36825
17727574	chr3:17727574:A:G	4.59515e-09	-2.3002e-10	-1.21024	9.05656e-08	-2.3002e-10	-1.22627
17728348	chr3:17728348:G:GT	4.99558e-09	-2.3002e-10	-1.12668	1.01733e-07	-2.3002e-10	-1.10999
17728438	chr3:17728438:A:T	4.23066e-09	-2.3002e-10	-1.29288	8.48721e-08	-2.3002e-10	-1.29119
17728613	chr3:17728613:C:T	8.47615e-09	-2.3002e-10	-0.597981	1.62841e-07	-2.3002e-10	-0.639567
17728723	chr3:17728723:T:C	3.97998e-09	-2.3002e-10	-1.35396	7.93195e-08	-2.3002e-10	-1.35886
17729068	chr3:17729068:C:T	9.88751e-09	-0.443965	-3.63989e-10	2.19303e-07	-0.341887	-3.63989e-10
17729508	chr3:17729508:C:T	5.01837e-09	-2.3002e-10	-1.12213	1.02214e-07	-2.3002e-10	-1.10528
17729513	chr3:17729513:T:C	8.58647e-10	-1.52227	-1.36537	4.29652e-08	-0.604055	-1.36789
17729819	chr3:17729819:T:C	3.96489e-09	-1.35776	-3.63989e-10	6.76585e-08	-1.51787	-3.63989e-10
17729937	chr3:17729937:T:C	5.84081e-10	-1.90422	-1.36873	1.74904e-08	-1.50191	-1.36878
17730238	chr3:17730238:TAAGTA:T	5.86177e-08	1.3358	-3.63989e-10	7.37717e-07	0.87122	-3.63989e-10
17730584	chr3:17730584:A:AC	4.56868e-09	-2.3002e-10	-1.21601	9.11459e-08	-2.3002e-10	-1.21988
17730613	chr3:17730613:G:A	6.88102e-10	-1.77663	-1.33243	1.28262e-08	-1.84941	-1.33145
17730883	chr3:17730883:G:C	4.61621e-09	-2.3002e-10	-1.20566	9.08434e-08	-2.3002e-10	-1.2232
17731537	chr3:17731537:A:T	4.09791e-09	-2.3002e-10	-1.32476	8.19247e-08	-2.3002e-10	-1.32654
17731635	chr3:17731635:A:C	3.65757e-08	0.864146	-3.63989e-10	3.40588e-07	0.0983338	-3.63989e-10
17732387	chr3:17732387:C:T	2.52582e-09	-1.80867	-3.63989e-10	6.09612e-08	-1.6221	-3.63989e-10
17732427	chr3:17732427:A:G	8.69544e-10	-1.50812	-1.36691	4.41237e-08	-0.576325	-1.36902
17733065	chr3:17733065:T:C	4.68258e-09	-2.3002e-10	-1.19139	9.26822e-08	-2.3002e-10	-1.20316
17733201	chr3:17733201:G:A	3.93329e-09	-2.3002e-10	-1.36576	7.87924e-08	-2.3002e-10	-1.36552
17733450	chr3:17733450:A:G	4.18603e-09	-2.3002e-10	-1.30349	8.46722e-08	-2.3002e-10	-1.29355
17733452	chr3:17733452:C:A	5.93594e-10	-1.89209	-1.36471	1.84305e-08	-1.4543	-1.36404
17733466	chr3:17733466:G:T	5.9877e-08	-2.3002e-10	1.35705	1.21118e-06	-2.3002e-10	1.36701
17733873	chr3:17733873:C:T	2.38135e-09	-1.86757	-3.63989e-10	4.59451e-08	-1.90489	-3.63989e-10
17733953	chr3:17733953:G:A	6.19406e-10	-1.91754	-1.29669	1.36065e-08	-1.82633	-1.29546
17734275	chr3:17734275:C:T	5.16938e-09	-2.3002e-10	-1.09248	9.89135e-08	-2.3002e-10	-1.1381
17734559	chr3:17734559:A:G	4.321e-09	-2.3002e-10	-1.27175	8.60577e-08	-2.3002e-10	-1.27732
17734842	chr3:17734842:T:C	5.8756e-10	-1.90039	-1.36663	1.77629e-08	-1.48918	-1.36605
17734879	chr3:17734879:C:T	2.3016e-09	-1.90163	-3.63989e-10	6.4613e-08	-1.56393	-3.63989e-10
17734893	chr3:17734893:C:G	4.10244e-09	-2.3002e-10	-1.32365	8.20145e-08	-2.3002e-10	-1.32544
17735592	chr3:17735592:T:A	3.91994e-09	-2.3002e-10	-1.36916	7.84011e-08	-2.3002e-10	-1.3705
17735631	chr3:17735631:A:G	9.67059e-10	-1.44045	-1.32829	5.24839e-08	-0.43248	-1.33936
17736054	chr3:17736054:A:G	8.63835e-10	-1.51109	-1.37052	4.39065e-08	-0.579237	-1.37104
17736127	chr3:17736127:T:A	2.78866e-09	-1.70968	-3.63989e-10	6.05848e-08	-1.6283	-3.63989e-10
17736816	chr3:17736816:G:A	3.92884e-09	-2.3002e-10	-1.36689	7.85143e-08	-2.3002e-10	-1.36906
17736828	chr3:17736828:T:C	6.1562e-10	-1.8713	-1.34907	2.12565e-08	-1.33271	-1.34297
17737118	chr3:17737118:G:A	3.48171e-09	-1.48771	-3.63989e-10	5.42378e-08	-1.73896	-3.63989e-10
17737633	chr3:17737633:C:T	4.22235e-09	-2.3002e-10	-1.29485	8.35351e-08	-2.3002e-10	-1.30707
17737830	chr3:17737830:A:C	6.12192e-10	-1.91575	-1.3102	1.28608e-08	-1.86771	-1.31044
17737915	chr3:17737915:T:C	8.4026e-10	-1.53836	-1.37092	3.92477e-08	-0.691671	-1.37078
17738326	chr3:17738326:C:T	3.92219e-09	-2.3002e-10	-1.36859	7.84274e-08	-2.3002e-10	-1.37017
17738403	chr3:17738403:T:A	5.46986e-08	1.2666	-3.63989e-10	6.9432e-07	0.810593	-3.63989e-10
17738690	chr3:17738690:T:C	3.91257e-09	-2.3002e-10	-1.37104	7.83599e-08	-2.3002e-10	-1.37103
17738998	chr3:17738998:C:G	8.52697e-10	-1.52378	-1.37081	4.28771e-08	-0.602961	-1.37104
17739155	chr3:17739155:C:T	6.52149e-09	-2.3002e-10	-0.860135	1.36594e-07	-2.3002e-10	-0.815328
17739361	chr3:17739361:C:T	1.01586e-09	-1.35541	-1.3641	2.04969e-08	-1.3446	-1.36747
17739823	chr3:17739823:A:G	9.65919e-10	-1.39888	-1.37104	5.36533e-08	-0.379293	-1.3705
17740274	chr3:17740274:G:A	6.83032e-08	1.48872	-3.63989e-10	8.47724e-07	1.01021	-3.63989e-10
17740288	chr3:17740288:A:C	6.2868e-10	-1.88421	-1.31516	2.00772e-08	-1.41998	-1.31277
17742049	chr3:17742049:G:A	4.81955e-09	-2.3002e-10	-1.16256	9.47904e-08	-2.3002e-10	-1.18067
17742987	chr3:17742987:T:C	4.84156e-09	-2.3002e-10	-1.158	9.5206e-08	-2.3002e-10	-1.1763
17743150	chr3:17743150:G:A	1.27577e-08	1.02861	-1.21772	1.68529e-07	0.612224	-1.21746
17743326	chr3:17743326:T:C	6.41711e-10	-1.81724	-1.36161	2.30564e-08	-1.2335	-1.36089
17743404	chr3:17743404:G:T	1.3255e-08	1.06685	-1.21772	1.73926e-07	0.643747	-1.21746
17743540	chr3:17743540:G:A	7.94651e-08	1.64008	-3.63989e-10	9.68057e-07	1.14295	-3.63989e-10
17744032	chr3:17744032:A:G	5.94813e-09	-2.3002e-10	-0.95216	1.24038e-07	-2.3002e-10	-0.911754
17744077	chr3:17744077:T:C	5.70954e-09	-2.3002e-10	-0.993099	1.15924e-07	-2.3002e-10	-0.979406
17744081	chr3:17744081:C:T	5.69827e-09	-2.3002e-10	-0.995075	1.15691e-07	-2.3002e-10	-0.981417
17744376	chr3:17744376:G:A	4.05725e-09	-2.3002e-10	-1.33473	8.07726e-08	-2.3002e-10	-1.3407
17744377	chr3:17744377:C:T	2.94005e-09	-1.65681	-3.63989e-10	7.60568e-08	-1.40086	-3.63989e-10
17744565	chr3:17744565:T:C	9.11078e-10	-1.45932	-1.36905	4.78364e-08	-0.494289	-1.37026
17745445	chr3:17745445:G:A	4.14723e-09	-2.3002e-10	-1.3128	8.24331e-08	-2.3002e-10	-1.32035
17745480	chr3:17745480:C:T	4.10928e-09	-2.3002e-10	-1.32199	8.1732e-08	-2.3002e-10	-1.3289
17745512	chr3:17745512:G:C	4.07972e-09	-2.3002e-10	-1.32921	8.16858e-08	-2.3002e-10	-1.32946
17745907	chr3:17745907:G:A	8.38033e-10	-1.54141	-1.37052	3.87792e-08	-0.703747	-1.37071
17746065	chr3:17746065:G:A	6.0144e-10	-1.88054	-1.36313	1.92549e-08	-1.41216	-1.36242
17747374	chr3:17747374:A:G	6.00955e-10	-1.88585	-1.35862	1.89864e-08	-1.43079	-1.35782
17747410	chr3:17747410:C:T	3.91801e-09	-2.3002e-10	-1.36965	7.8391e-08	-2.3002e-10	-1.37063
17747497	chr3:17747497:T:C	3.93283e-09	-2.3002e-10	-1.36588	7.85978e-08	-2.3002e-10	-1.368
17747582	chr3:17747582:T:C	6.02499e-10	-1.88199	-1.35992	1.92193e-08	-1.41728	-1.35915
17747869	chr3:17747869:C:A	7.5419e-09	-2.3002e-10	-0.714763	1.55684e-07	-2.3002e-10	-0.684515
17748012	chr3:17748012:C:G	8.11032e-08	1.66048	-3.63989e-10	9.86277e-07	1.1616	-3.63989e-10
17748478	chr3:17748478:G:A	2.3466e-09	-1.88227	-3.63989e-10	4.6044e-08	-1.90274	-3.63989e-10
17748805	chr3:17748805:G:A	5.6028e-09	-2.3002e-10	-1.01197	1.08806e-07	-2.3002e-10	-1.04278
17749404	chr3:17749404:C:G	1.50577e-08	-0.0233452	-3.63989e-10	1.06253e-07	-1.06652	-3.63989e-10
17749535	chr3:17749535:A:G	1.25286e-09	-1.251	-1.25881	2.14507e-08	-1.39048	-1.2761
17750027	chr3:17750027:A:G	3.91253e-09	-2.3002e-10	-1.37105	7.83689e-08	-2.3002e-10	-1.37091
17750308	chr3:17750308:T:C	8.76747e-09	-2.3002e-10	-0.564189	1.84976e-07	-2.3002e-10	-0.512114
17750563	chr3:17750563:C:G	4.01825e-09	-2.3002e-10	-1.34439	8.09436e-08	-2.3002e-10	-1.33859
17750626	chr3:17750626:A:G	5.8643e-10	-1.91852	-1.35042	1.58368e-08	-1.62072	-1.34928
17751082	chr3:17751082:C:T	8.4052e-10	-1.61858	-1.29039	4.11134e-08	-0.741449	-1.27456
17751743	chr3:17751743:G:A	6.18224e-10	-1.91137	-1.30477	1.78947e-08	-1.5457	-1.30213
17751897	chr3:17751897:A:C	4.0386e-09	-2.3002e-10	-1.33934	8.03192e-08	-2.3002e-10	-1.34633
17752316	chr3:17752316:C:A	3.35801e-09	-1.52389	-3.63989e-10	5.59267e-08	-1.7083	-3.63989e-10
17752358	chr3:17752358:G:A	8.48712e-10	-1.60761	-1.29166	4.1976e-08	-0.719327	-1.27592
17752546	chr3:17752546:A:G	4.08655e-09	-2.3002e-10	-1.32754	8.12707e-08	-2.3002e-10	-1.33456
17752708	chr3:17752708:C:T	7.32812e-10	-1.67531	-1.37079	3.32607e-08	-0.856988	-1.37097
17752742	chr3:17752742:G:A	2.66135e-09	-1.7564	-3.63989e-10	6.14816e-08	-1.6136	-3.63989e-10
17752804	chr3:17752804:A:C	2.1374e-08	0.326936	-3.63989e-10	1.26771e-07	-0.889959	-3.63989e-10
17754439	chr3:17754439:T:C	6.76206e-10	-1.7615	-1.365	2.62239e-08	-1.09891	-1.36676
17754670	chr3:17754670:A:G	3.99329e-09	-2.3002e-10	-1.35062	7.95051e-08	-2.3002e-10	-1.35652
17754700	chr3:17754700:T:C	6.55495e-10	-1.79439	-1.36321	2.45059e-08	-1.16825	-1.36518
17756516	chr3:17756516:T:C	3.94905e-09	-2.3002e-10	-1.36176	7.90761e-08	-2.3002e-10	-1.36193
17756622	chr3:17756622:C:A	2.61014e-09	-1.77584	-3.63989e-10	5.07373e-08	-1.80568	-3.63989e-10
17756865	chr3:17756865:C:G	3.92343e-09	-2.3002e-10	-1.36827	7.84047e-08	-2.3002e-10	-1.37046
17757432	chr3:17757432:A:G	7.61581e-10	-1.6369	-1.37069	3.59509e-08	-0.77918	-1.37101
17758096	chr3:17758096:T:C	2.8303e-08	-2.3002e-10	0.60773	5.7119e-07	-2.3002e-10	0.615381
17758510	chr3:17758510:C:A	3.96419e-09	-2.3002e-10	-1.35794	7.93823e-08	-2.3002e-10	-1.35806
17758931	chr3:17758931:T:C	8.27069e-10	-1.55409	-1.37102	4.22694e-08	-0.617588	-1.37069
17758956	chr3:17758956:A:G	4.02842e-09	-2.3002e-10	-1.34186	8.01426e-08	-2.3002e-10	-1.34853
17759011	chr3:17759011:A:G	4.8056e-09	-2.3002e-10	-1.16546	9.78363e-08	-2.3002e-10	-1.14904
17759263	chr3:17759263:C:A	3.01821e-08	-2.3002e-10	0.672011	6.09953e-07	-2.3002e-10	0.681042
17760319	chr3:17760319:C:T	8.23784e-10	-1.5582	-1.37088	4.17835e-08	-0.630258	-1.36958
17760842	chr3:17760842:G:A	3.96305e-09	-2.3002e-10	-1.35822	7.97356e-08	-2.3002e-10	-1.35362
17760907	chr3:17760907:T:A	2.43625e-09	-1.84478	-3.63989e-10	6.06572e-08	-1.6271	-3.63989e-10
17760910	chr3:17760910:T:A	2.35612e-09	-1.04205	-0.83617	6.54171e-08	-0.715598	-0.83596
17761389	chr3:17761389:T:C	8.73349e-10	-1.57822	-1.29244	4.44081e-08	-0.66212	-1.2768
17761661	chr3:17761661:A:G	4.6256e-09	-2.3002e-10	-1.20363	8.94083e-08	-2.3002e-10	-1.23913
17761813	chr3:17761813:T:C	5.41861e-09	-2.3002e-10	-1.0454	1.1205e-07	-2.3002e-10	-1.0134
17761967	chr3:17761967:C:T	3.94327e-09	-2.3002e-10	-1.36323	7.92601e-08	-2.3002e-10	-1.35961
17762482	chr3:17762482:C:T	5.80678e-10	-1.90842	-1.37038	1.40341e-08	-1.72044	-1.37041
17762504	chr3:17762504:T:G	5.91164e-10	-1.91224	-1.34866	1.70531e-08	-1.54847	-1.34754
17762593	chr3:17762593:C:T	3.93558e-09	-2.3002e-10	-1.36518	7.88089e-08	-2.3002e-10	-1.36531
17762972	chr3:17762972:A:G	8.6233e-10	-1.51281	-1.37054	4.54539e-08	-0.544592	-1.37105
17763118	chr3:17763118:T:C	3.96077e-09	-2.3002e-10	-1.3588	7.95002e-08	-2.3002e-10	-1.35658
17763200	chr3:17763200:T:C	2.48411e-09	-1.82532	-3.63989e-10	4.74171e-08	-1.87336	-3.63989e-10
17764341	chr3:17764341:A:T	4.49859e-09	-2.3002e-10	-1.23147	9.06638e-08	-2.3002e-10	-1.22518
17764932	chr3:17764932:A:G	7.59552e-10	-1.6411	-1.36917	3.57434e-08	-0.785193	-1.37078
17765506	chr3:17765506:C:G	5.13576e-09	-2.3002e-10	-1.09901	1.05937e-07	-2.3002e-10	-1.0695
17765612	chr3:17765612:G:A	1.21934e-08	-0.234341	-3.63989e-10	1.54288e-07	-0.693519	-3.63989e-10
17765737	chr3:17765737:A:G	3.91815e-09	-2.3002e-10	-1.36962	7.86116e-08	-2.3002e-10	-1.36782
17765955	chr3:17765955:T:G	3.91285e-09	-2.3002e-10	-1.37097	7.83779e-08	-2.3002e-10	-1.3708
17766218	chr3:17766218:A:T	4.60457e-09	-2.3002e-10	-1.20819	9.30173e-08	-2.3002e-10	-1.19956
17766415	chr3:17766415:T:C	2.35336e-09	-1.8794	-3.63989e-10	4.56422e-08	-1.91151	-3.63989e-10
17766540	chr3:17766540:T:C	5.81664e-09	-2.3002e-10	-0.974515	1.19409e-07	-2.3002e-10	-0.949785
17766744	chr3:17766744:C:G	5.75467e-10	-1.91784	-1.36997	1.51929e-08	-1.64194	-1.36958
17767026	chr3:17767026:C:T	1.59508e-09	-0.917397	-1.35092	3.07138e-08	-0.962283	-1.34535
17767041	chr3:17767041:T:C	4.95833e-09	-2.3002e-10	-1.13417	1.01974e-07	-2.3002e-10	-1.10762
17767324	chr3:17767324:G:A	4.02534e-09	-2.3002e-10	-1.34263	8.11932e-08	-2.3002e-10	-1.33551
17767711	chr3:17767711:T:G	1.21978e-09	-1.18544	-1.35112	6.68166e-08	-0.172247	-1.35814
17767976	chr3:17767976:T:C	7.40604e-10	-1.66477	-1.37075	3.15389e-08	-0.910166	-1.37095
17768246	chr3:17768246:G:A	4.71342e-09	-2.3002e-10	-1.18482	9.30196e-08	-2.3002e-10	-1.19953
17768651	chr3:17768651:G:A	1.44849e-09	-1.01431	-1.35041	8.65402e-08	0.0858223	-1.35755
17768696	chr3:17768696:C:T	3.9322e-09	-2.3002e-10	-1.36604	7.85666e-08	-2.3002e-10	-1.36839
17768786	chr3:17768786:TAAC:T	4.0392e-09	-2.3002e-10	-1.33919	8.15019e-08	-2.3002e-10	-1.33171
17768914	chr3:17768914:C:T	7.97489e-10	-1.79249	-1.16903	2.72838e-08	-1.25415	-1.1719
17769569	chr3:17769569:T:C	3.92059e-09	-2.3002e-10	-1.36899	7.84381e-08	-2.3002e-10	-1.37003
17770170	chr3:17770170:A:G	3.91265e-09	-2.3002e-10	-1.37102	7.83584e-08	-2.3002e-10	-1.37105
17770439	chr3:17770439:G:A	5.22242e-09	-2.3002e-10	-1.08228	1.06442e-07	-2.3002e-10	-1.06474
17771196	chr3:17771196:C:A	1.38683e-09	-1.05403	-1.35419	8.14643e-08	0.0284125	-1.36059
17771398	chr3:17771398:A:G	3.96067e-09	-2.3002e-10	-1.35882	7.94979e-08	-2.3002e-10	-1.35661
17771607	chr3:17771607:G:A	4.54201e-09	-2.3002e-10	-1.22187	8.99128e-08	-2.3002e-10	-1.2335
17771617	chr3:17771617:A:G	7.46837e-10	-1.65632	-1.37083	3.21192e-08	-0.893669	-1.36922
17771696	chr3:17771696:G:A	4.97106e-09	-2.3002e-10	-1.1316	1.00294e-07	-2.3002e-10	-1.12424
17771703	chr3:17771703:C:T	1.39216e-09	-1.04132	-1.36306	8.28148e-08	0.0514987	-1.36723
17771723	chr3:17771723:C:T	5.85822e-09	-0.967392	-3.63989e-10	7.29421e-08	-1.44267	-3.63989e-10
17771744	chr3:17771744:A:G	3.50722e-09	-1.48041	-3.63989e-10	1.11383e-07	-1.01937	-3.63989e-10
17771795	chr3:17771795:A:G	4.91889e-09	-2.3002e-10	-1.14215	9.92322e-08	-2.3002e-10	-1.13488
17772067	chr3:17772067:A:G	3.73951e-08	-2.3002e-10	0.886303	7.01438e-07	-2.3002e-10	0.820792
17772796	chr3:17772796:C:T	3.93488e-09	-2.3002e-10	-1.36536	7.89115e-08	-2.3002e-10	-1.36401
17772921	chr3:17772921:G:A	4.72029e-09	-2.3002e-10	-1.18337	9.54147e-08	-2.3002e-10	-1.17411
17773302	chr3:17773302:TCTCCACTCTGTA:T	4.05593e-09	-2.3002e-10	-1.33506	8.1829e-08	-2.3002e-10	-1.32771
17773381	chr3:17773381:G:A	4.04964e-09	-2.3002e-10	-1.33661	8.17378e-08	-2.3002e-10	-1.32882
17773995	chr3:17773995:C:T	7.3743e-10	-1.82094	-1.21888	1.3375e-08	-1.91876	-1.2202
17774083	chr3:17774083:C:T	4.06374e-09	-2.3002e-10	-1.33314	8.19998e-08	-2.3002e-10	-1.32562
17774125	chr3:17774125:A:G	7.03886e-08	1.51879	-3.63989e-10	8.00539e-07	0.952945	-3.63989e-10
17774829	chr3:17774829:AACTCCAGACACACCATCTTTAAGAGCTGTAAC:A	2.70622e-09	-1.73969	-3.63989e-10	4.95148e-08	-1.83007	-3.63989e-10
17774955	chr3:17774955:G:A	3.91611e-09	-2.3002e-10	-1.37014	7.84e-08	-2.3002e-10	-1.37052
17775078	chr3:17775078:G:A	3.91383e-09	-2.3002e-10	-1.37072	7.83677e-08	-2.3002e-10	-1.37093
17775256	chr3:17775256:G:A	4.0461e-09	-2.3002e-10	-1.33748	8.16105e-08	-2.3002e-10	-1.33038
17775403	chr3:17775403:T:C	1.43585e-09	-1.0195	-1.35398	8.60039e-08	0.0824647	-1.36041
17775504	chr3:17775504:C:T	3.28079e-09	-1.54715	-3.63989e-10	5.23443e-08	-1.7745	-3.63989e-10
17775932	chr3:17775932:G:A	5.94164e-10	-1.88879	-1.36705	1.6855e-08	-1.54352	-1.36417
17776099	chr3:17776099:A:G	4.13315e-09	-2.3002e-10	-1.3162	8.25949e-08	-2.3002e-10	-1.31839
17777377	chr3:17777377:T:C	1.01125e-08	-2.3002e-10	-0.421461	1.99705e-07	-2.3002e-10	-0.435499
17777625	chr3:17777625:G:A	6.07737e-08	1.37192	-3.63989e-10	6.99217e-07	0.817621	-3.63989e-10
17777776	chr3:17777776:C:T	4.07064e-09	-2.3002e-10	-1.33144	8.21525e-08	-2.3002e-10	-1.32376
17777917	chr3:17777917:A:G	3.92612e-09	-2.3002e-10	-1.36759	7.87131e-08	-2.3002e-10	-1.36653
17778601	chr3:17778601:A:G	5.42333e-09	-2.3002e-10	-1.04453	1.10598e-07	-2.3002e-10	-1.02644
17778905	chr3:17778905:C:T	3.9153e-09	-2.3002e-10	-1.37035	7.83883e-08	-2.3002e-10	-1.37067
17779140	chr3:17779140:G:A	4.08144e-09	-2.3002e-10	-1.32879	8.23881e-08	-2.3002e-10	-1.3209
17779382	chr3:17779382:G:A	4.018e-09	-2.3002e-10	-1.34445	7.97902e-08	-2.3002e-10	-1.35294
17779518	chr3:17779518:T:C	4.02153e-09	-2.3002e-10	-1.34358	8.10708e-08	-2.3002e-10	-1.33702
17779744	chr3:17779744:T:C	2.34441e-09	-1.8832	-3.63989e-10	4.55645e-08	-1.91321	-3.63989e-10
17779991	chr3:17779991:G:A	1.25887e-09	-1.15162	-1.3534	7.01338e-08	-0.121983	-1.35995
17780201	chr3:17780201:A:C	3.93441e-09	-2.3002e-10	-1.36548	7.8901e-08	-2.3002e-10	-1.36415
17781152	chr3:17781152:A:G	1.37589e-09	-1.06714	-1.349	8.02592e-08	0.00930984	-1.35639
17781230	chr3:17781230:G:C	4.05989e-09	-2.3002e-10	-1.33408	8.19145e-08	-2.3002e-10	-1.32666
17781790	chr3:17781790:T:C	3.93424e-09	-2.3002e-10	-1.36552	7.88973e-08	-2.3002e-10	-1.36419
17781831	chr3:17781831:A:G	6.29086e-08	1.40645	-3.63989e-10	7.20135e-07	0.847098	-3.63989e-10
17782165	chr3:17782165:T:G	8.27505e-08	1.68059	-3.63989e-10	9.26953e-07	1.09956	-3.63989e-10
17782168	chr3:17782168:G:A	3.97705e-09	-2.3002e-10	-1.3547	7.98599e-08	-2.3002e-10	-1.35207
17782174	chr3:17782174:A:G	1.36939e-09	-1.08137	-1.33951	7.90976e-08	-0.0132288	-1.34843
17782329	chr3:17782329:C:T	6.9272e-10	-1.74852	-1.35385	2.53058e-08	-1.14464	-1.35667
17782580	chr3:17782580:G:A	1.34862e-09	-1.10129	-1.33487	7.70565e-08	-0.0433129	-1.34449
17783060	chr3:17783060:C:T	4.11797e-09	-2.3002e-10	-1.31988	8.16719e-08	-2.3002e-10	-1.32963
17783238	chr3:17783238:T:C	1.47556e-09	-0.992075	-1.35413	8.94616e-08	0.121998	-1.36053
17783792	chr3:17783792:G:A	2.94525e-09	-1.65504	-3.63989e-10	5.96443e-08	-1.64394	-3.63989e-10
17784036	chr3:17784036:A:T	3.93435e-09	-2.3002e-10	-1.36549	7.88997e-08	-2.3002e-10	-1.36416
17784102	chr3:17784102:G:A	2.67358e-08	1.92182	-1.37105	5.17611e-07	1.88755	-1.37066
17784603	chr3:17784603:G:A	6.81782e-10	-1.75558	-1.3627	2.47472e-08	-1.15903	-1.3646
17784694	chr3:17784694:C:T	3.91334e-09	-2.3002e-10	-1.37085	7.83993e-08	-2.3002e-10	-1.37053
17784706	chr3:17784706:A:G	5.32158e-09	-1.06347	-3.63989e-10	4.97995e-08	-1.82434	-3.63989e-10
17785245	chr3:17785245:A:G	7.69781e-10	-1.78089	-1.216	2.69778e-08	-1.21771	-1.21961
17785268	chr3:17785268:G:C	7.92939e-10	-1.66425	-1.303	3.25948e-08	-0.935316	-1.31287
17785276	chr3:17785276:A:G	3.9191e-09	-2.3002e-10	-1.36937	7.83947e-08	-2.3002e-10	-1.37058
17785411	chr3:17785411:G:C	7.7419e-09	-2.3002e-10	-0.688591	1.62485e-07	-2.3002e-10	-0.641752
17785425	chr3:17785425:G:T	5.00815e-09	-2.3002e-10	-1.12417	1.01129e-07	-2.3002e-10	-1.11595
17785492	chr3:17785492:T:C	2.27854e-09	-1.9117	-3.63989e-10	4.71003e-08	-1.88006	-3.63989e-10
17785659	chr3:17785659:C:T	9.42018e-09	-2.3002e-10	-0.492384	1.99653e-07	-2.3002e-10	-0.435762
17785935	chr3:17785935:C:G	1.34596e-08	0.835629	-0.971173	1.67282e-07	0.367492	-0.980149
17785967	chr3:17785967:A:T	1.19034e-08	0.713614	-0.97203	1.49637e-07	0.256869	-0.980995
17786132	chr3:17786132:C:A	1.36554e-08	0.820555	-0.941657	1.69669e-07	0.352457	-0.950948
17786256	chr3:17786256:T:C	1.53792e-08	1.11511	-1.11734	1.87268e-07	0.6243	-1.1241
17786287	chr3:17786287:G:T	3.2419e-08	0.743507	-3.63989e-10	4.09003e-07	0.281383	-3.63989e-10
17786377	chr3:17786377:G:A	4.84973e-09	-2.3002e-10	-1.15632	9.86523e-08	-2.3002e-10	-1.14074
17786493	chr3:17786493:A:G	1.12777e-09	-1.33832	-1.27668	5.33193e-08	-0.471521	-1.28452
17786826	chr3:17786826:A:G	1.27902e-08	0.783421	-0.969977	1.59704e-07	0.319956	-0.978972
17787060	chr3:17787060:C:CT	1.27769e-08	0.78495	-0.97255	1.59541e-07	0.321479	-0.981517
17787140	chr3:17787140:G:A	6.00654e-09	-2.3002e-10	-0.942388	1.23114e-07	-2.3002e-10	-0.919228
17787149	chr3:17787149:T:C	1.34919e-08	0.837993	-0.971141	1.67653e-07	0.369669	-0.980111
17787197	chr3:17787197:T:G	1.46228e-08	0.839226	-0.891882	1.81512e-07	0.370695	-0.901714
17787274	chr3:17787274:A:G	4.1554e-09	-2.3002e-10	-1.31083	8.41743e-08	-2.3002e-10	-1.29945
17787387	chr3:17787387:A:G	1.34807e-08	0.858932	-0.992915	1.67236e-07	0.388703	-1.00164
17787435	chr3:17787435:T:C	1.32359e-08	0.840151	-0.992456	1.6449e-07	0.371692	-1.00118
17787626	chr3:17787626:T:C	6.27176e-09	-2.3002e-10	-0.89918	1.31209e-07	-2.3002e-10	-0.85555
17787705	chr3:17787705:G:C	3.91361e-09	-2.3002e-10	-1.37078	7.84016e-08	-2.3002e-10	-1.3705
17787774	chr3:17787774:G:A	4.7289e-09	-2.3002e-10	-1.18155	9.5583e-08	-2.3002e-10	-1.17235
17787825	chr3:17787825:T:G	1.49017e-08	0.855986	-0.889751	1.84702e-07	0.385826	-0.899422
17787938	chr3:17787938:G:A	1.37748e-09	-1.06199	-1.353	8.09014e-08	0.020516	-1.35963
17787985	chr3:17787985:C:T	4.03382e-09	-2.3002e-10	-1.34052	8.13353e-08	-2.3002e-10	-1.33376
17788019	chr3:17788019:T:C	4.72792e-09	-2.3002e-10	-1.18175	9.70756e-08	-2.3002e-10	-1.15685
17788447	chr3:17788447:T:C	1.46294e-08	0.899912	-0.952113	1.80784e-07	0.42617	-0.961206
17788541	chr3:17788541:T:C	1.37552e-08	0.84277	-0.956594	1.70805e-07	0.373825	-0.96564
17788577	chr3:17788577:C:T	1.37301e-08	0.835807	-0.951454	1.70614e-07	0.367616	-0.960556
17788874	chr3:17788874:G:A	1.37339e-08	0.836743	-0.952113	1.70642e-07	0.368434	-0.961206
17789115	chr3:17789115:T:C	6.15076e-09	-2.3002e-10	-0.918662	1.28616e-07	-2.3002e-10	-0.875512
17789160	chr3:17789160:T:G	2.56728e-09	-1.79239	-3.63989e-10	4.77468e-08	-1.86643	-3.63989e-10
17789216	chr3:17789216:ATTTT:A	8.82249e-09	-2.3002e-10	-0.557933	1.86117e-07	-2.3002e-10	-0.505963
17789352	chr3:17789352:C:T	3.92033e-09	-2.3002e-10	-1.36906	7.86532e-08	-2.3002e-10	-1.36729
17789483	chr3:17789483:C:T	1.47378e-08	1.04116	-1.08598	1.80635e-07	0.557514	-1.09338
17789488	chr3:17789488:A:G	1.38535e-08	0.847068	-0.95377	1.72044e-07	0.378247	-0.962835
17789759	chr3:17789759:C:G	1.35768e-08	0.837144	-0.964021	1.68731e-07	0.36888	-0.972916
17789780	chr3:17789780:G:A	1.47898e-08	1.00182	-1.04312	1.8127e-07	0.516434	-1.04879
17790195	chr3:17790195:T:C	1.37219e-08	0.835866	-0.952113	1.7052e-07	0.367719	-0.961206
17790223	chr3:17790223:A:G	1.43249e-08	0.836944	-0.91018	1.77962e-07	0.368702	-0.919472
17790252	chr3:17790252:C:T	2.13725e-08	1.69786	-1.37099	4.16544e-07	1.67052	-1.37087
17790369	chr3:17790369:T:C	1.43109e-08	0.878281	-0.952499	1.77175e-07	0.406378	-0.961584
17790734	chr3:17790734:C:T	1.38568e-08	0.842622	-0.949083	1.72534e-07	0.376462	-0.95821
17790846	chr3:17790846:C:T	1.35521e-08	0.824646	-0.953341	1.686e-07	0.357608	-0.962422
17790913	chr3:17790913:G:A	4.01434e-09	-2.3002e-10	-1.34536	8.08991e-08	-2.3002e-10	-1.33914
17791250	chr3:17791250:C:T	4.02971e-09	-2.3002e-10	-1.34154	8.01847e-08	-2.3002e-10	-1.34801
17791337	chr3:17791337:C:T	6.9597e-10	-1.74536	-1.35233	3.18223e-08	-0.910382	-1.36179
17791374	chr3:17791374:A:G	1.37423e-08	0.837762	-0.952519	1.70747e-07	0.369452	-0.96161
17791763	chr3:17791763:A:T	3.9165e-09	-2.3002e-10	-1.37004	7.83586e-08	-2.3002e-10	-1.37104
17792013	chr3:17792013:T:G	1.4454e-08	0.836811	-0.901077	1.79544e-07	0.368542	-0.910465
17792634	chr3:17792634:T:G	2.5838e-08	1.88741	-1.3708	5.03629e-07	1.86052	-1.37102
17792712	chr3:17792712:C:T	3.93435e-09	-2.3002e-10	-1.36549	7.88997e-08	-2.3002e-10	-1.36416
17792863	chr3:17792863:T:C	1.36749e-08	0.832282	-0.951955	1.69999e-07	0.3645	-0.961047
17792868	chr3:17792868:GCTATA:G	1.3517e-08	0.822497	-0.953786	1.68175e-07	0.355532	-0.962869
17792891	chr3:17792891:A:C	1.28546e-08	0.770599	-0.952135	1.60638e-07	0.308036	-0.961225
17793030	chr3:17793030:A:G	1.40302e-08	0.85946	-0.953482	1.73995e-07	0.38925	-0.962566
17793175	chr3:17793175:T:C	3.96459e-09	-2.3002e-10	-1.35784	7.95617e-08	-2.3002e-10	-1.35581
17793348	chr3:17793348:G:A	1.04092e-08	0.556885	-0.94943	1.3264e-07	0.113251	-0.957955
17793834	chr3:17793834:A:G	1.43532e-08	0.881741	-0.953009	1.77651e-07	0.409574	-0.962094
17793854	chr3:17793854:G:A	8.93842e-09	-2.3002e-10	-0.544879	1.88639e-07	-2.3002e-10	-0.492506
17794102	chr3:17794102:A:C	1.37069e-08	0.835479	-0.952814	1.70341e-07	0.367363	-0.961902
17794128	chr3:17794128:G:A	1.17234e-08	0.678463	-0.952113	1.4846e-07	0.229178	-0.961206
17794163	chr3:17794163:T:C	1.49738e-08	0.919948	-0.948886	1.84871e-07	0.445337	-0.958017
17794337	chr3:17794337:G:A	3.91941e-09	-2.3002e-10	-1.3693	7.88836e-08	-2.3002e-10	-1.36437
17794341	chr3:17794341:T:C	6.99689e-08	1.51281	-3.63989e-10	7.93623e-07	0.944268	-3.63989e-10
17794471	chr3:17794471:T:C	1.36959e-08	0.835351	-0.953493	1.7022e-07	0.36732	-0.962569
17794483	chr3:17794483:T:C	1.39066e-08	0.850228	-0.9531	1.72671e-07	0.38122	-0.962172
17794547	chr3:17794547:T:C	1.34629e-08	0.842081	-0.977384	1.6727e-07	0.373449	-0.98618
17795144	chr3:17795144:T:C	1.58612e-08	0.959527	-0.93089	1.95358e-07	0.482709	-0.940217
17795195	chr3:17795195:G:A	1.49385e-08	0.883855	-0.915152	1.84637e-07	0.410758	-0.924705
17795354	chr3:17795354:T:G	2.33856e-08	1.77737	-1.36049	4.55816e-07	1.75426	-1.36451
17795391	chr3:17795391:C:A	1.45377e-08	0.83386	-0.892352	1.80579e-07	0.36582	-0.901992
17795464	chr3:17795464:A:G	1.36746e-08	0.832415	-0.952113	1.69947e-07	0.364351	-0.961206
17795470	chr3:17795470:G:A	1.2751e-08	0.762305	-0.951935	1.59498e-07	0.300721	-0.961031
17795487	chr3:17795487:G:T	9.89319e-09	0.916709	-1.3601	1.26976e-07	0.474448	-1.36279
17795525	chr3:17795525:T:C	1.37862e-08	0.840542	-0.952113	1.71286e-07	0.3722	-0.961206
17795629	chr3:17795629:G:C	3.91455e-09	-2.3002e-10	-1.37054	7.83773e-08	-2.3002e-10	-1.37081
17795697	chr3:17795697:G:A	1.36868e-08	0.836941	-0.955748	1.70068e-07	0.368658	-0.9648
17795772	chr3:17795772:TC:T	3.96045e-09	-2.3002e-10	-1.35888	7.94932e-08	-2.3002e-10	-1.35667
17795808	chr3:17795808:A:G	1.44996e-08	0.827324	-0.888441	1.80226e-07	0.360006	-0.898135
17796071	chr3:17796071:G:T	1.45692e-08	0.834327	-0.890652	1.80964e-07	0.366271	-0.900314
17796152	chr3:17796152:A:G	1.53144e-08	0.838171	-0.844613	1.90046e-07	0.369842	-0.854918
17796418	chr3:17796418:TGTGAA:T	1.53133e-08	0.835335	-0.841852	1.90048e-07	0.367203	-0.852265
17796579	chr3:17796579:T:C	1.63826e-08	0.831148	-0.770166	2.03067e-07	0.36237	-0.781175
17796875	chr3:17796875:G:A	6.23624e-09	-2.3002e-10	-0.904861	1.2811e-07	-2.3002e-10	-0.879455
17797138	chr3:17797138:T:C	1.432e-08	0.772378	-0.845961	1.78747e-07	0.309894	-0.856261
17797166	chr3:17797166:G:A	1.4939e-08	0.779366	-0.810628	1.86357e-07	0.316313	-0.820989
17797279	chr3:17797279:A:G	1.49898e-08	0.820115	-0.84798	1.86322e-07	0.353387	-0.858253
17797778	chr3:17797778:C:T	4.76826e-09	-1.17326	-3.63989e-10	7.39319e-08	-1.4292	-3.63989e-10
17797926	chr3:17797926:T:C	1.59619e-08	0.83559	-0.800622	1.97997e-07	0.367419	-0.811505
17798019	chr3:17798019:T:C	1.58847e-08	0.83417	-0.804052	1.97068e-07	0.366115	-0.814907
17798035	chr3:17798035:G:A	1.59509e-08	0.83677	-0.802495	1.97852e-07	0.36854	-0.813359
17798076	chr3:17798076:A:G	1.62693e-08	0.856896	-0.802851	2.01435e-07	0.386842	-0.813715
17798099	chr3:17798099:A:T	1.59165e-08	0.835936	-0.803814	1.97401e-07	0.367559	-0.814663
17798434	chr3:17798434:A:T	6.82387e-09	-2.3002e-10	-0.814812	1.43299e-07	-2.3002e-10	-0.767404
17798603	chr3:17798603:T:C	1.62415e-08	0.835872	-0.783538	2.01519e-07	0.367704	-0.794163
17798735	chr3:17798735:CA:C	2.26231e-09	-1.91885	-3.63989e-10	4.59584e-08	-1.9046	-3.63989e-10
17799189	chr3:17799189:A:G	3.93403e-09	-2.3002e-10	-1.36557	7.88925e-08	-2.3002e-10	-1.36425
17799740	chr3:17799740:C:T	2.26578e-09	-1.91732	-3.63989e-10	7.99588e-08	-1.35083	-3.63989e-10
17799962	chr3:17799962:C:T	3.01329e-09	-1.63221	-3.63989e-10	6.27932e-08	-1.59249	-3.63989e-10
17800068	chr3:17800068:G:A	1.8785e-08	1.01642	-0.818605	2.30388e-07	0.536674	-0.829249
17800198	chr3:17800198:G:GATGTGGAGGAAAGTGAGGATA	7.72661e-09	-2.3002e-10	-0.690568	1.57859e-07	-2.3002e-10	-0.67064
17800427	chr3:17800427:G:A	8.09111e-10	-1.82282	-1.12424	1.73256e-08	-1.77622	-1.10393
17800742	chr3:17800742:A:G	2.91969e-08	-2.3002e-10	0.638825	5.89822e-07	-2.3002e-10	0.647481
17801207	chr3:17801207:C:T	3.52808e-08	2.1925	-1.3644	6.72481e-07	2.14591	-1.36728
17801732	chr3:17801732:G:A	3.33839e-08	2.14286	-1.37003	6.34437e-07	2.0913	-1.3709
17801739	chr3:17801739:T:C	3.24238e-08	2.11352	-1.36987	6.17076e-07	2.06348	-1.37083
17801783	chr3:17801783:A:C	2.26255e-09	-1.91875	-3.63989e-10	4.65461e-08	-1.8919	-3.63989e-10
17802041	chr3:17802041:C:T	4.10684e-09	-2.3002e-10	-1.32259	8.29285e-08	-2.3002e-10	-1.31436
17802160	chr3:17802160:C:A	3.91465e-09	-2.3002e-10	-1.37051	7.83657e-08	-2.3002e-10	-1.37095
17802473	chr3:17802473:A:G	3.20385e-08	2.10213	-1.37042	6.09176e-07	2.05079	-1.37102
17802507	chr3:17802507:T:C	3.02172e-08	2.04345	-1.37027	5.74778e-07	1.99263	-1.37098
17802601	chr3:17802601:A:G	3.01126e-08	2.04018	-1.37047	5.73278e-07	1.99006	-1.37103
17802716	chr3:17802716:C:T	4.14637e-09	-2.3002e-10	-1.31301	8.21665e-08	-2.3002e-10	-1.32359
17803339	chr3:17803339:A:G	3.02364e-08	2.04419	-1.37038	5.73025e-07	1.9896	-1.37101
17803463	chr3:17803463:A:G	2.78752e-08	1.96332	-1.37083	5.28824e-07	1.90935	-1.37104
17803610	chr3:17803610:T:C	3.0465e-08	2.05225	-1.37091	5.77941e-07	1.99813	-1.371
17803721	chr3:17803721:A:G	3.00874e-08	2.03981	-1.37094	5.69937e-07	1.98416	-1.37098
17803851	chr3:17803851:C:T	2.94684e-08	2.01874	-1.37065	5.5949e-07	1.96417	-1.36949
17803920	chr3:17803920:G:A	9.02563e-10	-1.87924	-0.958515	2.72894e-08	-1.47267	-0.953177
17804009	chr3:17804009:A:G	3.01489e-08	2.04154	-1.37063	5.71446e-07	1.98688	-1.37105
17804097	chr3:17804097:T:C	5.01494e-09	-2.3002e-10	-1.12282	1.03311e-07	-2.3002e-10	-1.0946
17804251	chr3:17804251:T:C	2.97006e-08	2.02649	-1.37056	5.63656e-07	1.97315	-1.37105
17804317	chr3:17804317:A:G	1.6187e-08	0.858417	-0.809449	1.98096e-07	0.376332	-0.81992
17804424	chr3:17804424:T:C	2.64123e-08	1.90957	-1.37098	5.01296e-07	1.8558	-1.37094
17804490	chr3:17804490:C:T	2.94049e-08	2.01655	-1.37062	5.5815e-07	1.96334	-1.37105
17804610	chr3:17804610:GA:G	2.97983e-08	2.02989	-1.37068	5.65621e-07	1.97664	-1.37106
17804642	chr3:17804642:C:T	1.97553e-08	1.60042	-1.35224	3.92841e-07	1.58612	-1.34505
17804879	chr3:17804879:G:A	2.96167e-08	2.02318	-1.37008	5.61876e-07	1.96986	-1.37092
17805413	chr3:17805413:A:AAT	2.00278e-08	1.63259	-1.37071	3.81034e-07	1.58016	-1.36962
17805594	chr3:17805594:A:G	1.85677e-08	0.186187	-3.63989e-10	4.35926e-07	0.345133	-3.63989e-10
17805783	chr3:17805783:A:G	3.04575e-08	2.05174	-1.37064	5.77339e-07	1.99714	-1.37105
17805935	chr3:17805935:T:C	1.83087e-08	0.924585	-0.752448	2.25305e-07	0.448644	-0.763531
17806038	chr3:17806038:C:T	3.98368e-09	-2.3002e-10	-1.35303	8.00138e-08	-2.3002e-10	-1.35014
17806249	chr3:17806249:C:T	4.63578e-08	2.47217	-1.37102	8.64732e-07	2.40049	-1.37041
17806322	chr3:17806322:T:C	3.98535e-09	-2.3002e-10	-1.35261	8.00394e-08	-2.3002e-10	-1.34982
17806332	chr3:17806332:G:T	1.6633e-08	0.830303	-0.754151	2.06383e-07	0.36223	-0.764836
17806390	chr3:17806390:G:A	4.23804e-08	2.38161	-1.37017	7.93332e-07	2.31255	-1.36865
17806511	chr3:17806511:T:C	3.00828e-08	2.03883	-1.37012	5.70266e-07	1.98469	-1.37093
17806518	chr3:17806518:A:T	3.01525e-08	2.04192	-1.37089	5.71875e-07	1.98759	-1.37101
17806566	chr3:17806566:T:A	7.72802e-09	-2.3002e-10	-0.690385	1.57887e-07	-2.3002e-10	-0.67046
17806575	chr3:17806575:C:T	2.75667e-08	1.95177	-1.3704	5.23648e-07	1.8995	-1.37102
17806789	chr3:17806789:T:C	3.07356e-08	2.06117	-1.37099	5.82996e-07	2.00676	-1.37092
17806943	chr3:17806943:G:A	2.74212e-08	1.94713	-1.37105	5.21724e-07	1.89554	-1.37074
17806982	chr3:17806982:A:G	1.0166e-09	-1.35377	-1.365	1.19708e-08	-1.89268	-1.35719
17807140	chr3:17807140:C:T	6.06638e-10	-1.89042	-1.34464	1.72294e-08	-1.54797	-1.33775
17807373	chr3:17807373:T:C	1.37037e-08	1.0349	-1.15248	1.70744e-07	0.571299	-1.16348
17807431	chr3:17807431:C:T	6.97105e-08	1.50911	-3.63989e-10	7.92594e-07	0.942971	-3.63989e-10
17807619	chr3:17807619:T:TTTTG	2.3346e-08	1.7582	-1.34301	4.45591e-07	1.70214	-1.33508
17808047	chr3:17808047:C:A	3.39794e-08	2.16126	-1.37074	6.45433e-07	2.10863	-1.37105
17808251	chr3:17808251:G:C	4.02184e-09	-2.3002e-10	-1.3435	8.09857e-08	-2.3002e-10	-1.33807
17808297	chr3:17808297:G:A	1.23378e-09	-1.18174	-1.34342	6.71759e-08	-0.173365	-1.35166
17809544	chr3:17809544:G:A	4.28356e-09	-2.3002e-10	-1.28045	8.50516e-08	-2.3002e-10	-1.28908
17809548	chr3:17809548:A:C	4.01395e-09	-2.3002e-10	-1.34546	8.06621e-08	-2.3002e-10	-1.34207
17809691	chr3:17809691:T:A	6.77828e-08	1.48107	-3.63989e-10	7.72411e-07	0.917176	-3.63989e-10
17809874	chr3:17809874:C:T	4.14229e-09	-2.3002e-10	-1.31399	8.33972e-08	-2.3002e-10	-1.30873
17809910	chr3:17809910:G:A	7.13784e-10	-1.80149	-1.27092	2.42975e-08	-1.26775	-1.27421
17809964	chr3:17809964:C:T	3.57682e-08	2.21281	-1.37098	6.80401e-07	2.16061	-1.37027
17810072	chr3:17810072:A:G	4.96608e-09	-2.3002e-10	-1.13261	9.67189e-08	-2.3002e-10	-1.16053
17810634	chr3:17810634:C:T	5.58987e-08	1.2883	-3.63989e-10	6.49167e-07	0.74335	-3.63989e-10
17810943	chr3:17810943:T:C	4.58923e-09	-2.3002e-10	-1.21153	9.30918e-08	-2.3002e-10	-1.19875
17811019	chr3:17811019:T:C	4.11857e-09	-2.3002e-10	-1.31973	8.28835e-08	-2.3002e-10	-1.3149
17811564	chr3:17811564:T:C	2.09189e-08	1.67647	-1.37105	3.99118e-07	1.62764	-1.37072
17811777	chr3:17811777:T:C	2.9304e-08	2.01026	-1.36777	5.53155e-07	1.95287	-1.36957
17811875	chr3:17811875:G:A	7.10385e-10	-1.87961	-1.19758	1.39751e-08	-1.90973	-1.18534
17812122	chr3:17812122:A:C	2.85341e-08	1.96792	-1.35206	5.27724e-07	1.89196	-1.35573
17812213	chr3:17812213:G:A	2.77202e-08	1.92959	-1.34266	5.1277e-07	1.85467	-1.34719
17812726	chr3:17812726:G:A	2.3071e-08	1.75282	-1.34948	4.27224e-07	1.6783	-1.35333
17813005	chr3:17813005:T:C	4.79092e-08	2.48583	-1.35176	7.91229e-07	2.2882	-1.34695
17813106	chr3:17813106:A:G	2.8231e-09	-1.6974	-3.63989e-10	4.68801e-08	-1.88475	-3.63989e-10
17814225	chr3:17814225:T:C	1.44214e-09	-1.0014	-1.36772	9.7805e-08	0.220656	-1.37002
17814354	chr3:17814354:C:T	4.13477e-09	-2.3002e-10	-1.31581	8.34146e-08	-2.3002e-10	-1.30852
17814369	chr3:17814369:C:A	4.94413e-09	-1.13704	-3.63989e-10	1.24215e-07	-0.910327	-3.63989e-10
17814436	chr3:17814436:A:T	3.94054e-09	-2.3002e-10	-1.36392	7.87576e-08	-2.3002e-10	-1.36597
17814621	chr3:17814621:G:A	1.44965e-09	-0.993634	-1.37028	9.91362e-08	0.235205	-1.37105
17814826	chr3:17814826:G:T	4.95933e-08	-2.3002e-10	1.16862	1.00168e-06	-2.3002e-10	1.1771
17814912	chr3:17814912:T:C	5.68137e-08	-2.3002e-10	1.30454	1.14777e-06	-2.3002e-10	1.31324
17815017	chr3:17815017:G:A	1.17863e-09	-1.28734	-1.28355	2.53307e-08	-1.21058	-1.28975
17815040	chr3:17815040:A:G	1.18681e-09	-1.21338	-1.35059	2.5673e-08	-1.13641	-1.35049
17815063	chr3:17815063:G:A	5.54723e-09	-2.3002e-10	-1.02194	1.07254e-07	-2.3002e-10	-1.05714
17815201	chr3:17815201:T:C	1.20948e-09	-1.17404	-1.37101	7.30826e-08	-0.07057	-1.37018
17815245	chr3:17815245:G:A	1.42096e-09	-1.01688	-1.36702	9.60441e-08	0.202099	-1.36963
17815368	chr3:17815368:G:A	9.14337e-10	-1.50839	-1.3164	4.79552e-08	-0.55276	-1.30931
17815640	chr3:17815640:T:A	1.29509e-09	-1.10832	-1.36833	8.52388e-08	0.0839134	-1.3708
17815700	chr3:17815700:G:A	1.13248e-09	-1.46328	-1.14754	1.50396e-08	-1.91883	-1.10282
17815754	chr3:17815754:C:T	9.26054e-10	-1.52727	-1.28479	4.79754e-08	-0.585084	-1.27657
17816049	chr3:17816049:T:G	4.78929e-09	-2.3002e-10	-1.16886	9.76015e-08	-2.3002e-10	-1.15145
17816196	chr3:17816196:C:T	4.74564e-09	-2.3002e-10	-1.17801	9.34925e-08	-2.3002e-10	-1.19446
17816264	chr3:17816264:C:T	3.95685e-09	-2.3002e-10	-1.35979	7.88888e-08	-2.3002e-10	-1.3643
17816348	chr3:17816348:G:A	4.16405e-09	-2.3002e-10	-1.30875	8.37355e-08	-2.3002e-10	-1.30468
17816619	chr3:17816619:A:T	1.41059e-09	-1.02025	-1.37098	9.5559e-08	0.197291	-1.36989
17816809	chr3:17816809:A:G	1.29143e-09	-1.11138	-1.36811	8.4802e-08	0.0787087	-1.37073
17816933	chr3:17816933:G:A	4.46842e-08	1.06438	-3.63989e-10	5.20742e-07	0.522914	-3.63989e-10
17817381	chr3:17817381:C:T	1.33453e-09	-1.0774	-1.36926	8.73576e-08	0.108443	-1.37077
17817702	chr3:17817702:G:T	4.06886e-09	-2.3002e-10	-1.33187	8.09107e-08	-2.3002e-10	-1.33899
17818130	chr3:17818130:C:T	4.07469e-09	-2.3002e-10	-1.33044	8.10142e-08	-2.3002e-10	-1.33772
17818363	chr3:17818363:T:C	1.08996e-09	-1.28239	-1.36671	6.60321e-08	-0.18162	-1.36058
17818498	chr3:17818498:G:A	4.41299e-09	-2.3002e-10	-1.25069	8.72134e-08	-2.3002e-10	-1.26398
17818719	chr3:17818719:C:T	1.05223e-08	0.880832	-1.26257	1.31955e-07	0.420371	-1.27025
17818874	chr3:17818874:C:T	3.9192e-09	-2.3002e-10	-1.36935	7.83807e-08	-2.3002e-10	-1.37076
17818876	chr3:17818876:C:T	2.74775e-08	0.57813	-3.63989e-10	3.45664e-07	0.113126	-3.63989e-10
17819009	chr3:17819009:G:A	1.26387e-09	-1.13392	-1.36713	8.03885e-08	0.0242224	-1.36969
17819090	chr3:17819090:G:T	5.82734e-09	-2.3002e-10	-0.972678	1.13969e-07	-2.3002e-10	-0.996415
17819242	chr3:17819242:C:T	4.25523e-09	-2.3002e-10	-1.28709	8.47709e-08	-2.3002e-10	-1.29239
17819508	chr3:17819508:T:C	4.00038e-09	-2.3002e-10	-1.34885	7.95645e-08	-2.3002e-10	-1.35577
17819512	chr3:17819512:T:C	3.91613e-09	-2.3002e-10	-1.37013	7.83608e-08	-2.3002e-10	-1.37102
17820243	chr3:17820243:A:G	3.91404e-09	-2.3002e-10	-1.37067	7.83594e-08	-2.3002e-10	-1.37104
17820306	chr3:17820306:G:A	3.91496e-09	-2.3002e-10	-1.37043	7.83578e-08	-2.3002e-10	-1.37105
17820444	chr3:17820444:A:G	4.03583e-09	-2.3002e-10	-1.34002	8.12738e-08	-2.3002e-10	-1.33452
17820712	chr3:17820712:T:G	4.40987e-09	-2.3002e-10	-1.25139	8.80801e-08	-2.3002e-10	-1.25409
17820743	chr3:17820743:G:C	4.08982e-09	-2.3002e-10	-1.32674	8.12861e-08	-2.3002e-10	-1.33437
17821103	chr3:17821103:C:G	4.24277e-09	-2.3002e-10	-1.29002	8.40707e-08	-2.3002e-10	-1.30068
17821468	chr3:17821468:G:T	9.11303e-10	-1.46016	-1.36796	1.23813e-08	-1.85219	-1.36396
17821900	chr3:17821900:C:T	4.3615e-09	-2.3002e-10	-1.26242	8.67794e-08	-2.3002e-10	-1.26897
17822699	chr3:17822699:G:A	7.76398e-09	-2.3002e-10	-0.685743	1.66186e-07	-2.3002e-10	-0.619235
17823068	chr3:17823068:G:C	1.02016e-08	-2.3002e-10	-0.412692	2.0609e-07	-2.3002e-10	-0.404027
17823274	chr3:17823274:G:A	4.51496e-09	-2.3002e-10	-1.22784	9.25764e-08	-2.3002e-10	-1.20431
17823514	chr3:17823514:G:T	4.29734e-09	-2.3002e-10	-1.27724	8.55292e-08	-2.3002e-10	-1.28348
17823722	chr3:17823722:G:A	1.10097e-08	-2.3002e-10	-0.336463	2.37783e-07	-2.3002e-10	-0.26098
17823937	chr3:17823937:T:G	4.78426e-08	1.13268	-3.63989e-10	5.52535e-07	0.582176	-3.63989e-10
17824747	chr3:17824747:C:T	4.4979e-09	-2.3002e-10	-1.23163	8.83051e-08	-2.3002e-10	-1.25154
17824907	chr3:17824907:C:G	8.06304e-10	-1.59309	-1.35744	3.85377e-08	-0.720187	-1.36052
17825192	chr3:17825192:C:G	2.26438e-09	-1.91794	-3.63989e-10	5.82621e-08	-1.66739	-3.63989e-10
17825193	chr3:17825193:T:A	4.29343e-09	-2.3002e-10	-1.27815	8.54539e-08	-2.3002e-10	-1.28436
17825705	chr3:17825705:C:T	2.59833e-09	-1.78037	-3.63989e-10	4.80865e-08	-1.85934	-3.63989e-10
17825766	chr3:17825766:C:T	8.48562e-10	-1.54922	-1.35023	4.22319e-08	-0.635099	-1.35406
17825798	chr3:17825798:C:G	5.41444e-09	-2.3002e-10	-1.04617	1.1032e-07	-2.3002e-10	-1.02895
17826508	chr3:17826508:T:C	1.35719e-09	-1.64214	-0.787677	2.16807e-08	-1.84927	-0.806643
17827187	chr3:17827187:C:T	1.46335e-09	-0.984191	-1.37032	1.01249e-07	0.256295	-1.37105
17827267	chr3:17827267:C:T	1.44471e-09	-0.9983	-1.36903	9.88832e-08	0.232388	-1.37079
17827271	chr3:17827271:C:G	4.04055e-09	-2.3002e-10	-1.33886	8.04108e-08	-2.3002e-10	-1.34519
17827465	chr3:17827465:A:C	7.37782e-09	-2.3002e-10	-0.73676	1.42729e-07	-2.3002e-10	-0.771389
17828726	chr3:17828726:A:G	4.31123e-09	-2.3002e-10	-1.27401	8.58067e-08	-2.3002e-10	-1.28024
17828916	chr3:17828916:T:A	5.49464e-09	-2.3002e-10	-1.03146	1.07675e-07	-2.3002e-10	-1.05322
17829755	chr3:17829755:C:T	7.15038e-10	-1.72134	-1.34932	2.88848e-08	-1.01744	-1.35158
17829834	chr3:17829834:A:G	1.30162e-09	-1.10634	-1.36528	8.41513e-08	0.0690959	-1.36882
17830177	chr3:17830177:T:A	6.80761e-10	-1.83728	-1.2825	2.36799e-08	-1.28582	-1.2819
17830577	chr3:17830577:G:T	2.5797e-09	-1.78757	-3.63989e-10	4.6885e-08	-1.88464	-3.63989e-10
17831159	chr3:17831159:A:G	4.53564e-09	-2.3002e-10	-1.22327	9.19479e-08	-2.3002e-10	-1.21112
17831930	chr3:17831930:G:A	9.81041e-09	-2.3002e-10	-0.451793	1.98076e-07	-2.3002e-10	-0.44369
17832910	chr3:17832910:C:T	8.7162e-08	-2.3002e-10	1.73253	1.76319e-06	-2.3002e-10	1.74254
17834499	chr3:17834499:G:A	4.00427e-09	-2.3002e-10	-1.34788	7.99907e-08	-2.3002e-10	-1.35043
17834857	chr3:17834857:G:A	3.98506e-09	-2.3002e-10	-1.35269	7.966e-08	-2.3002e-10	-1.35457
17834865	chr3:17834865:T:C	4.70136e-09	-2.3002e-10	-1.18739	9.2729e-08	-2.3002e-10	-1.20266
17834909	chr3:17834909:C:T	4.31231e-08	1.02882	-3.63989e-10	5.04233e-07	0.490697	-3.63989e-10
17835069	chr3:17835069:C:A	1.56857e-08	-2.3002e-10	0.017514	3.17006e-07	-2.3002e-10	0.0265798
17835169	chr3:17835169:T:C	4.03477e-09	-2.3002e-10	-1.34029	8.05675e-08	-2.3002e-10	-1.34324
17835541	chr3:17835541:T:C	3.98923e-09	-2.3002e-10	-1.35164	7.97389e-08	-2.3002e-10	-1.35358
17835578	chr3:17835578:G:A	5.66485e-09	-2.3002e-10	-1.00096	1.14312e-07	-2.3002e-10	-0.993408
17835706	chr3:17835706:T:C	4.14794e-09	-2.3002e-10	-1.31263	8.28435e-08	-2.3002e-10	-1.31539
17836336	chr3:17836336:G:T	8.41362e-10	-1.53946	-1.36851	3.29283e-08	-0.867141	-1.37087
17836733	chr3:17836733:C:G	5.05521e-09	-2.3002e-10	-1.11482	1.02986e-07	-2.3002e-10	-1.09775
17838038	chr3:17838038:G:A	1.82367e-08	-2.3002e-10	0.168198	3.67945e-07	-2.3002e-10	0.175592
17838866	chr3:17838866:G:A	3.99159e-09	-2.3002e-10	-1.35105	7.97482e-08	-2.3002e-10	-1.35347
17839065	chr3:17839065:G:A	4.06814e-09	-2.3002e-10	-1.33205	8.21101e-08	-2.3002e-10	-1.32428
17839197	chr3:17839197:A:G	1.06341e-08	-2.3002e-10	-0.371175	2.18443e-07	-2.3002e-10	-0.345817
17839330	chr3:17839330:T:C	7.55352e-08	-2.3002e-10	1.58936	1.52645e-06	-2.3002e-10	1.59836
17839437	chr3:17839437:G:GT	8.364e-08	-2.3002e-10	1.69128	1.69093e-06	-2.3002e-10	1.7007
17839803	chr3:17839803:G:A	4.26074e-08	1.01679	-3.63989e-10	6.27322e-07	0.709119	-3.63989e-10
17840057	chr3:17840057:A:G	5.24872e-09	-2.3002e-10	-1.07725	1.01754e-07	-2.3002e-10	-1.10978
17840530	chr3:17840530:G:T	4.92774e-08	1.16223	-3.63989e-10	7.22184e-07	0.84994	-3.63989e-10
17840997	chr3:17840997:G:A	4.24279e-08	1.01257	-3.63989e-10	4.95199e-07	0.47262	-3.63989e-10
17841176	chr3:17841176:G:T	7.61409e-10	-1.64657	-1.36125	3.43689e-08	-0.83618	-1.35901
17841879	chr3:17841879:C:T	8.92884e-09	-2.3002e-10	-0.545952	1.92417e-07	-2.3002e-10	-0.472676
17843584	chr3:17843584:C:G	2.67233e-09	-1.75229	-3.63989e-10	4.58109e-08	-1.90782	-3.63989e-10
17844683	chr3:17844683:T:C	1.12551e-08	-2.3002e-10	-0.314413	2.31305e-07	-2.3002e-10	-0.288603
17845074	chr3:17845074:G:A	1.06747e-08	-2.3002e-10	-0.367364	2.30197e-07	-2.3002e-10	-0.293405
17845186	chr3:17845186:T:C	1.57909e-09	-0.911375	-1.36701	9.60607e-08	0.202546	-1.36991
17845467	chr3:17845467:C:T	9.05045e-10	-1.47595	-1.35906	4.22046e-08	-0.627382	-1.36243
17845672	chr3:17845672:G:A	3.17479e-08	1.16626	-0.443671	3.72627e-07	0.629429	-0.441192
17846045	chr3:17846045:G:A	4.34214e-08	1.03572	-3.63989e-10	5.05028e-07	0.492273	-3.63989e-10
17846143	chr3:17846143:A:AT	1.53906e-09	-0.934836	-1.36923	9.39123e-08	0.180977	-1.37096
17846496	chr3:17846496:A:G	9.15122e-10	-1.46327	-1.36066	4.34584e-08	-0.596313	-1.36422
17846764	chr3:17846764:C:G	9.60932e-10	-1.45097	-1.32412	4.52361e-08	-0.592333	-1.32811
17847178	chr3:17847178:C:G	4.09345e-09	-2.3002e-10	-1.32585	8.11952e-08	-2.3002e-10	-1.33548
17847313	chr3:17847313:G:C	4.17316e-09	-2.3002e-10	-1.30656	8.42058e-08	-2.3002e-10	-1.29908
17847447	chr3:17847447:A:G	7.28308e-09	-2.3002e-10	-0.749684	1.41236e-07	-2.3002e-10	-0.781907
17847549	chr3:17847549:A:G	1.72616e-08	0.113249	-3.63989e-10	1.09847e-07	-1.03325	-3.63989e-10
17848097	chr3:17848097:A:G	5.25368e-09	-1.07631	-3.63989e-10	7.76533e-08	-1.38009	-3.63989e-10
17848259	chr3:17848259:C:T	3.94594e-09	-0.201566	-1.16098	6.00374e-08	-0.48538	-1.15199
17848324	chr3:17848324:C:CT	1.12641e-08	-2.3002e-10	-0.313618	2.14224e-07	-2.3002e-10	-0.365317
17848347	chr3:17848347:G:A	3.54479e-09	-0.327337	-1.14242	5.45666e-08	-0.600249	-1.13267
17848595	chr3:17848595:G:A	7.02913e-09	0.568882	-1.35406	1.01261e-07	0.234221	-1.34886
17848673	chr3:17848673:A:T	6.00487e-09	0.41276	-1.35543	8.73283e-08	0.0877612	-1.35043
17848732	chr3:17848732:A:G	6.40484e-09	0.47416	-1.35234	9.29934e-08	0.147097	-1.34691
17849032	chr3:17849032:T:C	6.31611e-09	0.476845	-1.36898	9.08473e-08	0.143907	-1.36707
17849123	chr3:17849123:C:G	2.76269e-09	-0.354971	-1.36406	1.11309e-07	0.346707	-1.36673
17849321	chr3:17849321:G:C	4.3958e-09	-1.25459	-3.63989e-10	1.61332e-07	-0.648879	-3.63989e-10
17849453	chr3:17849453:G:A	3.10124e-09	-1.60343	-3.63989e-10	8.06762e-08	-1.3419	-3.63989e-10
17849549	chr3:17849549:C:T	1.39872e-09	-1.89567	-0.504014	4.02252e-08	-1.59924	-0.438609
17850056	chr3:17850056:C:T	5.36837e-09	-2.3002e-10	-1.05471	1.08783e-07	-2.3002e-10	-1.04299
17850132	chr3:17850132:T:C	4.31646e-09	-2.3002e-10	-1.2728	8.59035e-08	-2.3002e-10	-1.27912
17850289	chr3:17850289:C:T	4.33982e-09	-2.3002e-10	-1.2674	8.75562e-08	-2.3002e-10	-1.26006
17850417	chr3:17850417:T:G	4.2899e-09	-2.3002e-10	-1.27897	8.34814e-08	-2.3002e-10	-1.30772
17850673	chr3:17850673:C:T	2.11196e-09	-1.85984	-0.127778	5.13886e-08	-1.70332	-0.0896019
17850925	chr3:17850925:G:T	6.57274e-10	-1.90475	-1.25014	1.59787e-08	-1.70615	-1.25494
17850986	chr3:17850986:T:C	3.91378e-09	-2.3002e-10	-1.37073	7.84021e-08	-2.3002e-10	-1.37049
17850989	chr3:17850989:A:G	5.76814e-10	-1.91846	-1.36701	2.20339e-08	-1.27227	-1.36749
17851051	chr3:17851051:A:T	3.91972e-09	-2.3002e-10	-1.36922	7.87227e-08	-2.3002e-10	-1.36641
17851244	chr3:17851244:A:G	3.96877e-09	-2.3002e-10	-1.35678	7.96255e-08	-2.3002e-10	-1.35501
17851443	chr3:17851443:G:T	4.31473e-09	-2.3002e-10	-1.2732	8.49456e-08	-2.3002e-10	-1.29033
17852537	chr3:17852537:G:C	2.15523e-09	-1.76616	-0.201182	5.65316e-08	-1.53512	-0.16242
17853381	chr3:17853381:A:G	3.91328e-09	-2.3002e-10	-1.37086	7.84711e-08	-2.3002e-10	-1.36961
17854140	chr3:17854140:A:G	3.97781e-09	-2.3002e-10	-1.35451	7.94481e-08	-2.3002e-10	-1.35724
17854363	chr3:17854363:C:T	5.85689e-09	-2.3002e-10	-0.96762	1.20375e-07	-2.3002e-10	-0.941727
17855226	chr3:17855226:A:G	4.60436e-09	-2.3002e-10	-1.20823	9.3474e-08	-2.3002e-10	-1.19466
17855345	chr3:17855345:A:T	6.94638e-10	-1.79622	-1.30338	1.61002e-08	-1.65208	-1.30143
17856063	chr3:17856063:A:G	5.99776e-10	-1.91405	-1.33238	2.64392e-08	-1.11146	-1.34604
17856244	chr3:17856244:G:A	7.41491e-10	-1.73782	-1.29651	1.7626e-08	-1.56851	-1.29446
17856959	chr3:17856959:C:T	4.30884e-09	-2.3002e-10	-1.27457	8.48323e-08	-2.3002e-10	-1.29166
17858350	chr3:17858350:T:C	4.2234e-09	-2.3002e-10	-1.2946	8.33188e-08	-2.3002e-10	-1.30967
17858510	chr3:17858510:A:G	1.22423e-09	-1.84511	-0.687816	3.38811e-08	-1.43628	-0.773204
17859301	chr3:17859301:TG:T	3.95066e-09	-2.3002e-10	-1.36136	7.95682e-08	-2.3002e-10	-1.35573
17859621	chr3:17859621:T:G	4.08623e-09	-2.3002e-10	-1.32761	8.18279e-08	-2.3002e-10	-1.32772
17859671	chr3:17859671:T:C	3.96561e-09	-2.3002e-10	-1.35758	7.9228e-08	-2.3002e-10	-1.36001
17859942	chr3:17859942:G:C	4.16004e-09	-1.61939	0.309674	1.0176e-07	-1.39167	0.281945
17860849	chr3:17860849:G:A	4.78875e-09	-2.3002e-10	-1.16897	9.41471e-08	-2.3002e-10	-1.18748
17860931	chr3:17860931:T:G	4.12021e-09	-2.3002e-10	-1.31933	8.45425e-08	-2.3002e-10	-1.29509
17861021	chr3:17861021:C:T	2.26248e-09	-1.91878	-3.63989e-10	4.90794e-08	-1.8389	-3.63989e-10
17861091	chr3:17861091:C:T	3.8269e-09	-1.63021	0.237028	9.32436e-08	-1.40678	0.209658
17861188	chr3:17861188:C:T	5.01123e-09	-2.3002e-10	-1.12356	1.01542e-07	-2.3002e-10	-1.11186
17861257	chr3:17861257:G:A	3.30477e-08	-2.3002e-10	0.762715	7.38273e-07	-2.3002e-10	0.871973
17861631	chr3:17861631:A:G	2.26567e-09	-1.91737	-3.63989e-10	4.76098e-08	-1.8693	-3.63989e-10
17861641	chr3:17861641:TG:T	3.93231e-09	-2.3002e-10	-1.36601	7.86182e-08	-2.3002e-10	-1.36774
17861676	chr3:17861676:A:G	4.25575e-09	-2.3002e-10	-1.28697	8.38368e-08	-2.3002e-10	-1.30347
17862520	chr3:17862520:T:C	3.95846e-09	-1.01617	-0.343207	3.53209e-08	-1.70535	-0.462511
17863043	chr3:17863043:A:G	2.3801e-09	-1.9167	0.0486037	4.87785e-08	-1.90383	0.0587825
17863512	chr3:17863512:A:ACC	4.61037e-09	-2.3002e-10	-1.20693	9.33658e-08	-2.3002e-10	-1.19581
17863691	chr3:17863691:T:C	1.28018e-09	-1.15307	-1.33517	1.57081e-08	-1.62965	-1.34851
17863915	chr3:17863915:T:C	1.17694e-09	-1.2013	-1.37101	1.55416e-08	-1.61791	-1.37091
17864411	chr3:17864411:T:C	4.23387e-09	-2.3002e-10	-1.29212	8.35002e-08	-2.3002e-10	-1.30749
17864641	chr3:17864641:G:C	7.74094e-10	-1.85539	-1.13591	2.09543e-08	-1.54715	-1.14284
17864927	chr3:17864927:A:G	1.3274e-09	-1.09449	-1.35752	1.49505e-08	-1.66247	-1.36513
17865034	chr3:17865034:A:G	1.51834e-08	1.20592	-1.22095	1.31957e-08	-1.88528	-1.26717
17865140	chr3:17865140:G:A	3.94967e-09	-2.3002e-10	-1.3616	7.93828e-08	-2.3002e-10	-1.35806
17865178	chr3:17865178:T:G	1.95832e-07	2.54202	-3.63989e-10	1.48628e-07	-0.730895	-3.63989e-10
17865573	chr3:17865573:T:C	5.4161e-09	-2.3002e-10	-1.04586	1.10387e-07	-2.3002e-10	-1.02834
17865628	chr3:17865628:T:C	5.20915e-09	0.169133	-1.25395	1.36754e-08	-1.82172	-1.29503
17866253	chr3:17866253:C:T	3.91254e-09	-2.3002e-10	-1.37105	7.83852e-08	-2.3002e-10	-1.37071
17867056	chr3:17867056:A:G	1.25045e-09	-1.14134	-1.37039	1.52187e-08	-1.63895	-1.37087
17867152	chr3:17867152:A:G	3.91261e-09	-2.3002e-10	-1.37103	7.8378e-08	-2.3002e-10	-1.3708
17868308	chr3:17868308:G:A	4.41742e-09	-2.3002e-10	-1.24968	8.70958e-08	-2.3002e-10	-1.26533
17868418	chr3:17868418:C:T	3.9486e-09	-2.3002e-10	-1.36188	7.91617e-08	-2.3002e-10	-1.36085
17868479	chr3:17868479:C:T	3.92464e-09	-2.3002e-10	-1.36796	7.8821e-08	-2.3002e-10	-1.36516
17868774	chr3:17868774:G:A	4.18638e-09	-2.3002e-10	-1.3034	8.26661e-08	-2.3002e-10	-1.31753
17869625	chr3:17869625:T:C	4.16178e-09	-2.3002e-10	-1.30929	8.22487e-08	-2.3002e-10	-1.32259
17869652	chr3:17869652:T:C	3.9686e-09	-2.3002e-10	-1.35683	8.00414e-08	-2.3002e-10	-1.3498
17870047	chr3:17870047:C:T	7.48503e-10	-1.88463	-1.14028	1.9331e-08	-1.62337	-1.14726
17870110	chr3:17870110:G:A	4.22559e-09	-1.29408	-3.63989e-10	4.56444e-08	-1.91146	-3.63989e-10
17870284	chr3:17870284:T:A	4.38782e-09	-2.3002e-10	-1.2564	8.65609e-08	-2.3002e-10	-1.27149
17870331	chr3:17870331:C:G	1.05968e-08	0.839333	-1.21402	1.30236e-08	-1.90767	-1.25791
17870689	chr3:17870689:T:G	7.63958e-10	-1.86346	-1.14102	2.04175e-08	-1.56796	-1.14799
17870828	chr3:17870828:T:C	4.46831e-09	-2.3002e-10	-1.23823	8.80474e-08	-2.3002e-10	-1.25447
17871213	chr3:17871213:A:G	6.3165e-09	-2.3002e-10	-0.892073	1.34108e-07	-2.3002e-10	-0.833692
17871776	chr3:17871776:G:A	4.01954e-09	-2.3002e-10	-1.34407	8.06432e-08	-2.3002e-10	-1.34231
17872458	chr3:17872458:C:T	4.35604e-09	-2.3002e-10	-1.26368	8.59733e-08	-2.3002e-10	-1.2783
17872679	chr3:17872679:T:C	4.43645e-09	-2.3002e-10	-1.24538	8.74548e-08	-2.3002e-10	-1.26122
17872752	chr3:17872752:A:G	3.92762e-09	-2.3002e-10	-1.3672	7.85926e-08	-2.3002e-10	-1.36806
17873621	chr3:17873621:G:A	7.47115e-10	-1.87328	-1.1535	1.9654e-08	-1.59385	-1.16021
17875173	chr3:17875173:A:G	4.54939e-09	0.0173959	-1.23764	1.44486e-08	-1.7797	-1.28205
17875246	chr3:17875246:T:C	4.08585e-09	-2.3002e-10	-1.32771	8.28094e-08	-2.3002e-10	-1.3158
17875442	chr3:17875442:G:C	3.94902e-09	-2.3002e-10	-1.36177	7.91706e-08	-2.3002e-10	-1.36074
17875509	chr3:17875509:G:A	4.37647e-09	-2.3002e-10	-1.25899	8.63399e-08	-2.3002e-10	-1.27405
17875744	chr3:17875744:C:CTGTA	1.36688e-08	1.10237	-1.22249	1.30168e-08	-1.89747	-1.26862
17875799	chr3:17875799:T:C	4.34686e-09	-2.3002e-10	-1.26578	8.57951e-08	-2.3002e-10	-1.28038
17876275	chr3:17876275:C:A	4.46689e-09	-2.3002e-10	-1.23855	9.15306e-08	-2.3002e-10	-1.21567
17876684	chr3:17876684:A:G	7.61558e-10	-1.86587	-1.14175	2.02841e-08	-1.5738	-1.1487
17877326	chr3:17877326:A:C	4.01496e-09	-2.3002e-10	-1.34521	7.97499e-08	-2.3002e-10	-1.35344
17877712	chr3:17877712:G:C	6.73679e-09	-0.827655	-3.63989e-10	6.27747e-08	-1.59279	-3.63989e-10
17877777	chr3:17877777:A:G	4.04247e-09	-2.3002e-10	-1.33838	8.03358e-08	-2.3002e-10	-1.34613
17877808	chr3:17877808:T:C	4.1476e-09	-2.3002e-10	-1.31271	8.19826e-08	-2.3002e-10	-1.32583
17877930	chr3:17877930:C:T	1.15851e-09	-1.24138	-1.34672	1.65292e-08	-1.56969	-1.35752
17878005	chr3:17878005:G:A	4.71663e-09	-2.3002e-10	-1.18414	9.55498e-08	-2.3002e-10	-1.17269
17878058	chr3:17878058:C:T	7.41675e-09	-2.3002e-10	-0.731497	1.56023e-07	-2.3002e-10	-0.682335
17878156	chr3:17878156:T:C	4.14091e-09	-2.3002e-10	-1.31432	8.18665e-08	-2.3002e-10	-1.32725
17878652	chr3:17878652:T:C	4.00745e-09	-2.3002e-10	-1.34708	8.00969e-08	-2.3002e-10	-1.3491
17878762	chr3:17878762:GT:G	1.42615e-09	-1.42312	-0.957139	2.0406e-08	-1.80597	-0.910544
17878765	chr3:17878765:A:G	1.40777e-09	-1.43758	-0.955652	2.05827e-08	-1.79892	-0.908972
17878815	chr3:17878815:A:T	4.15295e-09	-2.3002e-10	-1.31142	8.20899e-08	-2.3002e-10	-1.32453
17878904	chr3:17878904:A:C	1.56202e-08	0.0133258	-3.63989e-10	1.26684e-07	-0.890643	-3.63989e-10
17879653	chr3:17879653:T:C	3.91366e-09	-2.3002e-10	-1.37077	7.83678e-08	-2.3002e-10	-1.37093
17879979	chr3:17879979:G:A	4.07648e-09	-2.3002e-10	-1.33	8.09258e-08	-2.3002e-10	-1.33881
17880284	chr3:17880284:T:G	5.36259e-09	0.119282	-1.17507	1.48536e-08	-1.80604	-1.22806
17880832	chr3:17880832:C:T	4.04725e-09	-2.3002e-10	-1.3372	8.04174e-08	-2.3002e-10	-1.34511
17881639	chr3:17881639:T:G	1.51384e-08	-0.0180051	-3.63989e-10	1.19694e-07	-0.947402	-3.63989e-10
17881773	chr3:17881773:T:C	5.78903e-09	-2.3002e-10	-0.979273	1.17519e-07	-2.3002e-10	-0.96574
17881889	chr3:17881889:T:G	5.3134e-09	0.120111	-1.18512	1.46932e-08	-1.80646	-1.23849
17881937	chr3:17881937:A:G	4.37968e-09	-1.25826	-3.63989e-10	4.58464e-08	-1.90704	-3.63989e-10
17881965	chr3:17881965:A:C	4.15295e-09	-2.3002e-10	-1.31142	8.20899e-08	-2.3002e-10	-1.32453
17882637	chr3:17882637:G:A	2.66996e-06	3.16415	1.99043	5.76444e-06	0.944341	1.98278
17882831	chr3:17882831:G:A	4.36844e-09	-2.3002e-10	-1.26083	8.57319e-08	-2.3002e-10	-1.28112
17882838	chr3:17882838:A:G	3.9786e-09	-2.3002e-10	-1.35431	7.95516e-08	-2.3002e-10	-1.35593
17882864	chr3:17882864:G:A	1.26346e-08	-2.3002e-10	-0.198798	2.56509e-07	-2.3002e-10	-0.185178
17883693	chr3:17883693:G:C	1.09445e-08	-0.342401	-3.63989e-10	7.74629e-07	0.920044	-3.63989e-10
17883890	chr3:17883890:G:A	5.03736e-09	-2.3002e-10	-1.11836	1.01142e-07	-2.3002e-10	-1.11582
17884649	chr3:17884649:T:G	4.91705e-09	-2.3002e-10	-1.14253	9.86226e-08	-2.3002e-10	-1.14104
17884694	chr3:17884694:G:A	4.1664e-09	-2.3002e-10	-1.30818	8.23096e-08	-2.3002e-10	-1.32185
17884732	chr3:17884732:A:G	2.76049e-08	-2.3002e-10	0.582755	6.1447e-07	-2.3002e-10	0.688419
17885373	chr3:17885373:C:G	4.02424e-09	-2.3002e-10	-1.3429	8.04237e-08	-2.3002e-10	-1.34503
17886369	chr3:17886369:T:C	4.04005e-09	-2.3002e-10	-1.33898	8.07268e-08	-2.3002e-10	-1.34127
17886703	chr3:17886703:A:G	2.39105e-09	-1.86351	-3.63989e-10	4.53124e-08	-1.91876	-3.63989e-10
17887067	chr3:17887067:A:T	4.14585e-09	-2.3002e-10	-1.31313	8.19524e-08	-2.3002e-10	-1.3262
17887106	chr3:17887106:A:G	3.91596e-09	-2.3002e-10	-1.37018	7.84175e-08	-2.3002e-10	-1.37029
17887127	chr3:17887127:G:A	3.49449e-09	-1.48405	-3.63989e-10	1.2899e-07	-0.872607	-3.63989e-10
17887351	chr3:17887351:G:A	4.08135e-09	-2.3002e-10	-1.32881	8.15598e-08	-2.3002e-10	-1.331
17887502	chr3:17887502:A:G	1.0761e-07	3.20532	-1.26204	2.16518e-07	0.91967	-1.27434
17888810	chr3:17888810:A:T	7.84632e-09	-2.3002e-10	-0.675193	1.60182e-07	-2.3002e-10	-0.656029
17888952	chr3:17888952:A:G	3.76117e-08	2.134	-1.24192	1.39836e-08	-1.81661	-1.27784
17889405	chr3:17889405:T:C	1.59318e-08	0.0330791	-3.63989e-10	1.21775e-07	-0.930169	-3.63989e-10
17889882	chr3:17889882:A:C	7.65958e-09	-2.3002e-10	-0.69928	1.56301e-07	-2.3002e-10	-0.680556
17891000	chr3:17891000:T:C	4.67503e-09	-2.3002e-10	-1.193	9.13617e-08	-2.3002e-10	-1.21751
17891498	chr3:17891498:T:A	7.47252e-09	-2.3002e-10	-0.724006	1.51871e-07	-2.3002e-10	-0.709308
17891572	chr3:17891572:G:A	1.09953e-09	-1.28545	-1.35491	1.70464e-08	-1.53293	-1.36347
17891901	chr3:17891901:C:T	4.59613e-09	-2.3002e-10	-1.21002	8.9906e-08	-2.3002e-10	-1.23358
17892723	chr3:17892723:C:A	1.21041e-08	0.965129	-1.20683	1.30096e-08	-1.91483	-1.25182
17892800	chr3:17892800:A:G	1.06813e-09	-1.31238	-1.35695	1.74259e-08	-1.50955	-1.36484
17894294	chr3:17894294:G:A	7.05403e-09	-2.3002e-10	-0.781639	1.43285e-07	-2.3002e-10	-0.767507
17894985	chr3:17894985:C:T	6.85273e-09	-2.3002e-10	-0.810591	1.40186e-07	-2.3002e-10	-0.789373
17895453	chr3:17895453:T:C	2.86747e-07	3.94725	-1.02389	4.43909e-07	1.42732	-1.06404
17895741	chr3:17895741:T:C	6.16493e-09	0.194184	-1.11055	1.57685e-08	-1.80447	-1.16985
17896003	chr3:17896003:G:C	6.27055e-09	0.244861	-1.14423	1.51101e-08	-1.81762	-1.19935
17896193	chr3:17896193:A:C	2.65863e-07	3.93149	-1.08374	3.74702e-07	1.31982	-1.12603
17896919	chr3:17896919:G:A	1.39387e-09	-1.3675	-1.03565	1.61705e-08	-1.86516	-1.084
17897074	chr3:17897074:T:C	4.42574e-09	-2.3002e-10	-1.2478	8.94963e-08	-2.3002e-10	-1.23814
17897237	chr3:17897237:A:C	9.35835e-07	3.48743	0.618775	1.90306e-06	1.18537	0.633508
17897265	chr3:17897265:G:A	9.90167e-09	-0.442534	-3.63989e-10	2.93764e-07	-0.0495623	-3.63989e-10
17897532	chr3:17897532:A:G	5.35369e-09	-2.3002e-10	-1.05745	1.08664e-07	-2.3002e-10	-1.04408
17897656	chr3:17897656:T:C	2.29878e-07	3.74893	-1.04662	3.3889e-07	1.18494	-1.09161
17897858	chr3:17897858:G:T	1.14605e-08	-0.296332	-3.63989e-10	1.04571e-07	-1.08248	-3.63989e-10
17897918	chr3:17897918:T:TAA	3.98323e-09	-2.3002e-10	-1.35315	7.96443e-08	-2.3002e-10	-1.35477
17898188	chr3:17898188:A:G	1.94213e-07	3.59361	-1.05989	2.98885e-07	1.07164	-1.10392
17898189	chr3:17898189:C:T	6.19282e-09	0.222246	-1.13409	1.54161e-08	-1.80134	-1.19558
17898345	chr3:17898345:C:T	1.01513e-07	2.84432	-0.959373	1.92779e-07	0.539626	-1.01042
17898373	chr3:17898373:C:A	2.27923e-07	3.79351	-1.09974	3.37379e-07	1.22965	-1.14079
17898497	chr3:17898497:T:G	4.75593e-09	-2.3002e-10	-1.17585	9.63161e-08	-2.3002e-10	-1.1647
17898840	chr3:17898840:A:G	2.26885e-09	-1.91596	-3.63989e-10	5.89395e-08	-1.65583	-3.63989e-10
17899099	chr3:17899099:T:TA	2.32725e-07	3.79311	-1.07849	3.39584e-07	1.21659	-1.12121
17899108	chr3:17899108:C:T	1.2268e-09	-1.2044	-1.32643	1.75436e-08	-1.52546	-1.34219
17899534	chr3:17899534:A:G	3.95751e-09	-2.3002e-10	-1.35962	7.9757e-08	-2.3002e-10	-1.35336
17899550	chr3:17899550:T:C	2.10495e-07	3.6978	-1.08358	3.15253e-07	1.14692	-1.12589
17899873	chr3:17899873:A:C	2.30824e-09	-1.89875	-3.63989e-10	5.30898e-08	-1.76036	-3.63989e-10
17900249	chr3:17900249:G:A	2.89125e-09	-1.67355	-3.63989e-10	6.20485e-08	-1.60442	-3.63989e-10
17900608	chr3:17900608:C:T	2.82272e-09	-0.445245	-1.25229	1.4248e-08	-1.7927	-1.28303
17900827	chr3:17900827:A:G	4.78811e-09	-2.3002e-10	-1.1691	9.59778e-08	-2.3002e-10	-1.16822
17901079	chr3:17901079:G:A	2.88273e-07	3.96913	-1.04046	4.49024e-07	1.45428	-1.07954
17901220	chr3:17901220:T:C	2.65977e-08	-2.3002e-10	0.545587	5.91325e-07	-2.3002e-10	0.650025
17901283	chr3:17901283:G:A	2.56831e-07	3.89574	-1.08256	4.08407e-07	1.39891	-1.11899
17901349	chr3:17901349:G:A	2.62744e-07	3.88092	-1.04498	4.18441e-07	1.38798	-1.08378
17901641	chr3:17901641:G:A	2.80832e-07	3.9583	-1.05578	4.39175e-07	1.44647	-1.09391
17901708	chr3:17901708:G:C	3.06851e-07	4.08322	-1.0921	4.67253e-07	1.54242	-1.12789
17902056	chr3:17902056:A:T	1.28026e-07	3.34008	-1.22308	2.51211e-07	1.03141	-1.23745
17902108	chr3:17902108:T:A	6.2716e-09	0.236606	-1.13581	1.52574e-08	-1.81533	-1.19195
17902195	chr3:17902195:C:T	2.90937e-07	3.98533	-1.04746	4.52628e-07	1.46884	-1.08611
17902370	chr3:17902370:A:G	2.80888e-07	3.95748	-1.05477	4.39344e-07	1.4459	-1.09296
17902437	chr3:17902437:A:G	1.35768e-07	2.17571	-3.63989e-10	2.38065e-06	2.04279	-3.63989e-10
17902514	chr3:17902514:T:C	9.63287e-09	-0.470056	-3.63989e-10	2.88023e-07	-0.0693014	-3.63989e-10
17902565	chr3:17902565:T:A	2.71196e-07	3.89955	-1.03195	4.29817e-07	1.40257	-1.07155
17902770	chr3:17902770:C:G	3.92422e-09	-2.3002e-10	-1.36807	7.83805e-08	-2.3002e-10	-1.37077
17903146	chr3:17903146:G:A	4.19371e-09	-2.3002e-10	-1.30165	8.26432e-08	-2.3002e-10	-1.31781
17903232	chr3:17903232:A:G	1.69093e-08	0.0926255	-3.63989e-10	1.33932e-07	-0.835011	-3.63989e-10
17903306	chr3:17903306:C:T	2.8657e-09	-1.68243	-3.63989e-10	6.15058e-08	-1.61321	-3.63989e-10
17903411	chr3:17903411:T:C	1.21666e-09	-1.21595	-1.32318	1.77654e-08	-1.5155	-1.33959
17903428	chr3:17903428:A:G	1.00609e-08	-0.42658	-3.63989e-10	2.9957e-07	-0.0299935	-3.63989e-10
17904107	chr3:17904107:A:G	5.28626e-09	-2.3002e-10	-1.07013	1.02797e-07	-2.3002e-10	-1.09959
17904299	chr3:17904299:A:G	1.06159e-07	3.0616	-1.1319	1.99619e-07	0.723128	-1.15906
17904378	chr3:17904378:T:C	1.00811e-07	3.04517	-1.16716	1.91806e-07	0.716306	-1.19216
17904446	chr3:17904446:A:C	1.06794e-07	3.0779	-1.14223	2.01099e-07	0.740241	-1.16878
17904458	chr3:17904458:G:C	1.31692e-09	-1.13424	-1.3257	1.67336e-08	-1.57328	-1.34165
17904587	chr3:17904587:T:C	1.12062e-07	3.11904	-1.13523	2.08584e-07	0.770192	-1.16219
17904675	chr3:17904675:T:C	1.11519e-07	3.13033	-1.15138	2.07014e-07	0.777809	-1.17736
17904705	chr3:17904705:A:G	1.11411e-07	3.13057	-1.15258	2.07e-07	0.778875	-1.1785
17904958	chr3:17904958:C:T	1.1037e-07	3.12899	-1.16039	2.05376e-07	0.778319	-1.18582
17905025	chr3:17905025:G:A	4.20547e-09	-2.3002e-10	-1.29885	8.30098e-08	-2.3002e-10	-1.31338
17905036	chr3:17905036:C:T	3.91374e-09	-2.3002e-10	-1.37074	7.84384e-08	-2.3002e-10	-1.37003
17905037	chr3:17905037:G:A	7.18273e-09	-2.3002e-10	-0.763558	1.47793e-07	-2.3002e-10	-0.736528
17905342	chr3:17905342:C:T	6.34193e-09	-2.3002e-10	-0.888054	1.29022e-07	-2.3002e-10	-0.872359
17905403	chr3:17905403:A:G	1.03254e-07	3.0208	-1.11884	1.97368e-07	0.699449	-1.14672
17905870	chr3:17905870:G:A	8.0724e-09	0.370995	-1.01778	1.65306e-08	-1.83293	-1.0942
17906006	chr3:17906006:C:T	1.0472e-07	3.07111	-1.15506	1.98112e-07	0.737213	-1.18072
17906052	chr3:17906052:CT:C	3.94274e-09	-2.3002e-10	-1.36336	7.89975e-08	-2.3002e-10	-1.36292
17906340	chr3:17906340:TAGA:T	2.26379e-09	-1.9182	-3.63989e-10	4.55723e-08	-1.91304	-3.63989e-10
17906742	chr3:17906742:T:A	5.60329e-09	-2.3002e-10	-1.01188	1.13768e-07	-2.3002e-10	-0.998177
17906959	chr3:17906959:C:T	9.50478e-08	2.99228	-1.17314	1.83775e-07	0.679132	-1.19776
17907569	chr3:17907569:G:C	1.19637e-09	-1.23677	-1.31918	1.81292e-08	-1.49854	-1.33627
17907801	chr3:17907801:C:T	9.53953e-08	2.99398	-1.17118	1.84764e-07	0.682678	-1.19594
17908228	chr3:17908228:G:A	7.41698e-09	-2.3002e-10	-0.731466	1.51296e-07	-2.3002e-10	-0.713103
17908310	chr3:17908310:C:A	4.2503e-09	-2.3002e-10	-1.28825	8.73077e-08	-2.3002e-10	-1.2629
17908384	chr3:17908384:C:G	9.34439e-08	2.91324	-1.11112	1.8448e-07	0.621144	-1.13595
17908535	chr3:17908535:C:T	1.04774e-07	3.07567	-1.15911	1.98174e-07	0.741422	-1.18462
17908615	chr3:17908615:T:C	1.075e-07	3.11886	-1.17661	2.00661e-07	0.771093	-1.20182
17909044	chr3:17909044:G:A	4.19263e-09	-2.3002e-10	-1.30191	8.27735e-08	-2.3002e-10	-1.31623
17909397	chr3:17909397:C:T	2.34819e-09	-1.88159	-3.63989e-10	4.61398e-08	-1.90066	-3.63989e-10
17909426	chr3:17909426:G:T	3.93908e-09	-2.3002e-10	-1.36429	7.88087e-08	-2.3002e-10	-1.36532
17909446	chr3:17909446:T:A	1.02705e-07	3.05086	-1.15423	1.95452e-07	0.723133	-1.18016
17909557	chr3:17909557:C:T	1.03466e-07	3.05283	-1.14882	1.96838e-07	0.725128	-1.17508
17910782	chr3:17910782:T:A	1.38405e-09	-1.17718	-1.23305	1.87199e-08	-1.54205	-1.2607
17910943	chr3:17910943:A:G	3.91264e-09	-2.3002e-10	-1.37103	7.83687e-08	-2.3002e-10	-1.37092
17911061	chr3:17911061:C:T	1.01857e-07	3.05025	-1.16192	1.96167e-07	0.733999	-1.18737
17911487	chr3:17911487:C:T	9.12919e-08	2.95264	-1.17382	1.79191e-07	0.654106	-1.198
17911508	chr3:17911508:T:C	1.08522e-07	3.15979	-1.20807	2.02956e-07	0.809326	-1.22867
17912162	chr3:17912162:C:T	3.99659e-09	-2.3002e-10	-1.3498	8.02043e-08	-2.3002e-10	-1.34776
17912189	chr3:17912189:A:C	8.16078e-09	-2.3002e-10	-0.635899	1.68476e-07	-2.3002e-10	-0.60555
17912463	chr3:17912463:C:T	9.36723e-08	2.98062	-1.17605	1.82406e-07	0.674085	-1.20019
17912486	chr3:17912486:T:A	9.67064e-08	2.97587	-1.13942	1.88257e-07	0.671293	-1.16582
17912591	chr3:17912591:A:G	1.71874e-08	0.10894	-3.63989e-10	1.35402e-07	-0.82409	-3.63989e-10
17912644	chr3:17912644:A:G	5.55863e-09	-2.3002e-10	-1.01989	1.12851e-07	-2.3002e-10	-1.00627
17913364	chr3:17913364:G:T	4.32128e-09	-2.3002e-10	-1.27168	8.50538e-08	-2.3002e-10	-1.28906
17913415	chr3:17913415:A:G	5.58602e-08	2.29725	-1.00964	1.66964e-08	-1.83159	-1.08556
17913684	chr3:17913684:T:A	5.1882e-09	-2.3002e-10	-1.08885	1.07387e-07	-2.3002e-10	-1.0559
17914185	chr3:17914185:C:T	1.25942e-09	-1.20121	-1.30338	1.79585e-08	-1.52097	-1.3233
17914291	chr3:17914291:G:C	3.96987e-09	-2.3002e-10	-1.3565	7.9384e-08	-2.3002e-10	-1.35804
17914371	chr3:17914371:A:G	1.4491e-09	-1.06652	-1.29777	1.65253e-08	-1.60874	-1.31871
17914375	chr3:17914375:A:C	8.1521e-09	-2.3002e-10	-0.636963	1.68296e-07	-2.3002e-10	-0.606617
17914918	chr3:17914918:T:C	6.41409e-09	0.227763	-1.1045	1.5867e-08	-1.79831	-1.16979
17915016	chr3:17915016:T:G	4.26682e-09	-2.3002e-10	-1.28437	8.40879e-08	-2.3002e-10	-1.30048
17915029	chr3:17915029:G:A	1.10591e-07	3.14428	-1.17369	2.06039e-07	0.793198	-1.19747
17915032	chr3:17915032:A:G	5.28597e-09	-1.07018	-3.63989e-10	4.73178e-08	-1.87545	-3.63989e-10
17915350	chr3:17915350:A:G	2.94007e-07	3.08502	-0.136655	6.46142e-07	0.886032	-0.147353
17915387	chr3:17915387:T:A	1.0441e-08	-0.389493	-3.63989e-10	3.13446e-07	0.0152857	-3.63989e-10
17915464	chr3:17915464:A:G	4.27191e-09	-2.3002e-10	-1.28318	8.41696e-08	-2.3002e-10	-1.29951
17915757	chr3:17915757:A:G	3.18294e-07	3.12582	-0.0980857	6.92345e-07	0.916716	-0.108972
17915773	chr3:17915773:A:T	1.04766e-07	2.9663	-1.04981	2.01467e-07	0.65893	-1.08564
17915998	chr3:17915998:C:T	5.79968e-08	2.6479	-1.32275	1.24657e-07	0.428881	-1.33566
17916155	chr3:17916155:C:T	1.11859e-08	-0.32058	-3.63989e-10	3.38329e-07	0.0916787	-3.63989e-10
17916245	chr3:17916245:C:T	2.03447e-06	3.32587	1.55689	4.2349e-06	1.06805	1.55073
17916600	chr3:17916600:A:C	8.20342e-09	-0.630687	-3.63989e-10	3.93533e-07	0.242825	-3.63989e-10
17917337	chr3:17917337:G:A	7.83569e-09	0.405001	-1.08155	1.54781e-08	-1.84908	-1.14383
17917615	chr3:17917615:AG:A	5.20557e-09	-2.3002e-10	-1.08551	1.05552e-07	-2.3002e-10	-1.07314
17918134	chr3:17918134:C:T	1.06939e-07	3.17803	-1.24101	2.48769e-07	1.03733	-1.25314
17918920	chr3:17918920:C:A	4.07402e-09	-2.3002e-10	-1.33061	8.25375e-08	-2.3002e-10	-1.31909
17919005	chr3:17919005:G:A	6.37013e-07	3.66037	0.0611859	1.12267e-06	1.28036	0.0107595
17919065	chr3:17919065:T:C	4.18504e-09	-2.3002e-10	-1.30372	8.60725e-08	-2.3002e-10	-1.27715
17919502	chr3:17919502:C:T	1.62854e-08	-2.3002e-10	0.0550303	3.66621e-07	-2.3002e-10	0.171989
17920272	chr3:17920272:G:C	1.81037e-08	0.160881	-3.63989e-10	5.22122e-07	0.52556	-3.63989e-10
17920321	chr3:17920321:T:C	3.20428e-08	-2.3002e-10	0.731835	6.55908e-07	-2.3002e-10	0.75368
17920359	chr3:17920359:A:G	3.0353e-08	-2.3002e-10	0.677659	6.01547e-07	-2.3002e-10	0.667165
17920521	chr3:17920521:A:G	8.22706e-10	-1.83548	-1.09492	1.53455e-08	-1.9115	-1.09002
17920739	chr3:17920739:C:G	3.95618e-09	-2.3002e-10	-1.35996	7.91702e-08	-2.3002e-10	-1.36074
17920780	chr3:17920780:T:C	4.2226e-09	-2.3002e-10	-1.29479	8.58611e-08	-2.3002e-10	-1.27961
17920785	chr3:17920785:C:A	6.45041e-09	-2.3002e-10	-0.871095	1.31344e-07	-2.3002e-10	-0.854523
17920804	chr3:17920804:C:T	1.93524e-08	-2.3002e-10	0.227579	4.32247e-07	-2.3002e-10	0.336656
17920822	chr3:17920822:G:A	4.63735e-09	-0.983374	-0.217721	4.46219e-08	-1.69866	-0.235461
17920870	chr3:17920870:C:T	3.9538e-09	-2.3002e-10	-1.36056	7.8894e-08	-2.3002e-10	-1.36424
17921050	chr3:17921050:C:T	6.27831e-09	-0.898137	-3.63989e-10	6.60799e-08	-1.54148	-3.63989e-10
17921089	chr3:17921089:G:A	6.69711e-09	-2.3002e-10	-0.833562	1.36904e-07	-2.3002e-10	-0.813064
17921443	chr3:17921443:C:T	5.72408e-07	3.601	0.0136109	1.02763e-06	1.18946	0.0132045
17921517	chr3:17921517:G:A	6.46941e-09	-2.3002e-10	-0.868153	1.31739e-07	-2.3002e-10	-0.851516
17921577	chr3:17921577:T:C	9.9523e-09	0.75003	-1.18746	1.37386e-08	-1.8802	-1.23193
17922068	chr3:17922068:G:C	1.36233e-07	3.36892	-1.18979	1.79889e-08	-1.60982	-1.23277
17922184	chr3:17922184:C:T	4.59332e-09	-2.3002e-10	-1.21063	9.42779e-08	-2.3002e-10	-1.18609
17922492	chr3:17922492:A:G	2.05713e-07	3.90429	-1.31305	2.83856e-07	1.20666	-1.29053
17922818	chr3:17922818:A:G	3.93495e-09	-2.3002e-10	-1.36534	7.90908e-08	-2.3002e-10	-1.36174
17923444	chr3:17923444:T:C	7.93437e-09	-2.3002e-10	-0.664034	1.5173e-07	-2.3002e-10	-0.710236
17924291	chr3:17924291:C:T	4.39236e-09	-2.3002e-10	-1.25537	8.63317e-08	-2.3002e-10	-1.27414
17924370	chr3:17924370:C:T	2.18749e-07	2.65269	-3.63989e-10	5.97054e-07	0.659667	-3.63989e-10
17924447	chr3:17924447:C:T	4.39948e-09	-2.3002e-10	-1.25375	8.89509e-08	-2.3002e-10	-1.24426
17924544	chr3:17924544:T:A	5.08522e-09	-2.3002e-10	-1.1089	9.91131e-08	-2.3002e-10	-1.13608
17924581	chr3:17924581:C:T	2.04038e-08	0.280484	-3.63989e-10	5.95853e-07	0.657654	-3.63989e-10
17924665	chr3:17924665:A:G	1.13687e-08	0.724076	-1.02845	1.56386e-08	-1.87435	-1.10825
17924705	chr3:17924705:C:T	1.07682e-08	0.687318	-1.04595	1.54735e-08	-1.86974	-1.12347
17925668	chr3:17925668:G:T	3.91857e-09	-2.3002e-10	-1.36951	7.84568e-08	-2.3002e-10	-1.36979
17925711	chr3:17925711:C:A	1.73491e-07	3.60551	-1.18462	1.87876e-08	-1.57064	-1.2285
17925943	chr3:17925943:T:G	1.50468e-08	-0.0240709	-3.63989e-10	5.127e-07	0.50735	-3.63989e-10
17926252	chr3:17926252:G:A	4.1238e-09	-2.3002e-10	-1.31846	8.3386e-08	-2.3002e-10	-1.30886
17926661	chr3:17926661:C:T	5.32754e-09	-2.3002e-10	-1.06235	1.08054e-07	-2.3002e-10	-1.04971
17926708	chr3:17926708:T:C	3.95989e-09	-2.3002e-10	-1.35902	7.92821e-08	-2.3002e-10	-1.35933
17926883	chr3:17926883:A:G	4.11044e-09	-2.3002e-10	-1.32171	8.30947e-08	-2.3002e-10	-1.31236
17926916	chr3:17926916:C:T	5.58359e-07	3.07922	0.510547	1.20732e-06	0.86503	0.498788
17927019	chr3:17927019:C:T	4.48055e-09	-2.3002e-10	-1.23549	8.85922e-08	-2.3002e-10	-1.2483
17927181	chr3:17927181:T:C	4.56624e-07	2.92415	0.46447	1.02681e-06	0.748701	0.453174
17929405	chr3:17929405:C:T	4.28401e-09	-0.809719	-0.470629	3.25366e-08	-1.75931	-0.490666
17929430	chr3:17929430:T:C	4.43644e-09	-2.3002e-10	-1.24539	8.9731e-08	-2.3002e-10	-1.23552
17929897	chr3:17929897:A:T	3.94343e-09	-2.3002e-10	-1.36319	7.89554e-08	-2.3002e-10	-1.36346
17930763	chr3:17930763:T:G	1.28594e-07	3.49165	-1.37023	2.13877e-07	0.999516	-1.36646
17931012	chr3:17931012:G:A	4.11207e-09	-2.3002e-10	-1.32131	8.20861e-08	-2.3002e-10	-1.32457
17931600	chr3:17931600:G:A	1.05821e-08	0.864558	-1.24063	1.2971e-08	-1.89207	-1.27756
17931627	chr3:17931627:A:G	8.02542e-09	-2.3002e-10	-0.652623	1.65631e-07	-2.3002e-10	-0.622577
17931838	chr3:17931838:T:C	4.05512e-09	-2.3002e-10	-1.33526	8.21021e-08	-2.3002e-10	-1.32438
17932110	chr3:17932110:C:T	2.28194e-09	-1.91021	-3.63989e-10	5.08855e-08	-1.80276	-3.63989e-10
17933360	chr3:17933360:G:A	4.27379e-09	-2.3002e-10	-1.28274	8.42039e-08	-2.3002e-10	-1.2991
17933403	chr3:17933403:T:G	1.04261e-07	3.21692	-1.30526	1.66381e-07	0.708307	-1.32637
17933990	chr3:17933990:C:T	6.56732e-09	-2.3002e-10	-0.853132	1.29772e-07	-2.3002e-10	-0.866558
17934036	chr3:17934036:G:T	3.46822e-07	3.11357	-3.63989e-10	8.42386e-07	1.0039	-3.63989e-10
17934404	chr3:17934404:A:G	5.79506e-09	-0.978232	-3.63989e-10	5.66277e-08	-1.69584	-3.63989e-10
17934520	chr3:17934520:C:T	1.12723e-08	-2.3002e-10	-0.312887	2.49052e-07	-2.3002e-10	-0.214678
17934596	chr3:17934596:T:C	6.05967e-09	-2.3002e-10	-0.933583	1.18197e-07	-2.3002e-10	-0.959991
17934703	chr3:17934703:A:G	6.89431e-09	-2.3002e-10	-0.804542	1.41017e-07	-2.3002e-10	-0.783461
17934865	chr3:17934865:A:C	2.13328e-09	-0.81599	-1.16159	1.64871e-08	-1.74199	-1.18777
17934878	chr3:17934878:C:T	6.8849e-09	-2.3002e-10	-0.805907	1.40821e-07	-2.3002e-10	-0.78485
17935908	chr3:17935908:C:G	2.30495e-09	-1.90018	-3.63989e-10	5.62812e-08	-1.70198	-3.63989e-10
17936293	chr3:17936293:A:G	2.5781e-09	-0.716193	-1.07199	1.73047e-08	-1.78005	-1.10131
17936764	chr3:17936764:G:C	4.10178e-09	-2.3002e-10	-1.32382	8.29039e-08	-2.3002e-10	-1.31466
17937060	chr3:17937060:G:C	3.96794e-09	-2.3002e-10	-1.35699	7.93973e-08	-2.3002e-10	-1.35788
17937476	chr3:17937476:C:A	7.90126e-09	-0.735997	0.067782	5.5111e-08	-1.78817	0.0651825
17937810	chr3:17937810:GA:G	4.10891e-09	-2.3002e-10	-1.32208	8.3062e-08	-2.3002e-10	-1.31275
17937925	chr3:17937925:C:T	1.18946e-08	-2.3002e-10	-0.25915	2.45681e-07	-2.3002e-10	-0.228306
17938845	chr3:17938845:C:G	1.66085e-08	0.0746755	-3.63989e-10	5.64225e-07	0.603112	-3.63989e-10
17938926	chr3:17938926:A:G	3.30324e-09	-1.54033	-3.63989e-10	4.74173e-08	-1.87335	-3.63989e-10
17940826	chr3:17940826:A:T	9.1697e-09	-0.465597	-0.0537355	4.65514e-08	-1.80642	-0.0853622
17941007	chr3:17941007:G:A	1.44512e-08	-0.0644574	-3.63989e-10	4.88674e-07	0.459355	-3.63989e-10
17941402	chr3:17941402:C:T	6.57882e-09	-2.3002e-10	-0.851382	1.38208e-07	-2.3002e-10	-0.803581
17941441	chr3:17941441:C:T	2.42907e-09	-1.84773	-3.63989e-10	4.98993e-08	-1.82233	-3.63989e-10
17941626	chr3:17941626:A:T	4.31341e-08	2.38747	-1.3584	1.01831e-07	0.25529	-1.36431
17941747	chr3:17941747:G:A	4.45864e-09	-2.3002e-10	-1.24039	8.85203e-08	-2.3002e-10	-1.24911
17942218	chr3:17942218:A:G	3.91289e-09	-2.3002e-10	-1.37096	7.84888e-08	-2.3002e-10	-1.36939
17942622	chr3:17942622:G:A	2.36881e-09	-1.87285	-3.63989e-10	4.55135e-08	-1.91433	-3.63989e-10
17942645	chr3:17942645:A:G	6.23216e-09	-2.3002e-10	-0.905515	1.28392e-07	-2.3002e-10	-0.877254
17942753	chr3:17942753:G:A	3.09478e-06	2.93182	2.37041	7.74795e-06	0.855012	2.36783
17942770	chr3:17942770:A:G	4.06798e-09	-2.3002e-10	-1.33209	8.17287e-08	-2.3002e-10	-1.32893
17942949	chr3:17942949:A:G	1.09205e-09	-1.27633	-1.37085	1.20994e-08	-1.86874	-1.37044
17943276	chr3:17943276:G:A	4.0213e-09	-2.3002e-10	-1.34363	7.97438e-08	-2.3002e-10	-1.35352
17943405	chr3:17943405:T:G	1.84898e-08	0.181984	-3.63989e-10	6.4504e-07	0.736972	-3.63989e-10
17943422	chr3:17943422:G:GA	3.05691e-09	-1.61783	-3.63989e-10	4.62953e-08	-1.8973	-3.63989e-10
17943429	chr3:17943429:T:A	1.51341e-08	-0.0182845	-3.63989e-10	5.12093e-07	0.506167	-3.63989e-10
17943768	chr3:17943768:T:C	3.94781e-09	-0.286684	-1.07539	1.65946e-08	-1.85021	-1.07306
17944983	chr3:17944983:T:C	4.47241e-09	-2.3002e-10	-1.23731	9.23172e-08	-2.3002e-10	-1.20711
17945993	chr3:17945993:G:A	5.70135e-09	-2.3002e-10	-0.994534	1.19966e-07	-2.3002e-10	-0.945131
17946090	chr3:17946090:A:G	1.63844e-08	0.0610894	-3.63989e-10	5.62749e-07	0.600493	-3.63989e-10
17946183	chr3:17946183:G:A	4.41461e-09	-2.3002e-10	-1.25032	8.65299e-08	-2.3002e-10	-1.27185
17946514	chr3:17946514:A:G	5.50192e-09	-2.3002e-10	-1.03014	1.10663e-07	-2.3002e-10	-1.02585
17947451	chr3:17947451:T:A	2.37567e-09	-1.86996	-3.63989e-10	4.53073e-08	-1.91887	-3.63989e-10
17947487	chr3:17947487:C:G	1.01222e-09	-1.36515	-1.35795	2.59857e-08	-1.13451	-1.34028
17947591	chr3:17947591:T:A	5.3805e-09	-2.3002e-10	-1.05246	1.1553e-07	-2.3002e-10	-0.982812
17947758	chr3:17947758:C:A	4.78857e-09	-2.3002e-10	-1.16901	9.47856e-08	-2.3002e-10	-1.18072
17949469	chr3:17949469:T:A	6.60834e-06	3.02041	3.04044	1.60812e-05	0.916969	3.03609
17949831	chr3:17949831:C:T	9.748e-09	-0.458176	-3.63989e-10	8.85919e-08	-1.2483	-3.63989e-10
17949892	chr3:17949892:G:A	1.14741e-06	2.39924	1.91078	3.2809e-06	0.456153	1.90738
17950071	chr3:17950071:C:T	4.07431e-09	-2.3002e-10	-1.33054	8.18635e-08	-2.3002e-10	-1.32729
17950225	chr3:17950225:C:T	1.23647e-08	-0.239214	0.0188236	4.76101e-08	-1.86006	-0.00923397
17950452	chr3:17950452:C:G	2.09257e-06	2.61365	2.29725	5.65076e-06	0.6111	2.29611
17950532	chr3:17950532:C:T	4.62937e-09	-2.3002e-10	-1.20282	9.3617e-08	-2.3002e-10	-1.19313
17950823	chr3:17950823:G:GA	6.03355e-09	-2.3002e-10	-0.937903	1.21471e-07	-2.3002e-10	-0.932664
17951351	chr3:17951351:G:A	1.0199e-08	-0.325207	-0.0877431	4.35857e-08	-1.84268	-0.114928
17951595	chr3:17951595:A:G	1.56821e-07	2.5321	-0.212232	3.77461e-07	0.444525	-0.243398
17951923	chr3:17951923:A:G	4.47464e-09	-2.3002e-10	-1.23681	9.03336e-08	-2.3002e-10	-1.22883
17952372	chr3:17952372:C:T	4.33593e-09	-2.3002e-10	-1.2683	8.72785e-08	-2.3002e-10	-1.26324
17952718	chr3:17952718:A:G	4.49271e-09	-2.3002e-10	-1.23278	9.0807e-08	-2.3002e-10	-1.2236
17952805	chr3:17952805:G:T	1.74343e-08	0.123204	-3.63989e-10	5.95983e-07	0.657871	-3.63989e-10
17953081	chr3:17953081:T:A	4.62937e-09	-2.3002e-10	-1.20282	9.3617e-08	-2.3002e-10	-1.19313
17953257	chr3:17953257:A:G	2.58657e-06	2.55241	2.57043	7.08833e-06	0.565748	2.56812
17953359	chr3:17953359:T:C	1.69057e-08	0.0924121	-3.63989e-10	5.81827e-07	0.633833	-3.63989e-10
17953575	chr3:17953575:C:T	3.93938e-09	-2.3002e-10	-1.36422	7.85773e-08	-2.3002e-10	-1.36826
17953601	chr3:17953601:T:G	4.39643e-09	-2.3002e-10	-1.25444	8.62064e-08	-2.3002e-10	-1.2756
17953756	chr3:17953756:T:G	1.97899e-06	2.48327	2.37184	5.51908e-06	0.513226	2.3704
17953771	chr3:17953771:G:A	5.5566e-09	-2.3002e-10	-1.02025	1.092e-07	-2.3002e-10	-1.03916
17953778	chr3:17953778:T:G	4.24634e-09	-2.3002e-10	-1.28918	8.43463e-08	-2.3002e-10	-1.29741
17954045	chr3:17954045:G:A	1.73949e-08	0.120937	-3.63989e-10	5.91315e-07	0.650008	-3.63989e-10
17954130	chr3:17954130:T:G	1.26546e-08	-0.466813	0.269597	6.54499e-08	-1.81494	0.263882
17954218	chr3:17954218:G:T	2.68772e-07	2.80784	0.0507811	6.11427e-07	0.65734	0.0261152
17954872	chr3:17954872:G:A	4.60428e-09	-2.3002e-10	-1.20825	9.30991e-08	-2.3002e-10	-1.19868
17955244	chr3:17955244:C:A	2.27733e-09	-1.91223	-3.63989e-10	4.63867e-08	-1.89533	-3.63989e-10
17955405	chr3:17955405:T:C	4.39452e-09	-2.3002e-10	-1.25488	9.17806e-08	-2.3002e-10	-1.21294
17955726	chr3:17955726:T:A	1.4563e-08	-2.3002e-10	-0.0567547	3.1791e-07	-2.3002e-10	0.0294265
17955759	chr3:17955759:C:G	6.1314e-09	-2.3002e-10	-0.921814	1.23435e-07	-2.3002e-10	-0.916626
17956255	chr3:17956255:T:C	4.63704e-09	-2.3002e-10	-1.20116	9.37773e-08	-2.3002e-10	-1.19142
17956607	chr3:17956607:A:G	8.23586e-07	2.30863	1.6698	2.42899e-06	0.385994	1.6769
17956621	chr3:17956621:ATAATATATAT:A	4.96981e-09	-2.3002e-10	-1.13186	9.8072e-08	-2.3002e-10	-1.14664
17956632	chr3:17956632:G:C	4.94638e-09	-2.3002e-10	-1.13658	9.76257e-08	-2.3002e-10	-1.1512
17956732	chr3:17956732:G:A	2.13116e-06	2.5572	2.37198	5.88631e-06	0.567707	2.38034
17956833	chr3:17956833:C:T	2.48987e-09	-1.82301	-3.63989e-10	8.67804e-08	-1.26896	-3.63989e-10
17957118	chr3:17957118:G:A	4.64049e-08	-2.3002e-10	1.10217	9.54302e-07	-2.3002e-10	1.12864
17957219	chr3:17957219:T:C	4.41348e-09	-2.3002e-10	-1.25057	8.6769e-08	-2.3002e-10	-1.26909
17957403	chr3:17957403:G:A	9.10268e-09	-0.59965	0.0729807	5.50713e-08	-1.76843	0.044723
17957735	chr3:17957735:G:A	1.54532e-08	-2.3002e-10	0.00257823	2.87514e-07	-2.3002e-10	-0.0710683
17957756	chr3:17957756:A:G	4.96063e-09	-2.3002e-10	-1.13371	9.75912e-08	-2.3002e-10	-1.15155
17957825	chr3:17957825:A:G	4.64015e-09	-2.3002e-10	-1.20049	9.38409e-08	-2.3002e-10	-1.19074
17957836	chr3:17957836:T:C	9.24894e-08	1.27473	0.517129	6.64373e-08	-1.9063	0.37022
17958126	chr3:17958126:G:A	1.00559e-08	-2.3002e-10	-0.427074	2.16671e-07	-2.3002e-10	-0.353962
17958595	chr3:17958595:C:T	5.32971e-09	-1.06194	-3.63989e-10	5.49134e-08	-1.72658	-3.63989e-10
17959027	chr3:17959027:AC:A	1.22624e-08	-0.228701	-3.63989e-10	1.12361e-07	-1.01063	-3.63989e-10
17959981	chr3:17959981:A:G	1.2569e-07	-2.3002e-10	2.09858	2.77312e-06	-2.3002e-10	2.19539
17960304	chr3:17960304:T:G	3.91481e-09	-2.3002e-10	-1.37047	7.85126e-08	-2.3002e-10	-1.36908
17960578	chr3:17960578:C:T	5.77327e-08	-2.3002e-10	1.32059	1.20972e-06	-2.3002e-10	1.3658
17960639	chr3:17960639:C:T	2.29898e-09	-1.90277	-3.63989e-10	4.642e-08	-1.89461	-3.63989e-10
17961005	chr3:17961005:T:C	8.09989e-09	-0.703034	0.0596465	7.44152e-08	-1.49789	0.075206
17961114	chr3:17961114:G:C	3.91254e-09	-2.3002e-10	-1.37105	7.84506e-08	-2.3002e-10	-1.36987
17961428	chr3:17961428:T:G	1.08073e-08	-2.3002e-10	-0.355018	2.30665e-07	-2.3002e-10	-0.291375
17961459	chr3:17961459:C:T	4.10729e-09	0.0108395	-1.33331	1.20558e-07	0.393773	-1.33398
17961663	chr3:17961663:C:T	1.654e-08	-2.3002e-10	0.0705433	3.46559e-07	-2.3002e-10	0.115712
17962297	chr3:17962297:T:C	1.15246e-08	-2.3002e-10	-0.290752	2.30962e-07	-2.3002e-10	-0.290087
17963515	chr3:17963515:G:A	1.25258e-07	1.75661	0.338531	6.64116e-08	-1.85999	0.323519
17963895	chr3:17963895:C:T	1.3792e-08	0.644096	-0.755242	2.15563e-08	-1.80285	-0.858824
17964331	chr3:17964331:GAA:G	4.15773e-09	-2.3002e-10	-1.31027	8.28203e-08	-2.3002e-10	-1.31567
17964782	chr3:17964782:A:G	2.31322e-09	-1.8966	-3.63989e-10	5.34315e-08	-1.75394	-3.63989e-10
17964850	chr3:17964850:G:T	1.7195e-08	-2.3002e-10	0.109379	3.77229e-07	-2.3002e-10	0.200512
17965522	chr3:17965522:G:A	2.62224e-09	-1.77121	-3.63989e-10	6.66799e-08	-1.53244	-3.63989e-10
17965875	chr3:17965875:C:G	1.91299e-08	-1.76127	1.97728	3.34026e-07	-1.91887	1.99775
17965956	chr3:17965956:T:C	2.73289e-09	-1.72988	-3.63989e-10	4.66652e-08	-1.88934	-3.63989e-10
17965997	chr3:17965997:G:A	7.37572e-09	-2.3002e-10	-0.737044	1.4843e-07	-2.3002e-10	-0.732228
17966183	chr3:17966183:C:A	9.79632e-09	-0.453231	-3.63989e-10	4.79058e-07	0.439482	-3.63989e-10
17966417	chr3:17966417:T:A	5.01803e-09	-2.3002e-10	-1.1222	1.00126e-07	-2.3002e-10	-1.12591
17966964	chr3:17966964:A:C	5.86757e-09	-2.3002e-10	-0.965798	1.17792e-07	-2.3002e-10	-0.963418
17967005	chr3:17967005:T:C	1.86323e-08	-2.3002e-10	0.189659	4.09471e-07	-2.3002e-10	0.282525
17967179	chr3:17967179:G:A	4.40383e-09	-2.3002e-10	-1.25276	8.93302e-08	-2.3002e-10	-1.24
17968409	chr3:17968409:T:G	1.26565e-08	-2.3002e-10	-0.197066	2.5376e-07	-2.3002e-10	-0.195953
17968819	chr3:17968819:C:T	4.42305e-09	-2.3002e-10	-1.24841	8.94659e-08	-2.3002e-10	-1.23848
17969211	chr3:17969211:G:A	1.45954e-07	0.705004	1.54305	2.10958e-07	-1.9042	1.52352
17969387	chr3:17969387:A:G	6.2532e-09	-2.3002e-10	-0.902145	1.26173e-07	-2.3002e-10	-0.89469
17970232	chr3:17970232:T:C	5.22142e-09	-2.3002e-10	-1.08247	1.03386e-07	-2.3002e-10	-1.09387
17970480	chr3:17970480:T:G	2.72798e-09	-1.73167	-3.63989e-10	4.69646e-08	-1.88295	-3.63989e-10
17971463	chr3:17971463:A:G	4.23503e-09	-2.3002e-10	-1.29185	8.54938e-08	-2.3002e-10	-1.2839
17971623	chr3:17971623:C:T	4.51406e-08	1.07454	-3.63989e-10	2.75429e-07	-0.114012	-3.63989e-10
17971721	chr3:17971721:C:T	1.68123e-08	-2.3002e-10	0.0868731	3.68408e-07	-2.3002e-10	0.176851
17971831	chr3:17971831:T:C	1.43891e-08	-2.3002e-10	-0.0687693	3.09262e-07	-2.3002e-10	0.00184698
17971935	chr3:17971935:A:G	1.53048e-08	-2.3002e-10	-0.00707014	3.20649e-07	-2.3002e-10	0.0380056
17972062	chr3:17972062:T:C	4.32518e-09	-2.3002e-10	-1.27078	8.5972e-08	-2.3002e-10	-1.27832
17972289	chr3:17972289:G:A	4.12238e-09	-2.3002e-10	-1.31881	8.31577e-08	-2.3002e-10	-1.3116
17972423	chr3:17972423:C:T	5.34229e-09	0.0308679	-1.09045	1.83871e-07	0.579637	-1.09774
17972457	chr3:17972457:C:T	3.93847e-09	-2.3002e-10	-1.36445	7.85055e-08	-2.3002e-10	-1.36917
17972468	chr3:17972468:A:G	7.24543e-09	-0.584523	-0.170344	7.19121e-08	-1.24973	-0.207163
17972523	chr3:17972523:A:G	1.68855e-07	0.795494	1.59831	2.21748e-07	-1.90931	1.57851
17972527	chr3:17972527:C:A	4.13552e-09	-2.3002e-10	-1.31562	8.39027e-08	-2.3002e-10	-1.30268
17972716	chr3:17972716:T:TAA	5.3026e-09	-0.708902	-0.358138	5.35937e-08	-1.39384	-0.35707
17972812	chr3:17972812:G:A	4.37803e-09	-1.25864	-3.63989e-10	1.91845e-07	-0.475653	-3.63989e-10
17973251	chr3:17973251:G:C	4.87874e-08	1.15223	-3.63989e-10	2.88954e-07	-0.0660714	-3.63989e-10
17973322	chr3:17973322:C:A	7.46495e-09	-0.723381	-0.00163764	7.65583e-08	-1.35352	-0.0407664
17973358	chr3:17973358:A:ATCTTTTTAT	4.2919e-09	-2.3002e-10	-1.27851	8.69783e-08	-2.3002e-10	-1.26668
17973757	chr3:17973757:C:T	3.93598e-09	-2.3002e-10	-1.36508	7.91546e-08	-2.3002e-10	-1.36094
17973859	chr3:17973859:G:A	2.37167e-09	-1.87164	-3.63989e-10	2.30261e-07	-0.293127	-3.63989e-10
17974035	chr3:17974035:A:C	1.12556e-08	-2.3002e-10	-0.314369	2.33767e-07	-2.3002e-10	-0.278015
17974867	chr3:17974867:T:C	1.53841e-08	-2.3002e-10	-0.00190204	3.36252e-07	-2.3002e-10	0.0855192
17975303	chr3:17975303:A:C	1.61278e-08	-0.704911	0.75022	1.71444e-07	-1.35387	0.765791
17975428	chr3:17975428:C:T	4.67892e-08	0.912795	0.197621	5.26012e-08	-1.91057	0.140973
17975732	chr3:17975732:T:A	7.58684e-09	-2.3002e-10	-0.708822	1.58203e-07	-2.3002e-10	-0.66846
17975924	chr3:17975924:T:A	2.76374e-08	0.591476	-0.00754214	4.77927e-08	-1.77596	-0.0895086
17976475	chr3:17976475:A:C	3.49762e-09	-0.7817	-0.701455	3.60536e-08	-1.44693	-0.700404
17976506	chr3:17976506:G:A	3.42558e-08	0.91141	-0.112791	3.98985e-08	-1.79163	-0.254372
17976714	chr3:17976714:G:A	6.07229e-09	-2.3002e-10	-0.931501	1.24283e-07	-2.3002e-10	-0.909778
17977099	chr3:17977099:CAGAT:C	5.58943e-09	-1.01436	-3.63989e-10	4.68137e-08	-1.88616	-3.63989e-10
17977466	chr3:17977466:C:T	2.44615e-08	-2.3002e-10	0.461862	5.13853e-07	-2.3002e-10	0.509597
17977514	chr3:17977514:G:T	3.93605e-09	-2.3002e-10	-1.36506	7.90644e-08	-2.3002e-10	-1.36208
17977607	chr3:17977607:T:C	6.10911e-09	-2.3002e-10	-0.925456	1.25221e-07	-2.3002e-10	-0.902264
17977889	chr3:17977889:T:A	4.12382e-09	-2.3002e-10	-1.31846	8.11597e-08	-2.3002e-10	-1.33592
17978020	chr3:17978020:T:C	3.7902e-09	-0.768247	-0.634571	3.86636e-08	-1.44427	-0.633175
17979859	chr3:17979859:T:G	4.9296e-09	-2.3002e-10	-1.13998	1.04829e-07	-2.3002e-10	-1.08001
17979941	chr3:17979941:T:C	7.4355e-09	-2.3002e-10	-0.728972	1.53035e-07	-2.3002e-10	-0.701676
17980394	chr3:17980394:C:T	1.53968e-08	1.36714	-1.36822	6.46164e-08	-0.20008	-1.36379
17980832	chr3:17980832:A:G	2.47296e-09	-1.61967	-0.21015	3.63371e-08	-1.90489	-0.234607
17981188	chr3:17981188:T:C	3.97064e-09	-2.3002e-10	-1.35631	7.88678e-08	-2.3002e-10	-1.36457
17981483	chr3:17981483:G:A	3.93791e-09	-2.3002e-10	-1.36459	7.85536e-08	-2.3002e-10	-1.36856
17981930	chr3:17981930:A:G	4.95679e-08	1.00322	0.164882	4.85824e-08	-1.91774	0.0686641
17982158	chr3:17982158:A:G	2.45011e-09	-1.83911	-3.63989e-10	4.9692e-08	-1.8265	-3.63989e-10
17982184	chr3:17982184:C:T	4.58306e-09	-2.3002e-10	-1.21287	9.31604e-08	-2.3002e-10	-1.19802
17982237	chr3:17982237:A:G	6.84754e-09	-2.3002e-10	-0.811349	1.35306e-07	-2.3002e-10	-0.824801
17982240	chr3:17982240:G:A	5.35038e-09	-2.3002e-10	-1.05807	1.09692e-07	-2.3002e-10	-1.03467
17983001	chr3:17983001:G:A	4.01082e-09	-2.3002e-10	-1.34624	8.08626e-08	-2.3002e-10	-1.33959
17983048	chr3:17983048:C:A	4.17519e-09	-2.3002e-10	-1.30608	8.26065e-08	-2.3002e-10	-1.31825
17983073	chr3:17983073:C:T	6.69241e-09	-0.691366	-0.142898	7.13918e-08	-1.32634	-0.137822
17983742	chr3:17983742:T:G	4.26981e-08	1.01892	-3.63989e-10	3.65746e-07	0.169598	-3.63989e-10
17983751	chr3:17983751:C:A	1.70359e-08	-2.3002e-10	0.100087	3.7368e-07	-2.3002e-10	0.19106
17986363	chr3:17986363:A:G	4.13633e-09	-2.3002e-10	-1.31543	8.21484e-08	-2.3002e-10	-1.32381
17986529	chr3:17986529:G:A	5.67356e-08	-2.3002e-10	1.30316	1.17931e-06	-2.3002e-10	1.34035
17986936	chr3:17986936:C:CT	1.14521e-07	-2.3002e-10	2.00552	2.29906e-06	-2.3002e-10	2.00792
17986965	chr3:17986965:A:T	4.30223e-08	1.09836	-0.0718754	3.9325e-08	-1.91348	-0.147003
17987006	chr3:17987006:C:T	8.88567e-09	-2.3002e-10	-0.550798	1.81681e-07	-2.3002e-10	-0.530087
17987079	chr3:17987079:T:C	1.44837e-08	0.519438	-0.581649	2.4457e-08	-1.87974	-0.655689
17987511	chr3:17987511:C:T	1.79969e-09	-0.794621	-1.353	1.90496e-08	-1.42862	-1.35667
17988330	chr3:17988330:A:G	1.2548e-07	2.09691	-3.63989e-10	2.97578e-06	2.26592	-3.63989e-10
17989221	chr3:17989221:T:C	3.53591e-09	-1.47227	-3.63989e-10	5.50079e-08	-1.72486	-3.63989e-10
17989445	chr3:17989445:G:C	1.45376e-09	-1.29894	-1.06215	2.73726e-08	-1.29351	-1.12929
17989538	chr3:17989538:G:A	5.35285e-09	-2.3002e-10	-1.05761	1.10018e-07	-2.3002e-10	-1.0317
17989720	chr3:17989720:A:G	1.2843e-09	-1.45277	-1.03225	3.33251e-08	-1.17114	-1.05489
17989735	chr3:17989735:G:A	2.61065e-09	-1.29635	-0.479294	3.54979e-08	-1.67202	-0.490851
17989752	chr3:17989752:A:G	4.00738e-09	-2.3002e-10	-1.3471	8.07868e-08	-2.3002e-10	-1.34053
17989988	chr3:17989988:G:A	1.05119e-08	-2.3002e-10	-0.382728	2.16421e-07	-2.3002e-10	-0.355117
17990105	chr3:17990105:G:A	4.00321e-09	-2.3002e-10	-1.34814	8.06987e-08	-2.3002e-10	-1.34162
17990281	chr3:17990281:A:G	2.29875e-09	-1.90287	-3.63989e-10	1.91319e-07	-0.478397	-3.63989e-10
17990602	chr3:17990602:C:G	3.81333e-09	-1.39673	-3.63989e-10	8.75495e-08	-1.26014	-3.63989e-10
17990661	chr3:17990661:C:G	5.44778e-09	-2.3002e-10	-1.04003	1.06958e-07	-2.3002e-10	-1.0599
17991124	chr3:17991124:G:A	3.97003e-09	-2.3002e-10	-1.35646	7.89749e-08	-2.3002e-10	-1.36321
17991285	chr3:17991285:G:A	1.31634e-08	-2.3002e-10	-0.157795	2.6855e-07	-2.3002e-10	-0.139304
17991922	chr3:17991922:A:G	3.9143e-09	-2.3002e-10	-1.3706	7.85167e-08	-2.3002e-10	-1.36903
17992516	chr3:17992516:C:T	3.91265e-09	-2.3002e-10	-1.37102	7.83701e-08	-2.3002e-10	-1.3709
17993916	chr3:17993916:G:A	1.41993e-08	-2.3002e-10	-0.0820423	2.89311e-07	-2.3002e-10	-0.0648377
17994049	chr3:17994049:G:A	4.444e-09	-2.3002e-10	-1.24368	8.73442e-08	-2.3002e-10	-1.26248
17994056	chr3:17994056:C:T	2.64737e-09	-0.4775	-1.28417	8.5612e-08	0.00533968	-1.28785
17994299	chr3:17994299:A:G	4.03755e-09	-2.3002e-10	-1.3396	7.97525e-08	-2.3002e-10	-1.35341
17994358	chr3:17994358:G:A	2.82676e-09	-0.411768	-1.28434	9.23177e-08	0.0809127	-1.28802
17994365	chr3:17994365:G:A	1.0224e-08	0.649133	-1.05964	1.83078e-08	-1.73205	-1.09297
17994385	chr3:17994385:G:A	2.51299e-08	1.16088	-0.672055	2.25422e-08	-1.91618	-0.700771
17994754	chr3:17994754:G:A	5.48904e-09	-0.930705	-0.101779	6.56914e-08	-1.48422	-0.0631495
17995382	chr3:17995382:T:A	5.07492e-09	-0.938401	-0.172525	6.0801e-08	-1.48986	-0.13487
17995456	chr3:17995456:C:T	3.08145e-08	1.30342	-0.610675	2.3877e-08	-1.91883	-0.640598
17995796	chr3:17995796:A:C	1.01817e-08	-2.3002e-10	-0.414643	2.09526e-07	-2.3002e-10	-0.387494
17996390	chr3:17996390:T:C	4.86288e-09	-2.3002e-10	-1.15361	9.86565e-08	-2.3002e-10	-1.1407
17997359	chr3:17997359:C:G	1.03909e-07	-2.3002e-10	1.90828	2.08547e-06	-2.3002e-10	1.91041
17997469	chr3:17997469:T:C	1.13132e-08	-2.3002e-10	-0.309265	2.33139e-07	-2.3002e-10	-0.280706
17997718	chr3:17997718:G:T	3.91623e-09	-2.3002e-10	-1.37011	7.83613e-08	-2.3002e-10	-1.37101
17998859	chr3:17998859:G:A	2.42988e-09	-1.8474	-3.63989e-10	7.98993e-08	-1.35157	-3.63989e-10
17999421	chr3:17999421:T:C	1.24006e-08	0.406403	-0.623896	2.37866e-08	-1.85819	-0.705029
17999533	chr3:17999533:CTCTT:C	3.91566e-09	-2.3002e-10	-1.37025	7.83592e-08	-2.3002e-10	-1.37104
17999868	chr3:17999868:G:A	4.14377e-09	-2.3002e-10	-1.31363	8.17995e-08	-2.3002e-10	-1.32807
18000228	chr3:18000228:C:T	4.20492e-09	-1.29898	-3.63989e-10	1.58691e-07	-0.665383	-3.63989e-10
18000395	chr3:18000395:G:A	9.33122e-09	-2.3002e-10	-0.501872	1.81207e-07	-2.3002e-10	-0.532698
18000502	chr3:18000502:A:G	2.09192e-08	-2.3002e-10	0.30543	4.61461e-07	-2.3002e-10	0.402056
18000591	chr3:18000591:T:G	3.98715e-09	-2.3002e-10	-1.35216	8.03254e-08	-2.3002e-10	-1.34625
18000952	chr3:18000952:A:C	1.06768e-08	-2.3002e-10	-0.36716	2.19856e-07	-2.3002e-10	-0.339369
18001121	chr3:18001121:A:G	1.23906e-08	-2.3002e-10	-0.218301	2.5563e-07	-2.3002e-10	-0.188611
18001181	chr3:18001181:T:G	8.49662e-09	-2.3002e-10	-0.59557	1.64505e-07	-2.3002e-10	-0.629401
18001484	chr3:18001484:T:A	1.30893e-08	-2.3002e-10	-0.163444	2.7025e-07	-2.3002e-10	-0.132993
18001487	chr3:18001487:CTGTT:C	1.20499e-08	-2.3002e-10	-0.246185	2.45798e-07	-2.3002e-10	-0.22783
18001621	chr3:18001621:A:G	3.87837e-09	-0.60472	-0.775103	3.75941e-08	-1.33098	-0.774511
18001629	chr3:18001629:G:A	2.71016e-09	-1.73823	-3.63989e-10	9.87219e-08	-1.14003	-3.63989e-10
18001864	chr3:18001864:C:A	3.9592e-09	-2.3002e-10	-1.3592	7.882e-08	-2.3002e-10	-1.36517
18002087	chr3:18002087:A:G	4.99275e-09	-2.3002e-10	-1.12725	1.06384e-07	-2.3002e-10	-1.06529
18002121	chr3:18002121:G:A	3.91743e-09	-2.3002e-10	-1.3698	7.85818e-08	-2.3002e-10	-1.3682
18002280	chr3:18002280:C:T	3.34113e-09	-0.935484	-0.593445	3.83351e-08	-1.49812	-0.587854
18002385	chr3:18002385:A:G	4.59265e-09	-2.3002e-10	-1.21078	9.00662e-08	-2.3002e-10	-1.2318
18002726	chr3:18002726:C:T	1.20368e-08	-2.3002e-10	-0.247267	2.47956e-07	-2.3002e-10	-0.219087
18002822	chr3:18002822:G:T	1.80362e-09	-0.887203	-1.25824	1.9653e-08	-1.48761	-1.2665
18003050	chr3:18003050:G:C	3.67856e-09	-0.691819	-0.740896	3.67182e-08	-1.38996	-0.739111
18003180	chr3:18003180:A:G	3.95947e-09	-2.3002e-10	-1.35913	7.96838e-08	-2.3002e-10	-1.35427
18003626	chr3:18003626:G:A	4.29961e-09	-2.3002e-10	-1.27671	8.50846e-08	-2.3002e-10	-1.28869
18003747	chr3:18003747:G:C	4.30872e-09	-2.3002e-10	-1.2746	8.52508e-08	-2.3002e-10	-1.28674
18003759	chr3:18003759:A:G	3.57044e-09	-0.753345	-0.709205	3.64289e-08	-1.42976	-0.707216
18003849	chr3:18003849:T:G	1.93629e-08	0.810407	-0.582284	2.56951e-08	-1.89858	-0.587461
18004095	chr3:18004095:A:C	2.48057e-08	1.08988	-0.614045	2.39005e-08	-1.91436	-0.644081
18004157	chr3:18004157:A:C	4.05187e-09	-2.3002e-10	-1.33606	8.18112e-08	-2.3002e-10	-1.32793
18004664	chr3:18004664:G:C	2.03171e-09	-0.81899	-1.20737	2.15929e-08	-1.44248	-1.2175
18004995	chr3:18004995:A:G	2.20585e-08	0.560492	-0.20203	4.27445e-08	-1.72088	-0.256225
18005037	chr3:18005037:G:A	4.6044e-09	-0.842532	-0.365694	5.32761e-08	-1.42639	-0.330462
18005273	chr3:18005273:C:T	2.1509e-08	-2.3002e-10	0.333232	4.75713e-07	-2.3002e-10	0.432473
18005563	chr3:18005563:G:A	1.49687e-08	-2.3002e-10	-0.029275	3.02077e-07	-2.3002e-10	-0.0216583
18005677	chr3:18005677:C:T	1.34022e-08	-2.3002e-10	-0.139821	2.73544e-07	-2.3002e-10	-0.120879
18006877	chr3:18006877:C:G	1.28081e-08	-2.3002e-10	-0.185156	2.61319e-07	-2.3002e-10	-0.166597
18006935	chr3:18006935:A:G	4.57892e-09	-1.21378	-3.63989e-10	6.18035e-08	-1.60838	-3.63989e-10
18007193	chr3:18007193:T:C	4.67082e-09	-0.530316	-0.663587	4.41106e-08	-1.28415	-0.661486
18007300	chr3:18007300:C:T	1.28304e-08	-2.3002e-10	-0.183422	2.61781e-07	-2.3002e-10	-0.164831
18007325	chr3:18007325:A:G	5.63315e-09	-2.3002e-10	-1.00657	1.18609e-07	-2.3002e-10	-0.95651
18007396	chr3:18007396:T:A	2.84315e-08	1.23956	-0.6273	2.35049e-08	-1.91812	-0.65701
18007832	chr3:18007832:A:C	5.09293e-09	-2.3002e-10	-1.10738	1.05383e-07	-2.3002e-10	-1.07474
18008501	chr3:18008501:A:G	2.72182e-08	1.24599	-0.677343	2.23754e-08	-1.91831	-0.706073
18008682	chr3:18008682:G:C	2.37666e-08	0.622011	-0.188966	4.17189e-08	-1.74513	-0.256258
18008705	chr3:18008705:T:C	3.36184e-08	0.748947	0.0308884	4.4441e-08	-1.89872	-0.0394587
18009036	chr3:18009036:A:G	3.90546e-09	-0.653971	-0.71889	3.85753e-08	-1.36274	-0.716991
18009638	chr3:18009638:G:A	1.28591e-08	-2.3002e-10	-0.181189	2.62372e-07	-2.3002e-10	-0.162576
18009813	chr3:18009813:A:G	4.08454e-09	-0.662823	-0.665205	4.03307e-08	-1.37203	-0.663197
18010330	chr3:18010330:C:T	9.32225e-09	-2.3002e-10	-0.502834	1.81065e-07	-2.3002e-10	-0.533487
18010388	chr3:18010388:T:C	1.22362e-08	-2.3002e-10	-0.230839	2.52106e-07	-2.3002e-10	-0.202493
18010942	chr3:18010942:C:T	2.44173e-09	-1.84253	-3.63989e-10	8.32757e-08	-1.31018	-3.63989e-10
18011047	chr3:18011047:T:G	4.32404e-09	-2.3002e-10	-1.27105	8.58494e-08	-2.3002e-10	-1.27975
18011216	chr3:18011216:G:T	4.39599e-09	-2.3002e-10	-1.25454	8.91724e-08	-2.3002e-10	-1.24177
18011596	chr3:18011596:G:A	5.47726e-09	-2.3002e-10	-1.03463	1.07574e-07	-2.3002e-10	-1.05416
18012429	chr3:18012429:C:T	2.23156e-08	-2.3002e-10	0.370047	4.93122e-07	-2.3002e-10	0.468417
18012652	chr3:18012652:GAC:G	5.17063e-09	-2.3002e-10	-1.09224	1.01423e-07	-2.3002e-10	-1.11305
18012851	chr3:18012851:G:T	3.69245e-09	-0.180495	-1.24845	1.24881e-07	0.347778	-1.25276
18012954	chr3:18012954:C:T	4.95867e-09	-2.3002e-10	-1.1341	9.76373e-08	-2.3002e-10	-1.15108
18013773	chr3:18013773:C:T	7.61128e-08	-2.3002e-10	1.59698	1.52051e-06	-2.3002e-10	1.59446
18014076	chr3:18014076:G:A	3.94778e-09	-2.3002e-10	-1.36209	7.94121e-08	-2.3002e-10	-1.35769
18014164	chr3:18014164:G:T	9.8195e-09	-2.3002e-10	-0.450868	1.90519e-07	-2.3002e-10	-0.482589
18014192	chr3:18014192:T:C	1.58586e-08	1.18359	-1.15512	1.34333e-08	-1.91789	-1.21672
18014578	chr3:18014578:T:C	4.0532e-09	-2.3002e-10	-1.33573	8.03094e-08	-2.3002e-10	-1.34645
18014936	chr3:18014936:TTAAA:T	1.21206e-08	-0.240335	-3.63989e-10	4.54775e-08	-1.91512	-3.63989e-10
18015126	chr3:18015126:G:A	4.08849e-09	-2.3002e-10	-1.32706	8.23754e-08	-2.3002e-10	-1.32105
18015251	chr3:18015251:A:G	3.58289e-09	-0.724122	-0.734946	3.6289e-08	-1.40759	-0.733231
18015472	chr3:18015472:G:A	4.05486e-09	-2.3002e-10	-1.33532	8.06077e-08	-2.3002e-10	-1.34275
18015774	chr3:18015774:T:C	1.15128e-08	-2.3002e-10	-0.291777	2.37393e-07	-2.3002e-10	-0.262624
18015978	chr3:18015978:T:G	3.9337e-09	-0.70156	-0.664097	3.93977e-08	-1.39664	-0.661994
18016016	chr3:18016016:G:A	4.00241e-09	-2.3002e-10	-1.34834	8.06993e-08	-2.3002e-10	-1.34161
18016490	chr3:18016490:A:G	8.05464e-09	0.626259	-1.27525	1.31389e-08	-1.87589	-1.28087
18016566	chr3:18016566:G:C	2.17713e-08	-2.3002e-10	0.345353	4.80738e-07	-2.3002e-10	0.442982
18017106	chr3:18017106:G:A	2.33548e-09	-0.930919	-0.956101	2.65642e-08	-1.50068	-0.952094
18017652	chr3:18017652:G:A	1.40574e-08	-2.3002e-10	-0.0920915	2.83705e-07	-2.3002e-10	-0.0844059
18017851	chr3:18017851:T:C	6.2348e-09	-2.3002e-10	-0.905091	1.29196e-07	-2.3002e-10	-0.871009
18018093	chr3:18018093:A:G	5.5225e-09	-2.3002e-10	-1.02641	1.07925e-07	-2.3002e-10	-1.0509
18018696	chr3:18018696:C:T	3.96028e-09	-2.3002e-10	-1.35892	7.96949e-08	-2.3002e-10	-1.35414
18018777	chr3:18018777:TCTC:T	5.04155e-09	-2.3002e-10	-1.11752	9.88959e-08	-2.3002e-10	-1.13827
18019169	chr3:18019169:G:A	5.0529e-09	-2.3002e-10	-1.11528	9.83407e-08	-2.3002e-10	-1.1439
18019499	chr3:18019499:T:C	2.31896e-08	-2.3002e-10	0.408466	5.13027e-07	-2.3002e-10	0.507987
18019651	chr3:18019651:G:C	2.05218e-09	-0.935124	-1.08121	2.33603e-08	-1.5033	-1.078
18019696	chr3:18019696:G:C	4.04547e-09	-2.3002e-10	-1.33764	8.01769e-08	-2.3002e-10	-1.34811
18020205	chr3:18020205:T:A	9.18501e-09	-2.3002e-10	-0.517664	1.90824e-07	-2.3002e-10	-0.480989
18020345	chr3:18020345:C:T	5.68374e-09	0.180689	-1.17832	1.91398e-08	-1.5868	-1.19377
18020377	chr3:18020377:C:T	3.09361e-09	-0.3662	-1.2397	1.01519e-07	0.132313	-1.24441
18020487	chr3:18020487:C:T	2.96011e-09	-0.808733	-0.841279	3.35558e-08	-1.40423	-0.814902
18020976	chr3:18020976:A:T	5.20461e-09	-2.3002e-10	-1.08569	1.01959e-07	-2.3002e-10	-1.10777
18021804	chr3:18021804:T:C	7.5312e-09	-2.3002e-10	-0.716183	1.46473e-07	-2.3002e-10	-0.745498
18022053	chr3:18022053:T:G	4.86095e-08	1.14858	-3.63989e-10	1.8867e-07	-0.492341	-3.63989e-10
18022333	chr3:18022333:C:T	2.72869e-09	-1.73142	-3.63989e-10	9.27065e-08	-1.2029	-3.63989e-10
18022343	chr3:18022343:A:G	5.87953e-09	-0.96376	-3.63989e-10	5.41316e-08	-1.74092	-3.63989e-10
18022399	chr3:18022399:A:C	3.93651e-09	-2.3002e-10	-1.36494	7.84459e-08	-2.3002e-10	-1.36993
18022569	chr3:18022569:C:T	4.37356e-09	-2.3002e-10	-1.25966	8.86811e-08	-2.3002e-10	-1.24729
18022980	chr3:18022980:G:A	6.55527e-09	-0.788201	-0.0667673	7.05425e-08	-1.40365	-0.0724736
18023151	chr3:18023151:CA:C	2.31573e-09	-1.89551	-3.63989e-10	2.01473e-07	-0.426686	-3.63989e-10
18023425	chr3:18023425:G:T	8.33862e-09	0.43735	-1.05169	2.01448e-08	-1.65823	-1.07116
18023543	chr3:18023543:A:G	1.63959e-08	-2.3002e-10	0.0617956	3.31007e-07	-2.3002e-10	0.0697987
18023635	chr3:18023635:A:T	5.83903e-08	1.33191	-3.63989e-10	3.32402e-07	0.074004	-3.63989e-10
18024084	chr3:18024084:A:G	3.44244e-09	-1.49906	-3.63989e-10	4.83048e-08	-1.85481	-3.63989e-10
18024302	chr3:18024302:G:A	3.47422e-09	-1.48987	-3.63989e-10	4.89254e-08	-1.84204	-3.63989e-10
18025290	chr3:18025290:G:A	4.16035e-09	-2.3002e-10	-1.30964	8.2126e-08	-2.3002e-10	-1.32409
18025380	chr3:18025380:T:A	1.6718e-08	-2.3002e-10	0.0812505	3.37154e-07	-2.3002e-10	0.0881981
18025447	chr3:18025447:A:G	1.07288e-08	-2.3002e-10	-0.362304	2.09153e-07	-2.3002e-10	-0.389275
18026168	chr3:18026168:C:T	2.17954e-08	-2.3002e-10	0.346462	4.81288e-07	-2.3002e-10	0.444126
18026608	chr3:18026608:G:A	9.78347e-10	-1.73513	-1.02199	5.89471e-08	-0.619972	-1.03573
18026854	chr3:18026854:T:C	3.54945e-09	-0.742438	-0.726006	3.62086e-08	-1.41854	-0.724505
18026875	chr3:18026875:T:G	7.61278e-08	-2.3002e-10	1.59718	1.52082e-06	-2.3002e-10	1.59466
18027517	chr3:18027517:A:T	3.20091e-09	-0.755153	-0.816649	3.28248e-08	-1.42582	-0.815335
18028044	chr3:18028044:A:G	3.58334e-09	-0.737232	-0.72171	3.64812e-08	-1.41534	-0.720202
18028260	chr3:18028260:G:T	8.37753e-09	-2.3002e-10	-0.609685	1.72841e-07	-2.3002e-10	-0.579971
18028799	chr3:18028799:G:A	1.23813e-08	-0.219054	-3.63989e-10	7.17262e-07	0.8431	-3.63989e-10
18028974	chr3:18028974:T:A	4.19633e-09	-2.3002e-10	-1.30103	8.26382e-08	-2.3002e-10	-1.31787
18029189	chr3:18029189:C:T	5.78195e-09	-2.3002e-10	-0.980496	1.15175e-07	-2.3002e-10	-0.985889
18029261	chr3:18029261:T:C	6.53449e-10	-1.86621	-1.29452	1.33777e-08	-1.85758	-1.28118
18029687	chr3:18029687:A:G	5.08874e-09	-2.3002e-10	-1.10821	1.03361e-07	-2.3002e-10	-1.09411
18029690	chr3:18029690:G:T	3.9362e-09	-2.3002e-10	-1.36502	7.85825e-08	-2.3002e-10	-1.36819
18029704	chr3:18029704:C:G	7.37984e-09	-2.3002e-10	-0.736485	1.45058e-07	-2.3002e-10	-0.755208
18030749	chr3:18030749:G:A	6.24756e-10	-1.91887	-1.28676	1.58332e-08	-1.70665	-1.26358
18030752	chr3:18030752:A:G	4.56519e-09	-2.3002e-10	-1.21678	8.91464e-08	-2.3002e-10	-1.24206
18030791	chr3:18030791:C:A	1.44661e-07	1.06529	1.17387	1.41837e-07	-1.86818	1.09052
18031030	chr3:18031030:T:G	4.00786e-09	-2.3002e-10	-1.34698	7.95694e-08	-2.3002e-10	-1.35571
18031316	chr3:18031316:A:G	5.92957e-10	-1.91856	-1.33931	1.20427e-08	-1.91862	-1.32526
18031510	chr3:18031510:G:A	6.50407e-09	-2.3002e-10	-0.862809	1.26517e-07	-2.3002e-10	-0.89196
18031605	chr3:18031605:G:A	1.82583e-08	-2.3002e-10	0.169383	3.48882e-07	-2.3002e-10	0.122393
18032038	chr3:18032038:G:A	7.79009e-09	-2.3002e-10	-0.682385	1.58919e-07	-2.3002e-10	-0.663948
18032140	chr3:18032140:C:T	3.99879e-09	-2.3002e-10	-1.34925	8.05852e-08	-2.3002e-10	-1.34303
18032658	chr3:18032658:AC:A	6.40048e-09	-0.878865	-3.63989e-10	7.14531e-08	-1.4633	-3.63989e-10
18033308	chr3:18033308:T:C	5.95358e-09	-2.3002e-10	-0.951245	1.16045e-07	-2.3002e-10	-0.978359
18033392	chr3:18033392:C:T	4.05286e-09	-2.3002e-10	-1.33582	8.16094e-08	-2.3002e-10	-1.3304
18034073	chr3:18034073:A:G	4.04423e-09	-2.3002e-10	-1.33795	8.0156e-08	-2.3002e-10	-1.34837
18034085	chr3:18034085:C:T	1.80182e-09	-1.91886	-0.227578	6.22299e-08	-1.41039	-0.191112
18034206	chr3:18034206:C:T	4.09212e-09	-2.3002e-10	-1.32618	8.11671e-08	-2.3002e-10	-1.33583
18034274	chr3:18034274:G:A	3.98479e-09	-2.3002e-10	-1.35275	7.90132e-08	-2.3002e-10	-1.36273
18034378	chr3:18034378:G:A	3.94168e-09	-2.3002e-10	-1.36363	7.85886e-08	-2.3002e-10	-1.36811
18034481	chr3:18034481:T:C	3.64053e-09	-0.661926	-0.781182	3.57654e-08	-1.37608	-0.779278
18034694	chr3:18034694:A:G	3.96552e-09	-2.3002e-10	-1.3576	7.9899e-08	-2.3002e-10	-1.35158
18035239	chr3:18035239:T:A	1.61805e-09	-1.24823	-1.00578	1.95299e-08	-1.72662	-1.03378
18035480	chr3:18035480:G:A	4.27224e-09	-2.3002e-10	-1.2831	8.67058e-08	-2.3002e-10	-1.26982
18035565	chr3:18035565:C:T	2.08338e-09	-0.875359	-1.12589	2.31411e-08	-1.46746	-1.12327
18036104	chr3:18036104:A:G	2.66547e-08	0.547729	-3.63989e-10	2.0177e-07	-0.425214	-3.63989e-10
18036224	chr3:18036224:TGGA:T	1.60443e-08	0.0401173	-3.63989e-10	1.40156e-07	-0.789585	-3.63989e-10
18036868	chr3:18036868:A:G	1.9218e-08	0.130922	0.0896863	5.01318e-07	0.430695	0.0542052
18037530	chr3:18037530:C:A	2.16183e-09	-1.00767	-0.956613	2.50445e-08	-1.55892	-0.952761
18038094	chr3:18038094:T:C	3.02162e-09	-0.821675	-0.80777	3.18052e-08	-1.46652	-0.806191
18038200	chr3:18038200:A:G	6.88699e-09	-0.295615	-0.509989	6.09164e-08	-1.08191	-0.540932
18038564	chr3:18038564:C:T	5.10289e-09	-2.3002e-10	-1.10543	1.0603e-07	-2.3002e-10	-1.06862
18039561	chr3:18039561:G:C	7.35554e-10	-1.83892	-1.20344	1.46231e-08	-1.84864	-1.2011
18040119	chr3:18040119:C:G	3.96327e-09	-0.71953	-0.638639	3.99802e-08	-1.40616	-0.637797
18040275	chr3:18040275:A:G	4.03714e-09	-2.3002e-10	-1.3397	8.14973e-08	-2.3002e-10	-1.33177
18040522	chr3:18040522:A:C	3.50869e-07	3.12517	-3.63989e-10	9.88505e-08	-1.13873	-3.63989e-10
18040699	chr3:18040699:A:G	3.07045e-09	-0.766853	-0.84656	3.15844e-08	-1.43356	-0.846113
18040820	chr3:18040820:C:A	4.06918e-09	-2.3002e-10	-1.3318	8.22173e-08	-2.3002e-10	-1.32297
18041109	chr3:18041109:T:C	3.91909e-09	-2.3002e-10	-1.36938	7.83804e-08	-2.3002e-10	-1.37077
18041559	chr3:18041559:A:T	4.71636e-09	-0.524614	-0.659587	4.85204e-08	-1.22379	-0.626561
18041702	chr3:18041702:A:G	4.33611e-09	-2.3002e-10	-1.26826	8.8284e-08	-2.3002e-10	-1.25178
18041891	chr3:18041891:G:A	8.30317e-10	-1.89384	-1.02735	3.22391e-08	-1.2559	-1.00326
18042112	chr3:18042112:G:A	3.94771e-09	-2.3002e-10	-1.3621	7.87986e-08	-2.3002e-10	-1.36544
18042383	chr3:18042383:T:C	4.90084e-09	-2.3002e-10	-1.14583	9.61995e-08	-2.3002e-10	-1.16592
18042389	chr3:18042389:A:G	2.21879e-09	-1.09793	-0.840344	2.6079e-08	-1.63792	-0.833296
18042457	chr3:18042457:T:C	4.78804e-09	-0.420985	-0.748131	4.77852e-08	-1.14837	-0.71725
18042767	chr3:18042767:T:A	2.42763e-08	-2.3002e-10	0.454265	5.09252e-07	-2.3002e-10	0.500602
18043251	chr3:18043251:C:T	7.13005e-10	-1.91848	-1.15502	1.77748e-08	-1.71874	-1.13582
18044470	chr3:18044470:G:A	4.03891e-09	-2.3002e-10	-1.33926	8.00392e-08	-2.3002e-10	-1.34982
18044559	chr3:18044559:A:G	5.93515e-10	-1.91187	-1.34506	1.20917e-08	-1.90834	-1.33149
18045175	chr3:18045175:G:C	4.93069e-09	-2.3002e-10	-1.13976	9.59418e-08	-2.3002e-10	-1.1686
18045406	chr3:18045406:T:C	5.40982e-09	-2.3002e-10	-1.04702	1.04945e-07	-2.3002e-10	-1.07891
18045777	chr3:18045777:A:G	4.40538e-09	-0.52271	-0.729701	4.52365e-08	-1.22199	-0.698448
18046088	chr3:18046088:T:C	4.12545e-09	-2.3002e-10	-1.31806	8.14445e-08	-2.3002e-10	-1.33242
18046127	chr3:18046127:A:C	4.22832e-09	-2.3002e-10	-1.29343	8.53244e-08	-2.3002e-10	-1.28588
18046638	chr3:18046638:G:A	2.6432e-08	-2.3002e-10	0.539339	5.5504e-07	-2.3002e-10	0.5867
18047604	chr3:18047604:C:G	1.28486e-08	-0.496374	0.314372	1.10835e-07	-1.34305	0.318748
18047613	chr3:18047613:A:G	6.04379e-10	-1.8731	-1.36569	2.97297e-08	-0.971577	-1.36862
18047772	chr3:18047772:C:T	4.03357e-09	-2.3002e-10	-1.34059	8.13968e-08	-2.3002e-10	-1.333
18047788	chr3:18047788:C:T	3.91647e-09	-2.3002e-10	-1.37005	7.85736e-08	-2.3002e-10	-1.3683
18047970	chr3:18047970:A:G	4.26648e-09	-2.3002e-10	-1.28445	8.38513e-08	-2.3002e-10	-1.3033
18048280	chr3:18048280:A:G	4.64495e-09	-2.3002e-10	-1.19946	9.10075e-08	-2.3002e-10	-1.2214
18049092	chr3:18049092:A:T	1.67831e-09	-1.06342	-1.15402	1.86414e-08	-1.62897	-1.17799
18049481	chr3:18049481:A:G	3.93527e-09	-2.3002e-10	-1.36526	7.91764e-08	-2.3002e-10	-1.36066
18050179	chr3:18050179:G:A	3.93451e-09	-2.3002e-10	-1.36545	7.92853e-08	-2.3002e-10	-1.35929
18050466	chr3:18050466:T:G	7.07948e-10	-1.91812	-1.1625	1.46177e-08	-1.91799	-1.13211
18050656	chr3:18050656:T:C	3.91295e-09	-2.3002e-10	-1.37095	7.85743e-08	-2.3002e-10	-1.3683
18051365	chr3:18051365:A:G	8.82685e-09	-2.3002e-10	-0.55744	1.84759e-07	-2.3002e-10	-0.513289
18051588	chr3:18051588:A:G	1.08902e-09	-1.28569	-1.36427	1.40126e-08	-1.72748	-1.36491
18051712	chr3:18051712:A:G	3.44676e-09	-0.729033	-0.768771	3.49112e-08	-1.41106	-0.768474
18052066	chr3:18052066:A:G	4.23399e-09	-2.3002e-10	-1.29209	8.33821e-08	-2.3002e-10	-1.30891
18052525	chr3:18052525:G:A	7.40303e-09	-2.3002e-10	-0.733349	1.43952e-07	-2.3002e-10	-0.762862
18052947	chr3:18052947:A:G	4.56227e-07	2.11404	1.27371	1.83386e-07	-1.70562	1.18488
18053115	chr3:18053115:T:A	3.97347e-09	-2.3002e-10	-1.3556	7.91512e-08	-2.3002e-10	-1.36098
18053400	chr3:18053400:C:T	5.68655e-08	-2.3002e-10	1.30545	1.13638e-06	-2.3002e-10	1.30326
18053605	chr3:18053605:G:T	2.88409e-09	-0.346287	-1.32974	9.7979e-08	0.19065	-1.33824
18053636	chr3:18053636:T:C	4.05037e-07	2.08419	1.18456	1.66863e-07	-1.71319	1.09802
18053685	chr3:18053685:G:A	4.57297e-08	0.230338	0.857173	1.83675e-06	0.902769	0.880643
18053797	chr3:18053797:C:T	1.2405e-08	-2.3002e-10	-0.217135	2.5979e-07	-2.3002e-10	-0.172467
18053798	chr3:18053798:A:G	5.15622e-08	0.68139	0.52616	2.16694e-06	1.40415	0.544576
18053849	chr3:18053849:C:T	5.47671e-08	0.522404	0.745448	2.26091e-06	1.22501	0.76617
18053929	chr3:18053929:T:A	5.27057e-09	0.10048	-1.17358	1.58433e-08	-1.88125	-1.08834
18053942	chr3:18053942:T:A	4.03161e-09	-2.3002e-10	-1.34107	7.9698e-08	-2.3002e-10	-1.3541
18054213	chr3:18054213:T:C	6.97701e-10	-1.90818	-1.18702	1.42529e-08	-1.90846	-1.16692
18054233	chr3:18054233:A:G	1.55865e-08	-0.0790431	0.0902103	6.44033e-07	0.587875	0.147534
18054236	chr3:18054236:C:T	2.3301e-09	-1.88933	-3.63989e-10	4.90262e-08	-1.83999	-3.63989e-10
18054405	chr3:18054405:G:A	5.53916e-09	0.157627	-1.18102	1.55887e-08	-1.88851	-1.09728
18055746	chr3:18055746:A:T	1.28209e-07	3.44324	-1.32482	1.34996e-08	-1.76625	-1.36343
18056383	chr3:18056383:C:T	4.97583e-09	-2.3002e-10	-1.13065	9.90037e-08	-2.3002e-10	-1.13718
18056580	chr3:18056580:G:A	4.20173e-09	-2.3002e-10	-1.29974	8.51282e-08	-2.3002e-10	-1.28818
18056950	chr3:18056950:G:A	5.64024e-08	-2.3002e-10	1.29727	1.12713e-06	-2.3002e-10	1.29509
18056978	chr3:18056978:A:G	5.05966e-09	-2.3002e-10	-1.11394	1.00635e-07	-2.3002e-10	-1.12084
18057202	chr3:18057202:T:C	5.7508e-10	-1.91779	-1.37069	1.15018e-08	-1.91878	-1.37105
18057290	chr3:18057290:G:A	4.4398e-09	-2.3002e-10	-1.24463	8.84126e-08	-2.3002e-10	-1.25033
18057490	chr3:18057490:CAAA:C	8.08271e-09	-2.3002e-10	-0.645511	1.5738e-07	-2.3002e-10	-0.673679
18057890	chr3:18057890:C:T	5.08767e-09	-2.3002e-10	-1.10842	1.01189e-07	-2.3002e-10	-1.11536
18058366	chr3:18058366:A:G	3.91811e-09	-2.3002e-10	-1.36963	7.8373e-08	-2.3002e-10	-1.37086
18058796	chr3:18058796:C:A	3.38014e-09	-0.363864	-1.15346	3.5979e-08	-0.998256	-1.15115
18059340	chr3:18059340:T:A	3.39749e-09	-1.5122	-3.63989e-10	5.31385e-08	-1.75944	-3.63989e-10
18059578	chr3:18059578:A:C	7.70094e-10	-1.62545	-1.37103	1.24937e-08	-1.83799	-1.36913
18060411	chr3:18060411:A:G	4.14552e-09	-2.3002e-10	-1.31321	8.1891e-08	-2.3002e-10	-1.32695
18060698	chr3:18060698:T:C	5.42463e-09	-2.3002e-10	-1.04429	1.06851e-07	-2.3002e-10	-1.06091
18061182	chr3:18061182:T:C	5.92915e-10	-1.89831	-1.35964	1.18056e-08	-1.91086	-1.35291
18061190	chr3:18061190:C:T	3.81188e-09	-0.0763615	-1.32075	5.06653e-08	-0.48604	-1.32106
18061673	chr3:18061673:T:C	5.84874e-10	-1.90802	-1.36358	1.30246e-08	-1.80746	-1.35804
18061875	chr3:18061875:C:T	1.44244e-08	-2.3002e-10	-0.0663169	3.14911e-07	-2.3002e-10	0.0199484
18062286	chr3:18062286:T:G	1.04364e-08	-2.3002e-10	-0.389938	1.74642e-07	-2.3002e-10	-0.5696
18062349	chr3:18062349:T:A	2.91178e-09	-0.313057	-1.35342	7.42095e-08	-0.0699075	-1.35554
18062389	chr3:18062389:G:C	5.93052e-10	-1.89853	-1.35918	1.1814e-08	-1.91071	-1.35235
18062402	chr3:18062402:T:C	5.91868e-10	-1.89384	-1.36587	1.16815e-08	-1.91325	-1.36108
18062644	chr3:18062644:T:A	5.85957e-10	-1.90966	-1.36009	1.19269e-08	-1.90005	-1.35349
18062982	chr3:18062982:CA:C	5.33868e-09	-0.454472	-0.605787	5.41146e-08	-1.1703	-0.570933
18063184	chr3:18063184:A:G	4.09756e-09	-0.449963	-0.874884	3.6693e-08	-1.22256	-0.907192
18063263	chr3:18063263:T:C	4.22112e-09	-2.3002e-10	-1.29514	8.33253e-08	-2.3002e-10	-1.30959
18063940	chr3:18063940:G:C	5.97539e-08	-2.3002e-10	1.355	1.19368e-06	-2.3002e-10	1.35246
18064021	chr3:18064021:A:G	1.25235e-08	-2.3002e-10	-0.20763	2.36389e-07	-2.3002e-10	-0.266861
18064028	chr3:18064028:T:C	5.82212e-10	-1.9103	-1.36586	1.28818e-08	-1.81543	-1.3611
18064039	chr3:18064039:A:G	5.90853e-10	-1.89246	-1.36897	1.162e-08	-1.91395	-1.36566
18064125	chr3:18064125:T:G	5.08244e-09	-2.3002e-10	-1.10945	9.87865e-08	-2.3002e-10	-1.13938
18064322	chr3:18064322:C:T	1.67284e-08	-2.3002e-10	0.0818709	3.44034e-07	-2.3002e-10	0.108399
18064447	chr3:18064447:G:A	4.90674e-09	-2.3002e-10	-1.14463	9.54795e-08	-2.3002e-10	-1.17343
18064448	chr3:18064448:G:A	4.14405e-09	-2.3002e-10	-1.31356	8.19393e-08	-2.3002e-10	-1.32636
18064833	chr3:18064833:G:A	4.45184e-09	-2.3002e-10	-1.24192	9.00217e-08	-2.3002e-10	-1.23229
18065728	chr3:18065728:C:A	3.9143e-09	-2.3002e-10	-1.3706	7.83578e-08	-2.3002e-10	-1.37105
18065793	chr3:18065793:C:T	1.50147e-08	-2.3002e-10	-0.0262094	2.82744e-07	-2.3002e-10	-0.0877976
18065981	chr3:18065981:T:C	1.68359e-09	-1.08061	-1.13371	2.05456e-08	-1.57646	-1.13324
18066444	chr3:18066444:A:G	4.03112e-09	-2.3002e-10	-1.34119	8.01339e-08	-2.3002e-10	-1.34864
18066566	chr3:18066566:A:G	5.32502e-09	-0.410092	-0.65273	5.28141e-08	-1.14641	-0.619154
18066632	chr3:18066632:C:G	3.37281e-09	-0.811398	-0.708093	3.53794e-08	-1.42197	-0.744242
18066634	chr3:18066634:G:A	3.36743e-09	-0.815922	-0.705166	3.53757e-08	-1.42493	-0.741383
18066923	chr3:18066923:A:G	2.58863e-09	-1.78411	-3.63989e-10	4.55953e-08	-1.91254	-3.63989e-10
18067494	chr3:18067494:G:A	2.63097e-09	-1.76788	-3.63989e-10	9.13905e-08	-1.2172	-3.63989e-10
18067520	chr3:18067520:C:A	6.80529e-09	-2.3002e-10	-0.817538	1.32698e-07	-2.3002e-10	-0.844264
18067618	chr3:18067618:A:G	1.66107e-09	-1.0777	-1.15008	2.02639e-08	-1.57373	-1.14977
18068112	chr3:18068112:T:A	3.23159e-09	-0.708321	-0.853942	3.24309e-08	-1.39965	-0.853583
18068487	chr3:18068487:C:T	3.92467e-09	-2.3002e-10	-1.36795	7.84541e-08	-2.3002e-10	-1.36983
18068575	chr3:18068575:G:A	1.7754e-09	-1.03351	-1.12771	2.08444e-08	-1.56678	-1.12848
18068689	chr3:18068689:G:C	5.06344e-09	-2.3002e-10	-1.11319	9.85506e-08	-2.3002e-10	-1.14177
18068714	chr3:18068714:A:G	1.45208e-09	-1.28281	-1.07942	1.85979e-08	-1.70128	-1.10801
18069368	chr3:18069368:A:C	3.47249e-09	-1.49193	0.00156329	4.88536e-08	-1.85708	0.0135691
18069504	chr3:18069504:C:G	5.31054e-09	-2.3002e-10	-1.06555	1.0642e-07	-2.3002e-10	-1.06494
18069642	chr3:18069642:AT:A	4.64738e-09	-2.3002e-10	-1.19893	9.29891e-08	-2.3002e-10	-1.19986
18069650	chr3:18069650:A:G	4.63142e-09	-1.75859	0.556218	7.67883e-08	-1.91861	0.527327
18069978	chr3:18069978:G:A	3.92886e-09	-2.3002e-10	-1.36689	7.85671e-08	-2.3002e-10	-1.36839
18070091	chr3:18070091:T:C	8.21914e-10	-1.69357	-1.23779	2.20894e-08	-1.41981	-1.21744
18070191	chr3:18070191:A:G	5.36652e-09	-2.3002e-10	-1.05506	1.05006e-07	-2.3002e-10	-1.07833
18070599	chr3:18070599:A:G	4.28827e-09	-2.3002e-10	-1.27935	8.78925e-08	-2.3002e-10	-1.25623
18070822	chr3:18070822:T:C	6.12829e-10	-1.9116	-1.31331	1.28127e-08	-1.89031	-1.2916
18071151	chr3:18071151:G:A	4.07729e-09	-2.3002e-10	-1.3298	8.30699e-08	-2.3002e-10	-1.31266
18072202	chr3:18072202:AC:A	5.58948e-09	-2.3002e-10	-1.01435	1.08021e-07	-2.3002e-10	-1.05001
18072547	chr3:18072547:T:C	6.51967e-10	-1.89987	-1.26313	1.28298e-08	-1.90558	-1.27499
18072775	chr3:18072775:A:G	4.40276e-09	-2.3002e-10	-1.25301	8.68063e-08	-2.3002e-10	-1.26866
18072895	chr3:18072895:C:T	1.44149e-08	0.613995	-0.680974	2.51109e-08	-1.72002	-0.789019
18072930	chr3:18072930:A:G	3.92315e-09	-2.3002e-10	-1.36834	7.90499e-08	-2.3002e-10	-1.36226
18074046	chr3:18074046:G:A	8.81504e-08	-2.3002e-10	1.74381	1.77484e-06	-2.3002e-10	1.74913
18074379	chr3:18074379:C:CTA	3.92232e-09	-2.3002e-10	-1.36856	7.88016e-08	-2.3002e-10	-1.36541
18074478	chr3:18074478:G:A	4.66582e-08	-2.3002e-10	1.10761	9.30274e-07	-2.3002e-10	1.10314
18074631	chr3:18074631:C:T	4.55368e-09	-2.3002e-10	-1.2193	9.28826e-08	-2.3002e-10	-1.201
18074695	chr3:18074695:C:T	1.40626e-08	-2.3002e-10	-0.0917212	2.59119e-07	-2.3002e-10	-0.175054
18074696	chr3:18074696:G:A	1.48442e-08	-2.3002e-10	-0.0376294	3.25126e-07	-2.3002e-10	0.0518723
18074701	chr3:18074701:T:C	2.93977e-08	-0.0373134	0.682991	2.28544e-07	-0.931059	0.630447
18075458	chr3:18075458:C:G	7.00703e-10	-1.91748	-1.17343	1.38079e-08	-1.91876	-1.18834
18075593	chr3:18075593:A:G	7.02199e-10	-1.91465	-1.17413	1.39704e-08	-1.90627	-1.18912
18075625	chr3:18075625:G:A	3.616e-09	-0.410952	-1.03892	2.89123e-08	-1.29287	-1.07521
18075767	chr3:18075767:A:G	3.94564e-09	-2.3002e-10	-1.36263	7.96039e-08	-2.3002e-10	-1.35528
18075831	chr3:18075831:A:G	4.70606e-09	-2.3002e-10	-1.18639	9.24305e-08	-2.3002e-10	-1.20588
18075892	chr3:18075892:A:G	6.95001e-09	-0.333672	-0.462823	6.83044e-08	-1.09564	-0.412722
18075950	chr3:18075950:C:T	4.68842e-09	-2.3002e-10	-1.19014	9.5718e-08	-2.3002e-10	-1.17093
18075973	chr3:18075973:A:G	1.19799e-08	-2.3002e-10	-0.252009	2.47231e-07	-2.3002e-10	-0.222017
18076337	chr3:18076337:T:C	6.19918e-10	-1.91047	-1.30294	1.2169e-08	-1.91742	-1.31602
18077671	chr3:18077671:C:T	5.28439e-08	-2.3002e-10	1.23211	1.05521e-06	-2.3002e-10	1.22915
18078002	chr3:18078002:A:G	1.17417e-08	-2.3002e-10	-0.272094	2.44822e-07	-2.3002e-10	-0.231809
18078135	chr3:18078135:C:T	2.38416e-09	-1.86639	-3.63989e-10	5.28639e-08	-1.76462	-3.63989e-10
18078356	chr3:18078356:G:A	4.02875e-09	-2.3002e-10	-1.34178	8.12921e-08	-2.3002e-10	-1.33429
18078460	chr3:18078460:C:T	6.82503e-09	-2.3002e-10	-0.814641	1.30837e-07	-2.3002e-10	-0.858392
18078556	chr3:18078556:C:T	1.10443e-08	-2.3002e-10	-0.333321	2.39499e-07	-2.3002e-10	-0.253792
18078606	chr3:18078606:T:C	4.47512e-08	0.483878	0.582002	4.99452e-06	2.094	0.689756
18078610	chr3:18078610:T:C	4.61539e-08	0.484611	0.612132	5.14161e-06	2.09225	0.720533
18079173	chr3:18079173:A:C	4.22476e-09	0.0290364	-1.32331	7.50726e-08	-0.117607	-1.29628
18079788	chr3:18079788:C:A	6.39409e-09	-2.3002e-10	-0.879863	1.32884e-07	-2.3002e-10	-0.842866
18079859	chr3:18079859:A:C	4.40065e-09	-2.3002e-10	-1.25349	8.64651e-08	-2.3002e-10	-1.2726
18079938	chr3:18079938:A:G	1.36183e-09	-1.7916	-0.634811	2.38073e-08	-1.89885	-0.663498
18080026	chr3:18080026:CAG:C	1.69593e-08	0.0955759	-3.63989e-10	2.02336e-06	1.88018	-3.63989e-10
18080306	chr3:18080306:G:T	6.39409e-09	-2.3002e-10	-0.879863	1.32884e-07	-2.3002e-10	-0.842866
18080869	chr3:18080869:T:C	3.92445e-09	-2.3002e-10	-1.36801	7.88944e-08	-2.3002e-10	-1.36423
18081690	chr3:18081690:C:T	6.58625e-09	-2.3002e-10	-0.850254	1.27047e-07	-2.3002e-10	-0.887781
18081869	chr3:18081869:G:A	5.58816e-09	-1.01459	-3.63989e-10	7.13454e-08	-1.46481	-3.63989e-10
18082529	chr3:18082529:A:T	7.77927e-09	-2.3002e-10	-0.683775	1.63912e-07	-2.3002e-10	-0.633013
18082678	chr3:18082678:A:T	2.99167e-09	-1.63941	-3.63989e-10	9.5434e-08	-1.17391	-3.63989e-10
18082774	chr3:18082774:G:A	4.61995e-08	-2.3002e-10	1.09773	9.22793e-07	-2.3002e-10	1.09506
18082824	chr3:18082824:T:C	3.94336e-09	-2.3002e-10	-1.36321	7.90995e-08	-2.3002e-10	-1.36163
18083041	chr3:18083041:T:C	8.52842e-09	-0.0709801	-0.520854	7.37066e-08	-0.921452	-0.510796
18083526	chr3:18083526:A:G	1.26453e-09	-1.13759	-1.36295	1.43813e-07	0.583511	-1.34734
18084010	chr3:18084010:G:A	1.95595e-09	-0.701979	-1.36238	1.8079e-07	0.816258	-1.35126
18084073	chr3:18084073:C:T	1.68995e-09	-0.844621	-1.36592	1.26092e-07	0.471958	-1.36729
18084341	chr3:18084341:G:A	8.40185e-09	-2.3002e-10	-0.606786	1.58825e-07	-2.3002e-10	-0.664536
18084651	chr3:18084651:A:C	8.6567e-09	-2.3002e-10	-0.576904	1.79056e-07	-2.3002e-10	-0.544641
18084725	chr3:18084725:A:G	3.91369e-09	-2.3002e-10	-1.37076	7.84879e-08	-2.3002e-10	-1.3694
18085294	chr3:18085294:A:G	3.95253e-09	-2.3002e-10	-1.36088	8.00451e-08	-2.3002e-10	-1.34975
18085500	chr3:18085500:T:A	3.92692e-09	-2.3002e-10	-1.36738	7.84701e-08	-2.3002e-10	-1.36962
18085623	chr3:18085623:T:C	2.49538e-09	-0.481553	-1.33924	4.43418e-08	-0.602926	-1.33749
18085664	chr3:18085664:GA:G	4.11193e-09	-2.3002e-10	-1.32135	8.41346e-08	-2.3002e-10	-1.29992
18085917	chr3:18085917:T:C	4.09607e-09	-2.3002e-10	-1.32521	8.27013e-08	-2.3002e-10	-1.3171
18086466	chr3:18086466:G:A	3.91854e-09	-2.3002e-10	-1.36952	7.86416e-08	-2.3002e-10	-1.36744
18086798	chr3:18086798:A:G	2.46523e-09	-1.83295	-3.63989e-10	7.92737e-08	-1.35943	-3.63989e-10
18087002	chr3:18087002:A:G	4.09639e-09	-2.3002e-10	-1.32513	8.37509e-08	-2.3002e-10	-1.30449
18087073	chr3:18087073:T:C	2.46625e-09	-0.491086	-1.34145	4.38206e-08	-0.612317	-1.33992
18087529	chr3:18087529:CAAT:C	4.29144e-09	-2.3002e-10	-1.27862	8.69504e-08	-2.3002e-10	-1.267
18087727	chr3:18087727:T:C	4.11496e-08	0.512361	0.469617	8.33166e-08	-1.82067	0.510977
18087895	chr3:18087895:C:G	2.28899e-09	-1.90713	-3.63989e-10	1.85118e-07	-0.511344	-3.63989e-10
18087900	chr3:18087900:G:A	5.24721e-09	-2.3002e-10	-1.07754	9.96628e-08	-2.3002e-10	-1.13055
18088952	chr3:18088952:C:T	1.16445e-07	3.17622	-1.15404	1.74098e-08	-1.64864	-1.22667
18089239	chr3:18089239:A:G	8.00286e-09	-2.3002e-10	-0.655439	1.6441e-07	-2.3002e-10	-0.629977
18089431	chr3:18089431:A:G	3.09115e-09	-0.543876	-1.06282	5.46021e-08	-0.66455	-1.06772
18090228	chr3:18090228:C:A	2.50392e-09	-0.501762	-1.31562	1.55309e-07	0.633316	-1.32024
18090981	chr3:18090981:A:G	2.42937e-09	-1.84761	-3.63989e-10	4.5348e-08	-1.91797	-3.63989e-10
18091578	chr3:18091578:A:G	6.10065e-09	-1.85805	0.931209	1.14919e-07	-1.88915	0.90104
18091637	chr3:18091637:C:T	6.9641e-09	-2.3002e-10	-0.794469	1.56373e-07	-2.3002e-10	-0.680097
18091734	chr3:18091734:A:G	3.08001e-09	-1.61031	-3.63989e-10	1.21567e-07	-0.931874	-3.63989e-10
18091800	chr3:18091800:C:A	7.4457e-09	0.348919	-1.07652	1.75895e-08	-1.76584	-1.0992
18092293	chr3:18092293:A:G	4.5793e-09	-2.3002e-10	-1.21369	9.30972e-08	-2.3002e-10	-1.1987
18092337	chr3:18092337:T:A	4.28345e-09	-2.3002e-10	-1.28048	8.69535e-08	-2.3002e-10	-1.26697
18092500	chr3:18092500:G:A	1.04197e-08	0.557631	-0.949173	1.90681e-08	-1.81741	-0.966918
18092915	chr3:18092915:A:C	3.19922e-09	-1.57233	-3.63989e-10	5.17975e-08	-1.785	-3.63989e-10
18092953	chr3:18092953:T:A	4.86332e-09	-2.3002e-10	-1.15352	9.61864e-08	-2.3002e-10	-1.16605
18093487	chr3:18093487:A:C	3.91331e-09	-2.3002e-10	-1.37085	7.83721e-08	-2.3002e-10	-1.37087
18093723	chr3:18093723:T:C	8.4933e-09	-2.3002e-10	-0.59596	1.64374e-07	-2.3002e-10	-0.630197
18093752	chr3:18093752:G:A	4.36099e-09	-0.464458	-0.798081	4.2913e-08	-1.18929	-0.783873
18093958	chr3:18093958:C:T	2.39582e-09	-0.562296	-1.29922	1.12205e-07	0.292065	-1.30408
18094238	chr3:18094238:A:G	3.92153e-09	-2.3002e-10	-1.36876	7.83899e-08	-2.3002e-10	-1.37065
18094252	chr3:18094252:A:G	2.32504e-09	-1.8915	-3.63989e-10	1.86808e-07	-0.502259	-3.63989e-10
18095173	chr3:18095173:C:G	8.61088e-09	-2.3002e-10	-0.582212	1.78118e-07	-2.3002e-10	-0.549896
18095259	chr3:18095259:G:A	2.63317e-09	-1.76705	-3.63989e-10	7.23076e-08	-1.45141	-3.63989e-10
18095950	chr3:18095950:T:G	4.29395e-09	-2.3002e-10	-1.27803	8.85314e-08	-2.3002e-10	-1.24898
18097008	chr3:18097008:C:T	6.25226e-09	-2.3002e-10	-0.902294	1.20245e-07	-2.3002e-10	-0.942811
18097248	chr3:18097248:A:G	2.04293e-09	-0.818062	-1.20279	1.50106e-07	0.427855	-1.14885
18097582	chr3:18097582:G:T	8.03456e-09	-2.3002e-10	-0.651486	1.72995e-07	-2.3002e-10	-0.579076
18098179	chr3:18098179:G:A	1.14949e-09	-1.49592	-1.1	5.45346e-08	-0.645069	-1.08844
18098274	chr3:18098274:T:C	9.58376e-09	-2.3002e-10	-0.475167	1.9871e-07	-2.3002e-10	-0.440496
18098885	chr3:18098885:C:T	9.16835e-09	-2.3002e-10	-0.519481	1.89919e-07	-2.3002e-10	-0.485743
18099175	chr3:18099175:C:T	4.00039e-09	-2.3002e-10	-1.34885	8.13284e-08	-2.3002e-10	-1.33385
18099417	chr3:18099417:C:G	4.62347e-09	-2.3002e-10	-1.20409	9.48912e-08	-2.3002e-10	-1.17961
18099769	chr3:18099769:T:C	4.06188e-09	-2.3002e-10	-1.33359	8.20388e-08	-2.3002e-10	-1.32515
18099814	chr3:18099814:T:C	3.68874e-08	-2.3002e-10	0.872633	5.4387e-07	-2.3002e-10	0.566369
18100470	chr3:18100470:T:C	2.40933e-09	-1.85589	-3.63989e-10	6.12425e-08	-1.6175	-3.63989e-10
18100632	chr3:18100632:T:A	2.17238e-08	0.34317	-3.63989e-10	4.66998e-08	-1.8886	-3.63989e-10
18100845	chr3:18100845:G:A	4.27607e-09	-2.3002e-10	-1.2822	8.63892e-08	-2.3002e-10	-1.27348
18101043	chr3:18101043:A:G	3.56612e-08	-2.3002e-10	0.838826	5.2711e-07	-2.3002e-10	0.535069
18101269	chr3:18101269:A:C	3.91551e-09	-2.3002e-10	-1.37029	7.86886e-08	-2.3002e-10	-1.36684
18101275	chr3:18101275:A:G	7.69693e-10	-1.65364	-1.34336	1.2386e-08	-1.85696	-1.35881
18101733	chr3:18101733:C:T	3.24614e-09	-1.55777	-3.63989e-10	5.12153e-08	-1.7963	-3.63989e-10
18101866	chr3:18101866:G:A	3.22875e-08	1.00026	-0.260822	3.68872e-08	-1.89561	-0.228866
18101926	chr3:18101926:A:T	7.82979e-09	-2.3002e-10	-0.677302	1.68081e-07	-2.3002e-10	-0.607893
18102314	chr3:18102314:A:C	4.39365e-09	-2.3002e-10	-1.25508	8.90595e-08	-2.3002e-10	-1.24304
18102690	chr3:18102690:C:T	3.91449e-09	-2.3002e-10	-1.37055	7.83578e-08	-2.3002e-10	-1.37105
18102737	chr3:18102737:A:G	7.61088e-10	-1.66768	-1.34057	1.22628e-08	-1.86887	-1.3569
18102768	chr3:18102768:G:A	8.0298e-09	-2.3002e-10	-0.652078	1.73064e-07	-2.3002e-10	-0.578679
18102902	chr3:18102902:G:A	6.72923e-09	-0.244108	-0.584668	4.73572e-07	0.99422	-0.566257
18103430	chr3:18103430:A:C	4.14629e-09	-2.3002e-10	-1.31302	8.59391e-08	-2.3002e-10	-1.2787
18103572	chr3:18103572:A:G	7.55535e-09	-0.268303	-0.444678	6.87856e-08	-1.06764	-0.433709
18104460	chr3:18104460:A:G	3.85856e-09	-0.629938	-0.755007	3.92083e-08	-1.29879	-0.764659
18104486	chr3:18104486:G:A	1.20215e-07	-2.3002e-10	2.05405	2.42285e-06	-2.3002e-10	2.06036
18104616	chr3:18104616:A:T	7.9054e-09	-2.3002e-10	-0.667691	1.49776e-07	-2.3002e-10	-0.7232
18105781	chr3:18105781:C:T	1.3665e-08	1.14102	-1.26141	1.29133e-08	-1.89963	-1.27446
18106106	chr3:18106106:T:C	1.51751e-09	-0.948102	-1.37006	3.39978e-08	-0.842815	-1.36323
18106778	chr3:18106778:A:G	3.43844e-09	-0.694747	-0.805472	3.56972e-08	-1.34237	-0.814896
18106925	chr3:18106925:T:A	1.14333e-09	-1.25078	-1.35052	2.23498e-08	-1.26602	-1.3595
18108108	chr3:18108108:C:T	7.86144e-09	-2.3002e-10	-0.673269	1.48937e-07	-2.3002e-10	-0.728815
18108752	chr3:18108752:C:G	1.80606e-08	1.2213	-1.06281	1.54887e-08	-1.90475	-1.08748
18108910	chr3:18108910:G:T	4.13521e-09	-2.3002e-10	-1.3157	8.4748e-08	-2.3002e-10	-1.29266
18108960	chr3:18108960:G:A	1.73369e-09	-0.848248	-1.33674	1.25776e-07	0.414462	-1.3123
18109150	chr3:18109150:T:C	8.8312e-09	-2.3002e-10	-0.556947	1.82877e-07	-2.3002e-10	-0.523525
18109462	chr3:18109462:G:A	4.03873e-09	-2.3002e-10	-1.33931	8.23193e-08	-2.3002e-10	-1.32174
18109500	chr3:18109500:A:C	2.25241e-09	-0.654125	-1.26911	3.67114e-08	-0.814988	-1.31427
18109504	chr3:18109504:A:G	4.27381e-09	-2.3002e-10	-1.28273	8.92748e-08	-2.3002e-10	-1.24062
18109629	chr3:18109629:A:G	4.43609e-09	-2.3002e-10	-1.24547	9.33455e-08	-2.3002e-10	-1.19603
18110038	chr3:18110038:A:G	6.45037e-09	-0.304681	-0.566419	5.91811e-08	-1.09543	-0.55631
18110112	chr3:18110112:A:G	2.8634e-08	-2.3002e-10	0.619356	5.78752e-07	-2.3002e-10	0.628534
18110300	chr3:18110300:A:G	3.23514e-09	-0.743715	-0.81745	3.53203e-08	-1.39618	-0.771704
18110304	chr3:18110304:A:G	8.64029e-09	-2.3002e-10	-0.578802	1.78866e-07	-2.3002e-10	-0.545702
18110311	chr3:18110311:G:C	5.02139e-09	-2.3002e-10	-1.12153	1.07506e-07	-2.3002e-10	-1.0548
18110800	chr3:18110800:A:C	1.36261e-08	1.24318	-1.36644	1.17293e-08	-1.8992	-1.37105
18111005	chr3:18111005:C:G	2.60239e-08	1.32122	-0.797442	2.00947e-08	-1.91139	-0.820498
18111383	chr3:18111383:G:A	7.74705e-09	-2.3002e-10	-0.687925	1.46825e-07	-2.3002e-10	-0.743098
18111458	chr3:18111458:C:T	1.22819e-08	0.931124	-1.15824	2.05211e-08	-1.48623	-1.22466
18111749	chr3:18111749:A:G	2.28943e-09	-1.90694	-3.63989e-10	6.21565e-08	-1.60269	-3.63989e-10
18111767	chr3:18111767:T:G	5.29775e-09	-2.3002e-10	-1.06796	1.14089e-07	-2.3002e-10	-0.995364
18111930	chr3:18111930:T:A	5.60747e-09	-2.3002e-10	-1.01114	1.21373e-07	-2.3002e-10	-0.933476
18112013	chr3:18112013:A:G	2.8584e-08	0.61761	-3.63989e-10	1.60656e-07	-0.653073	-3.63989e-10
18112264	chr3:18112264:T:A	4.85474e-09	-2.3002e-10	-1.15528	9.9346e-08	-2.3002e-10	-1.13373
18112338	chr3:18112338:C:T	6.62726e-09	0.178328	-1.02237	5.8637e-08	-0.645077	-1.0159
18113027	chr3:18113027:T:C	2.26831e-08	1.7438	-1.35742	1.6178e-08	-1.63114	-1.31755
18115332	chr3:18115332:A:G	1.20585e-07	-2.3002e-10	2.05711	2.4396e-06	-2.3002e-10	2.06725
18115456	chr3:18115456:A:G	6.02033e-09	-2.3002e-10	-0.940096	1.28046e-07	-2.3002e-10	-0.87995
18115518	chr3:18115518:G:A	1.56502e-09	-0.9351	-1.35224	9.64376e-08	0.175137	-1.33858
18115830	chr3:18115830:A:G	3.72202e-09	-0.127912	-1.29306	2.44724e-07	1.06635	-1.29856
18116230	chr3:18116230:T:C	3.92588e-08	2.23349	-1.29855	1.21441e-08	-1.9183	-1.3172
18116251	chr3:18116251:G:A	5.92641e-08	2.49496	-1.14819	1.40322e-08	-1.91681	-1.17417
18116687	chr3:18116687:CTG:C	1.15396e-08	1.06453	-1.35398	5.12567e-08	-0.451136	-1.34436
18116979	chr3:18116979:G:A	5.9469e-09	-2.3002e-10	-0.952368	1.26183e-07	-2.3002e-10	-0.894607
18117170	chr3:18117170:G:A	4.33695e-09	0.0413109	-1.30938	2.68801e-08	-1.10148	-1.33948
18117584	chr3:18117584:G:T	4.27485e-09	-2.3002e-10	-1.28249	8.42137e-08	-2.3002e-10	-1.29898
18117919	chr3:18117919:G:GA	8.56046e-09	-2.3002e-10	-0.588084	1.77174e-07	-2.3002e-10	-0.555209
18117921	chr3:18117921:C:A	8.56046e-09	-2.3002e-10	-0.588084	1.77174e-07	-2.3002e-10	-0.555209
18117995	chr3:18117995:T:C	4.75435e-09	-2.3002e-10	-1.17618	9.44198e-08	-2.3002e-10	-1.18459
18118324	chr3:18118324:G:A	2.18314e-09	-0.992217	-0.962256	1.20484e-07	0.068148	-1.00898
18118729	chr3:18118729:A:G	9.79244e-09	-1.18261	0.728978	2.34152e-07	-1.04671	0.770338
18118982	chr3:18118982:A:G	1.15739e-08	0.427535	-0.714022	9.17665e-07	1.82947	-0.739978
18119942	chr3:18119942:A:G	4.1253e-09	-2.3002e-10	-1.3181	8.3478e-08	-2.3002e-10	-1.30776
18120739	chr3:18120739:C:T	5.55936e-09	-2.3002e-10	-1.01975	1.14986e-07	-2.3002e-10	-0.987533
18120766	chr3:18120766:C:T	4.35824e-09	-2.3002e-10	-1.26317	8.98489e-08	-2.3002e-10	-1.23421
18120810	chr3:18120810:G:A	2.26264e-09	-1.91871	-3.63989e-10	5.07568e-08	-1.8053	-3.63989e-10
18120879	chr3:18120879:T:G	4.35555e-09	-2.3002e-10	-1.26379	8.97553e-08	-2.3002e-10	-1.23525
18121079	chr3:18121079:C:G	2.93974e-09	-1.65692	-3.63989e-10	5.56071e-08	-1.71403	-3.63989e-10
18121275	chr3:18121275:T:A	7.10085e-09	0.187158	-0.962181	6.9019e-08	-0.543731	-0.954228
18122018	chr3:18122018:C:A	8.13019e-09	-2.3002e-10	-0.639653	1.57538e-07	-2.3002e-10	-0.672676
18122140	chr3:18122140:C:G	6.16311e-09	-2.3002e-10	-0.916656	1.17811e-07	-2.3002e-10	-0.963262
18122144	chr3:18122144:A:T	2.4031e-09	-0.654368	-1.20411	4.21436e-08	-0.754564	-1.23669
18122622	chr3:18122622:T:C	4.22063e-09	-2.3002e-10	-1.29525	8.35028e-08	-2.3002e-10	-1.30746
18123001	chr3:18123001:T:A	3.14499e-08	1.98056	-1.2674	1.27546e-08	-1.86945	-1.31699
18123200	chr3:18123200:A:G	3.98619e-09	-2.3002e-10	-1.3524	7.93938e-08	-2.3002e-10	-1.35792
18125029	chr3:18125029:A:T	4.14227e-09	-2.3002e-10	-1.31399	8.40547e-08	-2.3002e-10	-1.30087
18125434	chr3:18125434:A:T	8.41646e-08	-2.3002e-10	1.69754	1.71245e-06	-2.3002e-10	1.71334
18125457	chr3:18125457:G:C	5.18647e-09	0.267245	-1.35643	7.71961e-08	-0.0250249	-1.36097
18125670	chr3:18125670:T:A	2.30792e-08	1.77262	-1.36892	1.28047e-08	-1.83782	-1.34471
18126332	chr3:18126332:C:T	1.44113e-08	-0.0672262	-3.63989e-10	6.7011e-08	-1.52748	-3.63989e-10
18126501	chr3:18126501:G:T	8.42511e-08	-2.3002e-10	1.69856	1.71386e-06	-2.3002e-10	1.71416
18126771	chr3:18126771:G:A	5.73189e-08	2.51536	-1.20197	1.34432e-08	-1.91437	-1.21949
18126815	chr3:18126815:A:G	7.65429e-09	-2.3002e-10	-0.699971	1.47413e-07	-2.3002e-10	-0.739105
18126930	chr3:18126930:G:A	5.45219e-09	0.313159	-1.35238	4.83323e-07	1.79338	-1.34504
18127081	chr3:18127081:T:C	5.21282e-09	-2.3002e-10	-1.08412	1.09194e-07	-2.3002e-10	-1.03922
18127348	chr3:18127348:T:C	4.43321e-09	0.00173114	-1.24784	3.41997e-07	1.3575	-1.25504
18127396	chr3:18127396:C:T	4.90175e-09	0.0423094	-1.18795	3.81642e-07	1.40866	-1.19652
18127431	chr3:18127431:T:C	3.55436e-07	3.06776	0.0703511	1.27649e-06	1.46001	-0.0404757
18127508	chr3:18127508:A:G	3.98852e-09	-2.3002e-10	-1.35182	8.01808e-08	-2.3002e-10	-1.34806
18127624	chr3:18127624:T:G	2.58653e-08	1.79106	-1.2734	1.33862e-06	2.7541	-1.28705
18127912	chr3:18127912:A:T	2.45947e-09	-1.83529	-3.63989e-10	5.45407e-08	-1.73339	-3.63989e-10
18129164	chr3:18129164:T:C	7.77e-09	-0.339281	-0.345687	1.35295e-07	-0.415536	-0.409346
18129514	chr3:18129514:A:G	7.39418e-08	2.90164	-1.3336	1.18617e-08	-1.91001	-1.34902
18129742	chr3:18129742:C:T	4.64754e-09	-2.3002e-10	-1.1989	9.03628e-08	-2.3002e-10	-1.22851
18129799	chr3:18129799:G:A	5.63944e-09	-2.3002e-10	-1.00545	1.17001e-07	-2.3002e-10	-0.97016
18129826	chr3:18129826:A:G	1.10936e-08	-2.3002e-10	-0.328867	2.38357e-07	-2.3002e-10	-0.258569
18129988	chr3:18129988:T:C	6.96596e-09	-0.367481	-0.426722	1.21837e-07	-0.441879	-0.487773
18129990	chr3:18129990:C:T	4.9205e-09	-2.3002e-10	-1.14183	9.57925e-08	-2.3002e-10	-1.17016
18130670	chr3:18130670:C:T	7.04032e-08	2.84931	-1.33031	1.87971e-07	0.846811	-1.34286
18130985	chr3:18130985:TCTC:T	5.037e-09	-0.462273	-0.656155	3.69456e-07	0.895863	-0.716171
18131378	chr3:18131378:T:G	5.39974e-09	-2.3002e-10	-1.04889	1.11838e-07	-2.3002e-10	-1.01529
18131628	chr3:18131628:C:T	4.75414e-09	-2.3002e-10	-1.17622	9.69794e-08	-2.3002e-10	-1.15784
18131680	chr3:18131680:T:A	3.97399e-09	-2.3002e-10	-1.35547	7.88438e-08	-2.3002e-10	-1.36487
18131736	chr3:18131736:C:T	5.63558e-09	-2.3002e-10	-1.00614	1.2392e-07	-2.3002e-10	-0.912708
18131942	chr3:18131942:G:A	6.38729e-09	-2.3002e-10	-0.880928	1.2214e-07	-2.3002e-10	-0.927172
18132240	chr3:18132240:A:T	4.18049e-09	-2.3002e-10	-1.30481	8.46403e-08	-2.3002e-10	-1.29393
18132564	chr3:18132564:G:A	9.06781e-09	-2.3002e-10	-0.530507	1.91645e-07	-2.3002e-10	-0.476697
18132668	chr3:18132668:A:G	6.4044e-08	1.24667	0.177664	6.46025e-08	-1.53505	-0.0290398
18132936	chr3:18132936:G:T	4.68519e-08	-2.3002e-10	1.11175	6.68793e-07	-2.3002e-10	0.773134
18133396	chr3:18133396:G:A	5.02031e-08	2.52708	-1.34624	1.43905e-07	0.592593	-1.35578
18133805	chr3:18133805:A:AC	1.50756e-08	-2.3002e-10	-0.0221614	2.74084e-07	-2.3002e-10	-0.118905
18134353	chr3:18134353:G:C	2.95228e-08	0.649927	-3.63989e-10	2.18991e-07	-0.343312	-3.63989e-10
18135200	chr3:18135200:C:T	1.54882e-09	-1.08315	-1.2146	7.12138e-08	-0.243497	-1.22316
18135537	chr3:18135537:A:G	5.24695e-09	-0.383998	-0.693593	3.95714e-07	1.00038	-0.752029
18136092	chr3:18136092:C:A	3.99773e-09	-2.3002e-10	-1.34951	8.05355e-08	-2.3002e-10	-1.34364
18136112	chr3:18136112:C:T	5.76965e-09	-0.374268	-0.608359	4.33975e-07	1.01102	-0.670371
18136312	chr3:18136312:A:G	5.95264e-09	-0.337004	-0.6144	4.56059e-07	1.06645	-0.676173
18137475	chr3:18137475:C:T	4.01794e-09	-2.3002e-10	-1.34447	7.98219e-08	-2.3002e-10	-1.35254
18137556	chr3:18137556:T:C	7.1004e-09	-2.3002e-10	-0.775087	1.46829e-07	-2.3002e-10	-0.743073
18138935	chr3:18138935:A:G	4.09079e-09	-2.3002e-10	-1.3265	8.10046e-08	-2.3002e-10	-1.33783
18139098	chr3:18139098:C:T	5.50792e-09	-2.3002e-10	-1.02905	1.07362e-07	-2.3002e-10	-1.05613
18139593	chr3:18139593:G:T	4.08065e-09	-2.3002e-10	-1.32898	8.04762e-08	-2.3002e-10	-1.34438
18140164	chr3:18140164:A:G	1.58597e-09	-0.908066	-1.36598	1.27561e-08	-1.81664	-1.36969
18140328	chr3:18140328:T:G	2.32597e-09	-1.8911	-3.63989e-10	5.9064e-08	-1.65372	-3.63989e-10
18141160	chr3:18141160:C:G	1.3312e-08	0.782158	-0.928729	1.21084e-07	0.00971675	-0.94557
18141961	chr3:18141961:G:A	4.08729e-09	-2.3002e-10	-1.32736	8.14087e-08	-2.3002e-10	-1.33286
18142037	chr3:18142037:C:T	6.7822e-09	-2.3002e-10	-0.820936	1.52549e-07	-2.3002e-10	-0.704852
18142214	chr3:18142214:A:G	5.16374e-09	-1.09358	-3.63989e-10	4.95621e-08	-1.82911	-3.63989e-10
18143078	chr3:18143078:G:A	4.79281e-09	-2.3002e-10	-1.16812	9.26862e-08	-2.3002e-10	-1.20312
18143241	chr3:18143241:G:A	6.64009e-09	-2.3002e-10	-0.842113	1.26277e-07	-2.3002e-10	-0.89386
18143663	chr3:18143663:GT:G	7.94936e-09	-0.662146	-3.63989e-10	4.8693e-08	-1.84681	-3.63989e-10
18144067	chr3:18144067:G:A	4.66276e-09	-2.3002e-10	-1.19563	9.48438e-08	-2.3002e-10	-1.18011
18144834	chr3:18144834:T:C	2.87721e-09	-1.67842	-3.63989e-10	9.77764e-08	-1.14966	-3.63989e-10
18145113	chr3:18145113:A:G	8.48441e-09	0.492509	-1.08952	7.53565e-08	-0.306657	-1.10345
18145176	chr3:18145176:G:A	6.84241e-08	1.24033	0.250155	6.98674e-08	-1.52906	0.0433168
18145367	chr3:18145367:G:C	3.91265e-09	-2.3002e-10	-1.37102	7.84847e-08	-2.3002e-10	-1.36944
18145871	chr3:18145871:G:A	5.37432e-09	-2.3002e-10	-1.05361	1.11142e-07	-2.3002e-10	-1.02154
18145904	chr3:18145904:C:G	4.57112e-09	-2.3002e-10	-1.21548	9.30828e-08	-2.3002e-10	-1.19885
18146386	chr3:18146386:C:T	2.57325e-08	1.46155	-0.94903	1.43228e-06	2.50392	-0.969233
18146888	chr3:18146888:A:G	3.48745e-08	1.20185	-0.385337	2.66157e-08	-1.84469	-0.606151
18146905	chr3:18146905:G:A	1.48169e-08	0.333471	-0.37294	1.45703e-07	-0.393804	-0.356965
18147629	chr3:18147629:A:G	6.25278e-09	-2.3002e-10	-0.902211	1.19275e-07	-2.3002e-10	-0.950905
18148131	chr3:18148131:A:C	5.06815e-09	-0.0658138	-1.04645	3.92809e-07	1.29971	-1.05873
18148445	chr3:18148445:A:G	2.6039e-09	-1.77823	-3.63989e-10	1.08218e-07	-1.04819	-3.63989e-10
18148775	chr3:18148775:G:A	3.93662e-09	-2.3002e-10	-1.36491	7.92772e-08	-2.3002e-10	-1.35939
18148808	chr3:18148808:C:T	2.39566e-09	-1.86158	-3.63989e-10	5.27502e-08	-1.76677	-3.63989e-10
18149056	chr3:18149056:C:T	6.4945e-09	-2.3002e-10	-0.864282	1.23105e-07	-2.3002e-10	-0.919306
18149379	chr3:18149379:CAACT:C	9.36961e-08	1.94866	-0.143844	3.72327e-08	-1.82405	-0.291101
18149941	chr3:18149941:C:T	3.97361e-09	-2.3002e-10	-1.35556	8.00849e-08	-2.3002e-10	-1.34925
18150437	chr3:18150437:C:T	4.68554e-09	-0.106074	-1.08468	3.57972e-07	1.24427	-1.09616
18150450	chr3:18150450:G:A	5.00594e-09	-2.3002e-10	-1.12461	1.01987e-07	-2.3002e-10	-1.1075
18150748	chr3:18150748:A:G	6.39468e-09	0.198419	-1.07819	1.32336e-07	0.262787	-1.10979
18150947	chr3:18150947:C:T	4.33907e-09	-2.3002e-10	-1.26758	8.54876e-08	-2.3002e-10	-1.28397
18151142	chr3:18151142:T:G	1.05286e-09	-1.37385	-1.30987	1.24163e-08	-1.9159	-1.29742
18151677	chr3:18151677:A:C	2.07361e-09	-0.866591	-1.13936	1.16512e-07	0.175962	-1.15031
18151749	chr3:18151749:T:A	5.00475e-09	-0.423325	-0.701526	3.43423e-07	0.867466	-0.760844
18151873	chr3:18151873:C:T	8.79072e-09	-0.561541	-3.63989e-10	4.95445e-08	-1.82947	-3.63989e-10
18152161	chr3:18152161:T:C	1.06998e-09	-1.31422	-1.35337	1.16805e-08	-1.91187	-1.36255
18152249	chr3:18152249:G:C	6.90082e-09	-2.3002e-10	-0.803597	1.31404e-07	-2.3002e-10	-0.854061
18152250	chr3:18152250:T:A	6.89748e-09	-2.3002e-10	-0.804082	1.31344e-07	-2.3002e-10	-0.854518
18152392	chr3:18152392:A:G	2.12773e-08	1.68966	-1.36725	1.19525e-08	-1.88044	-1.37096
18152469	chr3:18152469:G:A	3.92637e-09	-2.3002e-10	-1.36752	7.83893e-08	-2.3002e-10	-1.37065
18153256	chr3:18153256:C:T	5.03059e-09	-0.34671	-0.772991	6.07841e-08	-0.71262	-0.912392
18153360	chr3:18153360:T:C	4.91314e-09	-0.381258	-0.762067	3.93625e-07	1.06146	-0.818403
18153691	chr3:18153691:C:G	4.66606e-09	-2.3002e-10	-1.19492	9.27071e-08	-2.3002e-10	-1.2029
18154163	chr3:18154163:AG:A	9.21838e-10	-1.6592	-1.15742	2.80553e-08	-1.23654	-1.16162
18155035	chr3:18155035:G:A	3.84931e-09	-0.58816	-0.799183	2.53643e-07	0.657127	-0.85354
18155508	chr3:18155508:C:T	2.51818e-09	-1.8117	-3.63989e-10	8.73456e-08	-1.26247	-3.63989e-10
18155512	chr3:18155512:T:G	5.49272e-09	-2.3002e-10	-1.03181	1.05069e-07	-2.3002e-10	-1.07772
18155516	chr3:18155516:A:C	3.96663e-09	-0.330626	-1.02669	2.81922e-08	-1.2696	-1.12369
18155844	chr3:18155844:T:C	4.25501e-09	-0.340601	-0.946541	7.83487e-08	-0.417294	-0.953877
18155867	chr3:18155867:A:G	5.43322e-09	-2.3002e-10	-1.04271	1.05583e-07	-2.3002e-10	-1.07284
18156043	chr3:18156043:C:A	4.7467e-09	-0.544369	-0.63342	8.55877e-08	-0.594785	-0.688014
18156922	chr3:18156922:T:G	1.61983e-08	0.170361	-0.120693	1.60917e-07	-0.545957	-0.105494
18157208	chr3:18157208:T:C	1.28202e-09	-1.14753	-1.33927	1.21272e-08	-1.88472	-1.35217
18157364	chr3:18157364:C:G	4.10139e-09	-0.325126	-0.998787	4.90708e-08	-0.739828	-1.09925
18157644	chr3:18157644:G:T	1.27425e-09	-1.15153	-1.34135	1.21002e-08	-1.88544	-1.35368
18157765	chr3:18157765:A:G	6.47682e-09	0.291723	-1.15873	2.57035e-08	-1.21747	-1.26825
18158006	chr3:18158006:C:T	3.79212e-09	-0.331544	-1.07077	3.11696e-07	1.09305	-1.08337
18158784	chr3:18158784:G:T	4.86197e-08	2.51981	-1.37102	1.40015e-07	0.57879	-1.36938
18158854	chr3:18158854:A:G	1.87327e-08	1.33536	-1.14032	1.51522e-08	-1.84365	-1.17055
18159489	chr3:18159489:G:A	2.30192e-09	-1.9015	-3.63989e-10	6.67878e-08	-1.53082	-3.63989e-10
18159534	chr3:18159534:A:G	4.19298e-09	-0.232652	-1.06917	4.98043e-07	1.46657	-0.988229
18159827	chr3:18159827:A:G	3.33111e-09	-0.280171	-1.25176	2.64987e-07	1.10708	-1.25974
18159982	chr3:18159982:G:A	6.78372e-09	-2.3002e-10	-0.820712	1.45272e-07	-2.3002e-10	-0.753732
18160367	chr3:18160367:G:A	2.39807e-07	2.0264	0.718201	1.42809e-07	-1.26562	0.494786
18160423	chr3:18160423:A:G	4.49849e-09	-2.3002e-10	-1.2315	8.99274e-08	-2.3002e-10	-1.23334
18160898	chr3:18160898:A:G	7.63333e-09	-2.3002e-10	-0.702714	1.47769e-07	-2.3002e-10	-0.736692
18160958	chr3:18160958:T:C	5.36694e-09	-2.3002e-10	-1.05498	1.04577e-07	-2.3002e-10	-1.08241
18161286	chr3:18161286:A:G	1.11816e-09	-1.2732	-1.35035	3.92084e-08	-0.708208	-1.35524
18162217	chr3:18162217:T:G	5.19921e-09	-2.3002e-10	-1.08673	1.08154e-07	-2.3002e-10	-1.04879
18162323	chr3:18162323:T:C	8.41231e-08	3.06804	-1.371	1.01286e-07	0.255156	-1.36955
18162461	chr3:18162461:G:C	4.37808e-09	-2.3002e-10	-1.25863	8.97397e-08	-2.3002e-10	-1.23543
18162482	chr3:18162482:T:G	1.54215e-09	-1.01232	-1.28974	4.47372e-08	-0.635749	-1.29579
18163160	chr3:18163160:G:A	1.36515e-09	-1.11801	-1.30596	1.2849e-07	0.437297	-1.31378
18163270	chr3:18163270:C:T	3.29086e-08	-2.3002e-10	0.758496	7.42689e-07	-2.3002e-10	0.877936
18163439	chr3:18163439:T:G	1.67323e-08	0.082103	-3.63989e-10	4.63354e-08	-1.89643	-3.63989e-10
18163466	chr3:18163466:T:C	4.54145e-09	-2.3002e-10	-1.22199	9.34576e-08	-2.3002e-10	-1.19483
18163667	chr3:18163667:G:A	1.33964e-09	-1.13687	-1.30596	1.2441e-07	0.405024	-1.31378
18163854	chr3:18163854:A:G	3.96242e-09	-2.3002e-10	-1.35838	7.87203e-08	-2.3002e-10	-1.36644
18163991	chr3:18163991:C:T	2.69538e-09	-1.81279	0.0690889	5.83201e-08	-1.66133	-0.00506884
18164597	chr3:18164597:A:G	4.13252e-09	-2.3002e-10	-1.31635	8.21586e-08	-2.3002e-10	-1.32369
18164673	chr3:18164673:C:T	2.4331e-09	-1.86533	0.0192615	6.45867e-08	-1.56255	-0.00178461
18165564	chr3:18165564:T:A	4.58191e-09	-2.3002e-10	-1.21312	8.99216e-08	-2.3002e-10	-1.2334
18165914	chr3:18165914:A:G	1.72008e-09	-0.987881	-1.20498	5.05924e-08	-0.595568	-1.21297
18166142	chr3:18166142:T:G	1.57087e-09	-1.00643	-1.27718	4.5959e-08	-0.620958	-1.28363
18166239	chr3:18166239:T:G	9.12092e-10	-1.4692	-1.35805	2.63308e-08	-1.09191	-1.36969
18166504	chr3:18166504:C:T	9.04776e-09	-2.3002e-10	-0.53272	1.96877e-07	-2.3002e-10	-0.449762
18166959	chr3:18166959:T:C	6.6016e-09	-2.3002e-10	-0.847925	1.36025e-07	-2.3002e-10	-0.819505
18167095	chr3:18167095:A:T	8.54435e-09	-2.3002e-10	-0.589968	1.78966e-07	-2.3002e-10	-0.545144
18167458	chr3:18167458:A:G	2.41029e-09	-1.85549	-3.63989e-10	7.68062e-08	-1.39106	-3.63989e-10
18167891	chr3:18167891:G:A	3.40803e-08	-2.3002e-10	0.793482	7.69841e-07	-2.3002e-10	0.913844
18169633	chr3:18169633:A:G	5.32938e-09	-2.3002e-10	-1.062	1.11257e-07	-2.3002e-10	-1.0205
18169717	chr3:18169717:T:C	1.00262e-06	5.48975	-1.31461	1.32273e-08	-1.91387	-1.23619
18169776	chr3:18169776:G:T	4.61784e-09	-2.3002e-10	-1.20531	8.83967e-08	-2.3002e-10	-1.25051
18169997	chr3:18169997:T:C	4.12733e-09	-2.3002e-10	-1.31761	8.40705e-08	-2.3002e-10	-1.30068
18170035	chr3:18170035:C:T	2.79656e-09	-1.80456	0.0977104	5.91329e-08	-1.67561	0.0230574
18170437	chr3:18170437:G:C	4.62268e-09	-2.3002e-10	-1.20426	9.53137e-08	-2.3002e-10	-1.17517
18171794	chr3:18171794:T:C	2.04829e-09	-1.85369	-0.164547	5.0233e-08	-1.5833	-0.232371
18172809	chr3:18172809:G:A	1.43394e-09	-1.00683	-1.36798	1.59732e-07	0.70709	-1.36593
18173756	chr3:18173756:C:T	1.15973e-09	-1.21792	-1.36913	1.01452e-07	0.257546	-1.3703
18173779	chr3:18173779:T:C	4.1078e-09	-2.3002e-10	-1.32235	8.07611e-08	-2.3002e-10	-1.34085
18173807	chr3:18173807:C:A	5.31581e-09	-1.06455	-3.63989e-10	4.82662e-08	-1.85561	-3.63989e-10
18173963	chr3:18173963:C:T	4.60365e-09	-2.3002e-10	-1.20839	8.81583e-08	-2.3002e-10	-1.25321
18174772	chr3:18174772:AAG:A	1.48097e-08	-0.039955	-3.63989e-10	6.76673e-08	-1.51774	-3.63989e-10
18174776	chr3:18174776:A:ACTTGC	1.41593e-08	-0.0848635	-3.63989e-10	6.62896e-08	-1.53831	-3.63989e-10
18175473	chr3:18175473:G:A	4.24405e-09	-2.3002e-10	-1.28972	8.29019e-08	-2.3002e-10	-1.31468
18175539	chr3:18175539:G:C	1.12721e-09	-1.24446	-1.37103	9.73341e-08	0.216422	-1.37061
18175870	chr3:18175870:T:C	8.89258e-10	-1.51068	-1.34192	5.52141e-08	-0.374144	-1.34698
18176080	chr3:18176080:C:T	1.77273e-08	0.139871	-3.63989e-10	7.22255e-08	-1.45255	-3.63989e-10
18176181	chr3:18176181:T:C	1.08409e-09	-1.293	-1.3615	8.95843e-08	0.127124	-1.36428
18176279	chr3:18176279:T:C	1.17683e-09	-1.20182	-1.37059	1.04888e-07	0.290173	-1.36962
18177545	chr3:18177545:G:A	1.17893e-09	-1.20317	-1.36746	1.0465e-07	0.287437	-1.36915
18178570	chr3:18178570:T:C	2.48549e-09	-1.88047	0.0556966	7.02555e-08	-1.51297	0.0327667
18178747	chr3:18178747:T:G	3.92226e-09	-2.3002e-10	-1.36857	7.93719e-08	-2.3002e-10	-1.3582
18178757	chr3:18178757:T:G	4.13493e-09	-2.3002e-10	-1.31577	8.07833e-08	-2.3002e-10	-1.34057
18179185	chr3:18179185:G:A	4.24503e-09	-2.3002e-10	-1.28949	8.58894e-08	-2.3002e-10	-1.27928
18179247	chr3:18179247:G:T	6.75419e-09	-2.3002e-10	-0.825074	1.42463e-07	-2.3002e-10	-0.773258
18179760	chr3:18179760:G:A	1.50812e-07	1.30827	0.972534	2.02779e-07	-1.32771	0.907482
18180601	chr3:18180601:TCTAG:T	1.0396e-08	-0.393816	-3.63989e-10	8.44232e-07	1.00609	-3.63989e-10
18180758	chr3:18180758:C:T	8.20638e-09	-2.3002e-10	-0.630326	1.7768e-07	-2.3002e-10	-0.552354
18181034	chr3:18181034:A:G	1.13054e-09	-1.90463	-0.707919	3.54371e-08	-1.38267	-0.781913
18181894	chr3:18181894:A:G	4.32077e-09	-2.3002e-10	-1.27181	8.76517e-08	-2.3002e-10	-1.25897
18181950	chr3:18181950:G:A	1.34918e-09	-1.1533	-1.28244	1.17796e-07	0.328005	-1.29139
18182486	chr3:18182486:T:C	3.97951e-09	-2.3002e-10	-1.35408	7.94172e-08	-2.3002e-10	-1.35763
18182794	chr3:18182794:G:C	1.19933e-09	-1.19774	-1.35573	1.04305e-07	0.274264	-1.35929
18182873	chr3:18182873:T:A	3.84485e-08	-2.3002e-10	0.914081	7.79518e-07	-2.3002e-10	0.926335
18183576	chr3:18183576:A:G	4.09746e-09	-2.3002e-10	-1.32487	8.15705e-08	-2.3002e-10	-1.33087
18184671	chr3:18184671:A:T	4.4772e-09	-2.3002e-10	-1.23624	8.61118e-08	-2.3002e-10	-1.27669
18184831	chr3:18184831:C:T	1.69536e-08	-0.0405192	0.135759	6.33773e-08	-1.67137	0.0881394
18185203	chr3:18185203:A:G	1.68399e-09	-1.12299	-1.09109	4.74637e-08	-0.770706	-1.10167
18185345	chr3:18185345:G:A	3.93999e-09	-2.3002e-10	-1.36406	7.84579e-08	-2.3002e-10	-1.36978
18185638	chr3:18185638:C:G	3.95418e-09	-2.3002e-10	-1.36047	7.98308e-08	-2.3002e-10	-1.35243
18185874	chr3:18185874:T:C	8.79224e-08	1.74122	-3.63989e-10	6.03901e-08	-1.63151	-3.63989e-10
18185946	chr3:18185946:A:G	8.90576e-09	-2.3002e-10	-0.54854	1.70121e-07	-2.3002e-10	-0.59583
18186236	chr3:18186236:C:T	5.38558e-09	-2.3002e-10	-1.05151	1.04465e-07	-2.3002e-10	-1.08349
18186515	chr3:18186515:C:A	1.25719e-09	-1.24071	-1.26564	1.07833e-07	0.22371	-1.27547
18187236	chr3:18187236:A:AT	3.23316e-07	3.79895	-0.755554	2.05724e-08	-1.84807	-0.860316
18187845	chr3:18187845:C:T	4.24309e-09	-2.3002e-10	-1.28995	8.29354e-08	-2.3002e-10	-1.31428
18188153	chr3:18188153:C:T	1.34499e-08	-0.397367	0.261103	8.3017e-08	-1.69229	0.378991
18188639	chr3:18188639:T:C	0.000203957	10.6003	-1.10983	1.42561e-08	-1.79293	-1.28222
18188947	chr3:18188947:T:C	1.16392e-09	-1.49207	-1.09137	2.82481e-08	-1.28986	-1.10145
18189448	chr3:18189448:G:A	5.84384e-09	-2.3002e-10	-0.96985	1.21434e-07	-2.3002e-10	-0.932967
18190591	chr3:18190591:T:C	3.7618e-07	3.09979	0.0950365	4.68533e-08	-1.69295	-0.192369
18190829	chr3:18190829:A:C	4.21645e-09	-2.3002e-10	-1.29624	8.85249e-08	-2.3002e-10	-1.24906
18191404	chr3:18191404:A:G	6.25931e-09	-2.3002e-10	-0.901169	1.18149e-07	-2.3002e-10	-0.960395
18191553	chr3:18191553:A:G	5.93582e-09	-2.3002e-10	-0.954232	1.10267e-07	-2.3002e-10	-1.02944
18191727	chr3:18191727:T:C	8.37006e-09	-2.3002e-10	-0.610577	1.81402e-07	-2.3002e-10	-0.531624
18191875	chr3:18191875:A:G	4.17901e-09	-2.3002e-10	-1.30516	8.52654e-08	-2.3002e-10	-1.28657
18192224	chr3:18192224:G:A	1.45042e-07	2.52284	-0.281059	3.85964e-08	-1.53104	-0.548138
18192611	chr3:18192611:A:C	1.54754e-07	2.58372	-0.277121	3.83893e-08	-1.57143	-0.513132
18192652	chr3:18192652:A:C	1.60744e-09	-1.1726	-1.08799	4.57509e-08	-0.810468	-1.09866
18193066	chr3:18193066:T:C	1.85963e-07	2.80185	-0.311538	3.48347e-08	-1.6071	-0.574626
18193118	chr3:18193118:T:C	1.69614e-09	-1.1559	-1.05098	4.84131e-08	-0.790417	-1.06215
18193718	chr3:18193718:T:C	4.27909e-09	-2.3002e-10	-1.2815	8.66739e-08	-2.3002e-10	-1.27019
18193727	chr3:18193727:A:G	4.32411e-09	-2.3002e-10	-1.27103	8.76404e-08	-2.3002e-10	-1.2591
18194201	chr3:18194201:T:C	4.30265e-09	-2.3002e-10	-1.27601	8.72322e-08	-2.3002e-10	-1.26377
18194258	chr3:18194258:C:T	5.558e-09	-2.3002e-10	-1.02	1.03906e-07	-2.3002e-10	-1.08885
18194297	chr3:18194297:T:C	4.28903e-09	-2.3002e-10	-1.27918	8.68889e-08	-2.3002e-10	-1.26771
18194422	chr3:18194422:T:C	4.28084e-09	-2.3002e-10	-1.28109	8.40534e-08	-2.3002e-10	-1.30089
18194631	chr3:18194631:G:A	8.85371e-09	-2.3002e-10	-0.554402	1.92499e-07	-2.3002e-10	-0.472249
18195338	chr3:18195338:TTTG:T	7.08263e-10	-1.87198	-1.2082	1.94155e-08	-1.54087	-1.2254
18196128	chr3:18196128:A:G	2.38023e-09	-1.86804	-3.63989e-10	6.15707e-08	-1.61215	-3.63989e-10
18196278	chr3:18196278:C:A	9.47968e-09	-2.3002e-10	-0.486088	1.99145e-07	-2.3002e-10	-0.43831
18196298	chr3:18196298:C:T	4.16454e-07	2.93202	0.364522	8.89856e-08	-1.29521	0.0513431
18196305	chr3:18196305:A:AG	4.2874e-09	-2.3002e-10	-1.27956	8.68542e-08	-2.3002e-10	-1.26811
18197291	chr3:18197291:CT:C	0.223883	17.6313	-1.13993	1.75519e-08	-1.55564	-1.31154
18197551	chr3:18197551:C:T	4.63054e-09	-2.3002e-10	-1.20256	8.85919e-08	-2.3002e-10	-1.2483
18198326	chr3:18198326:A:G	4.78239e-07	4.13374	-0.698864	2.24506e-08	-1.80915	-0.811872
18198459	chr3:18198459:A:G	7.5542e-10	-1.86305	-1.15267	2.00363e-08	-1.5621	-1.17269
18199118	chr3:18199118:C:A	3.14536e-07	2.8369	0.178961	7.79843e-08	-1.25837	-0.117463
18199302	chr3:18199302:A:G	6.04861e-07	4.38269	-0.712928	2.29548e-08	-1.77411	-0.824697
18200371	chr3:18200371:G:A	4.21234e-09	-2.3002e-10	-1.29722	8.52185e-08	-2.3002e-10	-1.28712
18200409	chr3:18200409:A:T	8.90682e-09	-2.3002e-10	-0.54842	1.93671e-07	-2.3002e-10	-0.466178
18200693	chr3:18200693:A:G	0.00437675	13.9125	-1.35596	1.16971e-08	-1.91217	-1.36084
18201000	chr3:18201000:T:G	4.33007e-09	-2.3002e-10	-1.26965	8.77698e-08	-2.3002e-10	-1.25762
18201076	chr3:18201076:T:A	1.76421e-08	0.13505	-3.63989e-10	1.65261e-07	-0.624816	-3.63989e-10
18201222	chr3:18201222:A:G	4.29229e-09	-2.3002e-10	-1.27842	8.69592e-08	-2.3002e-10	-1.2669
18201285	chr3:18201285:A:G	6.98047e-10	-1.90245	-1.19226	2.22606e-08	-1.41913	-1.21039
18202070	chr3:18202070:C:G	4.34922e-09	-2.3002e-10	-1.26524	8.52366e-08	-2.3002e-10	-1.28691
18203096	chr3:18203096:T:C	4.08403e-09	-2.3002e-10	-1.32815	8.03926e-08	-2.3002e-10	-1.34542
18203608	chr3:18203608:A:G	3.92077e-09	-2.3002e-10	-1.36895	7.86666e-08	-2.3002e-10	-1.36712
18204124	chr3:18204124:C:T	1.07154e-09	-1.42871	-1.23743	7.77399e-08	-0.130486	-1.24849
18204227	chr3:18204227:A:G	1.52516e-09	-1.16246	-1.15068	1.53547e-07	0.466923	-1.16526
18205079	chr3:18205079:C:T	4.70401e-09	-2.3002e-10	-1.18682	9.67044e-08	-2.3002e-10	-1.16068
18205219	chr3:18205219:C:T	4.22998e-09	-2.3002e-10	-1.29304	8.31039e-08	-2.3002e-10	-1.31225
18205378	chr3:18205378:G:A	1.57981e-07	2.53551	-0.20827	6.19796e-08	-1.10917	-0.496368
18205440	chr3:18205440:G:A	4.13762e-09	-2.3002e-10	-1.31512	8.42396e-08	-2.3002e-10	-1.29868
18205792	chr3:18205792:A:T	1.35937e-09	-1.89638	-0.531837	4.11022e-08	-1.45074	-0.565536
18205990	chr3:18205990:AAAC:A	4.0103e-09	-2.3002e-10	-1.34637	7.93169e-08	-2.3002e-10	-1.35889
18206474	chr3:18206474:C:T	1.77329e-07	2.72902	-0.286249	5.29969e-08	-1.19854	-0.56357
18206730	chr3:18206730:T:C	1.2905e-08	-0.245895	0.0682686	5.55769e-08	-1.73823	0.0236587
18206806	chr3:18206806:T:C	3.91853e-06	5.20312	0.335114	6.34693e-08	-1.65507	0.0732892
18207758	chr3:18207758:T:A	4.41883e-09	-2.3002e-10	-1.24936	8.63656e-08	-2.3002e-10	-1.27375
18207878	chr3:18207878:G:T	4.20499e-09	-2.3002e-10	-1.29897	8.59055e-08	-2.3002e-10	-1.27909
18208414	chr3:18208414:C:T	1.00274e-08	-0.429919	-3.63989e-10	8.91983e-07	1.06111	-3.63989e-10
18208481	chr3:18208481:T:C	2.72166e-07	2.81736	0.0538149	4.74701e-08	-1.60577	-0.26647
18208719	chr3:18208719:G:A	4.01207e-09	-2.3002e-10	-1.34593	7.95235e-08	-2.3002e-10	-1.35629
18210460	chr3:18210460:T:A	4.20575e-09	-2.3002e-10	-1.29878	8.26823e-08	-2.3002e-10	-1.31734
18210549	chr3:18210549:T:C	1.2729e-08	-0.191358	-3.63989e-10	5.9323e-08	-1.64934	-3.63989e-10
18210657	chr3:18210657:A:G	2.46919e-09	-1.83135	-3.63989e-10	8.2267e-08	-1.32237	-3.63989e-10
18210677	chr3:18210677:A:T	6.15064e-09	-2.3002e-10	-0.918681	1.29876e-07	-2.3002e-10	-0.865759
18211140	chr3:18211140:T:C	6.40432e-07	4.00514	-0.278232	3.33859e-08	-1.82537	-0.398839
18211431	chr3:18211431:C:G	6.38824e-10	-1.88831	-1.29505	1.88723e-08	-1.48804	-1.30661
18211667	chr3:18211667:G:A	4.34133e-09	-2.3002e-10	-1.26706	8.88765e-08	-2.3002e-10	-1.24509
18212209	chr3:18212209:A:G	1.00208e-09	-1.63117	-1.10199	1.55954e-08	-1.8698	-1.11556
18212660	chr3:18212660:T:G	6.02415e-10	-1.9176	-1.32444	2.2642e-08	-1.27909	-1.33344
18212686	chr3:18212686:T:C	3.91609e-09	-2.3002e-10	-1.37014	7.88798e-08	-2.3002e-10	-1.36441
18212889	chr3:18212889:G:A	1.21574e-09	-1.24258	-1.29731	1.15011e-07	0.318307	-1.30562
18212935	chr3:18212935:A:G	2.97114e-06	5.29899	-0.0375299	4.70506e-08	-1.61233	-0.268789
18213149	chr3:18213149:A:C	5.15972e-09	-1.09436	-3.63989e-10	2.07129e-07	-0.398996	-3.63989e-10
18213154	chr3:18213154:T:C	3.91331e-09	-2.3002e-10	-1.37085	7.84676e-08	-2.3002e-10	-1.36966
18213843	chr3:18213843:G:C	4.85847e-09	-2.3002e-10	-1.15451	9.57376e-08	-2.3002e-10	-1.17073
18214127	chr3:18214127:A:G	4.27924e-09	-2.3002e-10	-1.28146	8.78182e-08	-2.3002e-10	-1.25707
18214349	chr3:18214349:T:A	3.92978e-09	-2.3002e-10	-1.36665	7.8384e-08	-2.3002e-10	-1.37072
18214618	chr3:18214618:A:G	3.92495e-09	-2.3002e-10	-1.36788	7.83904e-08	-2.3002e-10	-1.37064
18217411	chr3:18217411:C:T	4.49859e-09	-2.3002e-10	-1.23147	9.25164e-08	-2.3002e-10	-1.20495
18217805	chr3:18217805:T:C	4.2708e-09	-2.3002e-10	-1.28344	8.6499e-08	-2.3002e-10	-1.27221
18218506	chr3:18218506:A:G	1.37581e-09	-1.49564	-0.920557	3.34903e-08	-1.2877	-0.933384
18218630	chr3:18218630:G:C	4.27577e-09	-2.3002e-10	-1.28227	8.65798e-08	-2.3002e-10	-1.27127
18218820	chr3:18218820:C:T	7.22056e-10	-1.87732	-1.18357	2.03656e-08	-1.51627	-1.20222
18219078	chr3:18219078:T:C	2.42667e-07	2.58753	0.168923	5.60979e-08	-1.53854	-0.166702
18219085	chr3:18219085:G:A	4.22273e-09	-2.3002e-10	-1.29476	8.62664e-08	-2.3002e-10	-1.2749
18219103	chr3:18219103:G:A	4.90264e-09	-2.3002e-10	-1.14546	1.0016e-07	-2.3002e-10	-1.12557
18219117	chr3:18219117:A:C	6.14778e-10	-1.91442	-1.30731	2.20993e-08	-1.31867	-1.31813
18219557	chr3:18219557:C:T	1.23565e-09	-1.85888	-0.664759	3.20389e-08	-1.56909	-0.696302
18220326	chr3:18220326:G:T	6.71259e-09	-2.3002e-10	-0.831253	1.4342e-07	-2.3002e-10	-0.766566
18220577	chr3:18220577:T:C	3.93376e-09	-2.3002e-10	-1.36564	7.95637e-08	-2.3002e-10	-1.35578
18220948	chr3:18220948:A:G	5.60943e-09	-2.3002e-10	-1.01079	1.18595e-07	-2.3002e-10	-0.956623
18221780	chr3:18221780:G:T	1.62413e-09	-1.113	-1.13727	1.94177e-07	0.626563	-1.09013
18221844	chr3:18221844:A:G	1.18029e-08	-2.3002e-10	-0.266895	2.47775e-07	-2.3002e-10	-0.219819
18221944	chr3:18221944:CA:C	5.99205e-09	-2.3002e-10	-0.944805	1.14469e-07	-2.3002e-10	-0.992035
18222011	chr3:18222011:C:G	3.96707e-09	-2.3002e-10	-1.35721	7.98233e-08	-2.3002e-10	-1.35253
18222109	chr3:18222109:A:T	7.7032e-09	-2.3002e-10	-0.693601	1.66603e-07	-2.3002e-10	-0.616727
18222592	chr3:18222592:T:G	1.03117e-09	-1.3347	-1.36985	1.17938e-08	-1.89938	-1.36538
18222694	chr3:18222694:C:G	1.25483e-09	-1.2306	-1.27764	1.07878e-07	0.235288	-1.28663
18225501	chr3:18225501:A:AG	4.1414e-09	-2.3002e-10	-1.3142	8.37073e-08	-2.3002e-10	-1.30501
18225624	chr3:18225624:G:A	1.04625e-09	-1.84517	-0.844855	2.65095e-08	-1.58252	-0.872313
18225773	chr3:18225773:T:C	3.94057e-09	-2.3002e-10	-1.36391	7.93233e-08	-2.3002e-10	-1.35881
18226011	chr3:18226011:CTT:C	6.39283e-10	-1.86251	-1.32014	1.74966e-08	-1.54064	-1.32969
18226025	chr3:18226025:C:T	6.4046e-10	-1.91006	-1.27075	2.39808e-08	-1.31237	-1.24272
18226028	chr3:18226028:G:C	4.90351e-09	-2.3002e-10	-1.14529	9.49453e-08	-2.3002e-10	-1.17904
18226347	chr3:18226347:C:G	5.48685e-09	-2.3002e-10	-1.03288	1.0485e-07	-2.3002e-10	-1.07981
18226789	chr3:18226789:G:A	4.49594e-09	-2.3002e-10	-1.23206	9.3373e-08	-2.3002e-10	-1.19574
18227051	chr3:18227051:G:A	1.22075e-09	-1.22989	-1.30588	1.1357e-07	0.313696	-1.31362
18227715	chr3:18227715:T:C	2.75358e-07	2.88283	-3.63989e-10	8.59977e-08	-1.27802	-3.63989e-10
18227850	chr3:18227850:G:A	4.85153e-09	-2.3002e-10	-1.15594	9.97843e-08	-2.3002e-10	-1.12933
18228283	chr3:18228283:C:T	2.2678e-09	-1.91643	-3.63989e-10	5.18028e-08	-1.7849	-3.63989e-10
18228553	chr3:18228553:C:T	4.02617e-09	-2.3002e-10	-1.34242	8.11463e-08	-2.3002e-10	-1.33609
18228744	chr3:18228744:T:C	3.60235e-06	5.74856	-0.29446	3.98085e-08	-1.52808	-0.520176
18228948	chr3:18228948:G:C	5.3305e-09	-1.9132	0.851411	1.44927e-07	-1.55928	0.803164
18229054	chr3:18229054:C:T	1.18449e-07	3.01247	-0.973221	2.78867e-08	-1.27216	-1.13203
18229220	chr3:18229220:C:T	8.63227e-09	-2.3002e-10	-0.57973	1.81168e-07	-2.3002e-10	-0.532918
18229674	chr3:18229674:G:A	4.05142e-09	-2.3002e-10	-1.33617	8.17084e-08	-2.3002e-10	-1.32918
18229985	chr3:18229985:A:G	7.80178e-09	-2.3002e-10	-0.680886	1.69067e-07	-2.3002e-10	-0.602047
18230374	chr3:18230374:T:G	4.43739e-09	-2.3002e-10	-1.24517	9.12521e-08	-2.3002e-10	-1.21871
18230418	chr3:18230418:T:C	1.18613e-09	-1.54773	-1.01681	2.78053e-08	-1.37922	-1.0279
18231127	chr3:18231127:T:C	1.91468e-08	-2.3002e-10	0.216898	3.59794e-07	-2.3002e-10	0.153191
18231563	chr3:18231563:T:C	8.07087e-08	3.01523	-1.35963	1.84094e-08	-1.55605	-1.26343
18231564	chr3:18231564:G:A	1.06982e-09	-1.87576	-0.791987	3.02609e-08	-1.5009	-0.821582
18231644	chr3:18231644:C:T	7.47732e-09	-2.3002e-10	-0.723363	1.44311e-07	-2.3002e-10	-0.760368
18231812	chr3:18231812:G:C	4.40139e-06	6.98265	-1.32821	1.96023e-08	-1.39369	-1.363
18232020	chr3:18232020:A:G	4.56226e-09	-2.3002e-10	-1.21742	9.39671e-08	-2.3002e-10	-1.1894
18232621	chr3:18232621:A:G	1.98555e-06	5.26934	-0.410924	3.48976e-08	-1.60915	-0.570773
18232726	chr3:18232726:C:G	1.27289e-06	5.33962	-0.925811	2.14319e-08	-1.61259	-1.05487
18232744	chr3:18232744:C:T	1.26918e-08	-0.194279	-3.63989e-10	1.24085e-06	1.39121	-3.63989e-10
18233006	chr3:18233006:G:A	8.05092e-09	-2.3002e-10	-0.649451	1.69312e-07	-2.3002e-10	-0.6006
18233040	chr3:18233040:A:G	1.28612e-07	3.05182	-0.930257	2.86168e-08	-1.27812	-1.10023
18233045	chr3:18233045:A:T	1.12199e-07	2.95057	-0.965531	2.88509e-08	-1.24211	-1.12809
18233272	chr3:18233272:C:T	5.40738e-09	-2.3002e-10	-1.04747	1.03988e-07	-2.3002e-10	-1.08807
18233451	chr3:18233451:A:G	5.13136e-09	-2.3002e-10	-1.09987	9.90262e-08	-2.3002e-10	-1.13696
18233928	chr3:18233928:T:C	1.03556e-09	-1.62429	-1.076	2.52079e-08	-1.41824	-1.08694
18233984	chr3:18233984:G:A	4.36436e-09	-2.3002e-10	-1.26177	8.96329e-08	-2.3002e-10	-1.23662
18235633	chr3:18235633:T:A	9.90522e-09	-2.3002e-10	-0.442176	2.16969e-07	-2.3002e-10	-0.352584
18235767	chr3:18235767:G:A	4.39647e-09	-2.3002e-10	-1.25444	9.1071e-08	-2.3002e-10	-1.2207
18236417	chr3:18236417:A:G	1.22596e-09	-1.24041	-1.2911	1.2517e-07	0.397464	-1.30013
18236451	chr3:18236451:G:T	4.0561e-09	-2.3002e-10	-1.33502	8.18116e-08	-2.3002e-10	-1.32792
18236456	chr3:18236456:G:A	7.53731e-08	2.89498	-1.30776	2.45442e-08	-1.1687	-1.36316
18236572	chr3:18236572:T:A	4.6896e-09	-2.3002e-10	-1.18989	9.11516e-08	-2.3002e-10	-1.21982
18236647	chr3:18236647:G:A	9.56049e-10	-1.83244	-0.947748	2.34002e-08	-1.60662	-0.972976
18236698	chr3:18236698:C:A	7.01619e-09	-1.91727	1.13025	1.99292e-07	-1.51669	1.07912
18236714	chr3:18236714:C:A	4.5787e-09	-2.3002e-10	-1.21382	9.41998e-08	-2.3002e-10	-1.18692
18237479	chr3:18237479:C:T	4.81853e-09	-2.3002e-10	-1.16277	9.96114e-08	-2.3002e-10	-1.13106
18238784	chr3:18238784:G:T	1.17111e-09	-1.29273	-1.28455	1.14177e-07	0.299339	-1.29393
18239018	chr3:18239018:A:C	3.95715e-09	-2.3002e-10	-1.35971	7.87265e-08	-2.3002e-10	-1.36636
18239579	chr3:18239579:A:G	1.05586e-09	-1.36134	-1.31954	9.71361e-08	0.170497	-1.32672
18239954	chr3:18239954:T:C	1.03848e-09	-1.37142	-1.32606	9.45282e-08	0.149333	-1.33278
18240202	chr3:18240202:C:T	6.49778e-09	-2.3002e-10	-0.863778	1.2366e-07	-2.3002e-10	-0.914801
18240967	chr3:18240967:C:G	9.76144e-10	-1.44131	-1.31807	8.29868e-08	0.0117032	-1.32536
18241082	chr3:18241082:G:A	0.117827	17.1042	-1.25474	1.24745e-08	-1.84867	-1.35998
18241329	chr3:18241329:A:G	8.80224e-10	-1.58382	-1.279	5.95044e-08	-0.357726	-1.28856
18242086	chr3:18242086:A:G	4.0653e-09	-2.3002e-10	-1.33275	8.26459e-08	-2.3002e-10	-1.31778
18243239	chr3:18243239:T:C	1.24636e-09	-1.38047	-1.13454	3.45375e-08	-1.04572	-1.14458
18243339	chr3:18243339:G:A	4.10427e-09	-2.3002e-10	-1.32321	8.29415e-08	-2.3002e-10	-1.31421
18243447	chr3:18243447:C:CTT	1.17788e-09	-1.46205	-1.10947	3.19321e-08	-1.14873	-1.12
18243489	chr3:18243489:G:A	1.19722e-09	-1.44709	-1.10815	3.26561e-08	-1.12556	-1.12075
18244243	chr3:18244243:C:T	3.1298e-08	0.708316	-3.63989e-10	2.237e-07	-0.322033	-3.63989e-10
18244316	chr3:18244316:G:C	4.03509e-09	-2.3002e-10	-1.34021	8.04125e-08	-2.3002e-10	-1.34517
18244611	chr3:18244611:T:C	3.7122e-09	-1.42361	-3.63989e-10	5.39563e-08	-1.74417	-3.63989e-10
18245270	chr3:18245270:G:A	4.27609e-09	-2.3002e-10	-1.2822	8.66229e-08	-2.3002e-10	-1.27078
18245273	chr3:18245273:G:A	7.55346e-09	-2.3002e-10	-0.713233	1.57961e-07	-2.3002e-10	-0.669989
18245720	chr3:18245720:A:G	2.28037e-09	-1.9109	-3.63989e-10	6.06296e-08	-1.62756	-3.63989e-10
18245760	chr3:18245760:TAG:T	4.00374e-09	-2.3002e-10	-1.34801	7.98446e-08	-2.3002e-10	-1.35226
18246192	chr3:18246192:ATGC:A	4.01818e-08	0.958177	-3.63989e-10	4.54231e-08	-1.91632	-3.63989e-10
18246246	chr3:18246246:A:C	6.20866e-10	-1.90281	-1.30906	2.09114e-08	-1.36487	-1.32717
18246343	chr3:18246343:C:T	6.15105e-10	-1.87027	-1.35093	1.76939e-08	-1.49863	-1.36049
18246354	chr3:18246354:A:C	7.28091e-09	-2.3002e-10	-0.749982	1.52074e-07	-2.3002e-10	-0.707974
18246488	chr3:18246488:G:A	4.14075e-09	-2.3002e-10	-1.31436	8.37406e-08	-2.3002e-10	-1.30462
18246851	chr3:18246851:C:A	8.62136e-10	-1.51549	-1.36809	2.34873e-08	-1.21066	-1.36522
18247414	chr3:18247414:T:C	3.92878e-09	-2.3002e-10	-1.36691	7.84104e-08	-2.3002e-10	-1.37038
18247524	chr3:18247524:A:T	4.15686e-09	-2.3002e-10	-1.31048	8.69933e-08	-2.3002e-10	-1.26651
18247603	chr3:18247603:A:G	1.6746e-08	0.0829232	-3.63989e-10	1.58378e-07	-0.667355	-3.63989e-10
18247715	chr3:18247715:G:C	4.19912e-09	-2.3002e-10	-1.30036	8.57089e-08	-2.3002e-10	-1.28138
18247912	chr3:18247912:G:C	6.42785e-10	-1.88417	-1.29302	1.94866e-08	-1.44914	-1.31348
18248031	chr3:18248031:A:G	6.14926e-10	-1.89706	-1.32443	2.00257e-08	-1.3954	-1.33992
18248050	chr3:18248050:A:T	1.71118e-08	-2.3002e-10	0.104532	3.22371e-07	-2.3002e-10	0.0433622
18248258	chr3:18248258:T:C	1.3013e-09	-1.40929	-1.06258	3.58917e-08	-1.07782	-1.07402
18248290	chr3:18248290:A:G	3.91639e-09	-2.3002e-10	-1.37007	7.83617e-08	-2.3002e-10	-1.371
18248419	chr3:18248419:G:C	5.44062e-09	-2.3002e-10	-1.04134	1.12545e-07	-2.3002e-10	-1.00898
18248480	chr3:18248480:T:C	4.18248e-09	-2.3002e-10	-1.30433	8.46013e-08	-2.3002e-10	-1.29439
18248669	chr3:18248669:G:C	1.24339e-09	-1.83941	-0.677989	3.09263e-08	-1.59043	-0.710306
18248696	chr3:18248696:C:A	1.46515e-09	-1.35073	-1.00255	4.0981e-08	-1.00409	-1.01514
18249041	chr3:18249041:T:C	1.4971e-08	1.2894	-1.31853	1.43422e-08	-1.70488	-1.36426
18249182	chr3:18249182:T:C	4.1804e-09	-2.3002e-10	-1.30483	8.46035e-08	-2.3002e-10	-1.29437
18249695	chr3:18249695:A:G	3.9136e-09	-2.3002e-10	-1.37078	7.83955e-08	-2.3002e-10	-1.37057
18249809	chr3:18249809:A:T	3.9746e-09	-2.3002e-10	-1.35531	8.14909e-08	-2.3002e-10	-1.33185
18250301	chr3:18250301:A:G	9.76958e-10	-1.67262	-1.08593	2.33861e-08	-1.48355	-1.09665
18251348	chr3:18251348:C:T	8.13792e-10	-1.79813	-1.14316	4.64161e-08	-0.704697	-1.19
18251703	chr3:18251703:C:T	4.43533e-09	-2.3002e-10	-1.24564	9.14365e-08	-2.3002e-10	-1.2167
18251796	chr3:18251796:T:C	5.97429e-10	-1.88998	-1.36038	1.88867e-08	-1.44235	-1.35154
18252442	chr3:18252442:A:C	1.0152e-09	-1.65645	-1.06371	2.45414e-08	-1.45697	-1.07501
18252530	chr3:18252530:T:C	9.29673e-10	-1.4397	-1.36846	2.60074e-08	-1.10349	-1.37047
18252686	chr3:18252686:CCTCT:C	5.08578e-09	-2.3002e-10	-1.10879	9.77463e-08	-2.3002e-10	-1.14996
18253405	chr3:18253405:T:C	1.16826e-09	-1.49497	-1.08476	3.14099e-08	-1.18931	-1.09591
18253572	chr3:18253572:T:C	1.10864e-09	-1.6713	-0.960802	2.66002e-08	-1.47761	-0.973809
18253725	chr3:18253725:G:A	1.1901e-08	1.02195	-1.28057	1.56232e-08	-1.63628	-1.3473
18253929	chr3:18253929:G:A	4.81059e-09	-2.3002e-10	-1.16442	9.32007e-08	-2.3002e-10	-1.19759
18254413	chr3:18254413:A:G	2.34419e-07	2.88172	-0.159846	4.14767e-08	-1.69816	-0.309047
18254701	chr3:18254701:C:T	1.23149e-08	-2.3002e-10	-0.224431	2.7268e-07	-2.3002e-10	-0.124041
18255071	chr3:18255071:G:C	4.18096e-09	-2.3002e-10	-1.3047	8.46103e-08	-2.3002e-10	-1.29428
18255099	chr3:18255099:G:T	4.18096e-09	-2.3002e-10	-1.3047	8.46103e-08	-2.3002e-10	-1.29428
18255254	chr3:18255254:A:T	4.51333e-09	-2.3002e-10	-1.2282	8.90979e-08	-2.3002e-10	-1.2426
18255392	chr3:18255392:A:G	1.38254e-09	-1.36402	-1.0473	3.82201e-08	-1.02985	-1.05913
18255545	chr3:18255545:A:C	4.15085e-09	-2.3002e-10	-1.31193	8.16612e-08	-2.3002e-10	-1.32976
18255715	chr3:18255715:G:A	4.58241e-09	-2.3002e-10	-1.21301	9.38593e-08	-2.3002e-10	-1.19054
18255774	chr3:18255774:A:G	2.6063e-09	-1.77731	-3.63989e-10	4.54479e-08	-1.91577	-3.63989e-10
18255797	chr3:18255797:C:T	8.39115e-10	-1.53996	-1.37068	2.25886e-08	-1.24384	-1.37105
18255925	chr3:18255925:T:C	4.19668e-09	-2.3002e-10	-1.30094	8.49548e-08	-2.3002e-10	-1.29022
18256030	chr3:18256030:A:G	1.3466e-09	-1.42761	-1.01005	3.68658e-08	-1.10244	-1.02261
18256387	chr3:18256387:AC:A	1.34292e-09	-1.82298	-0.617404	3.21877e-08	-1.60879	-0.651965
18256389	chr3:18256389:AAAG:A	1.27916e-09	-1.77418	-0.714858	2.70469e-08	-1.68747	-0.747296
18257397	chr3:18257397:C:T	1.27764e-09	-1.4761	-1.01412	3.446e-08	-1.16589	-1.02665
18257505	chr3:18257505:T:C	6.84821e-10	-1.88174	-1.2321	2.01092e-08	-1.48289	-1.24827
18257617	chr3:18257617:A:G	8.5781e-09	-2.3002e-10	-0.586025	1.86555e-07	-2.3002e-10	-0.503615
18257832	chr3:18257832:T:A	7.38659e-10	-1.68754	-1.35062	5.42857e-08	-0.399724	-1.33836
18258233	chr3:18258233:T:C	7.44213e-10	-1.70726	-1.32341	5.51674e-08	-0.378128	-1.34384
18258240	chr3:18258240:A:G	9.51789e-09	-2.3002e-10	-0.482064	2.08056e-07	-2.3002e-10	-0.394533
18258677	chr3:18258677:G:A	1.11937e-09	-1.8975	-0.724972	3.24337e-08	-1.49888	-0.754259
18258742	chr3:18258742:G:T	5.91446e-10	-1.9062	-1.35423	2.02429e-08	-1.36496	-1.35958
18258792	chr3:18258792:C:G	5.24093e-09	-2.3002e-10	-1.07874	1.00943e-07	-2.3002e-10	-1.11779
18259128	chr3:18259128:G:A	1.13183e-08	0.927152	-1.23597	1.65603e-08	-1.60353	-1.3218
18259151	chr3:18259151:AAAATT:A	9.98126e-09	-2.3002e-10	-0.434528	2.18661e-07	-2.3002e-10	-0.344819
18259539	chr3:18259539:A:G	2.62588e-07	2.83535	-3.63989e-10	1.13153e-06	1.29898	-3.63989e-10
18260161	chr3:18260161:G:A	1.14795e-09	-1.87096	-0.726305	3.1748e-08	-1.51814	-0.756371
18260500	chr3:18260500:T:A	5.06563e-09	-2.3002e-10	-1.11276	9.76503e-08	-2.3002e-10	-1.15095
18260561	chr3:18260561:C:T	4.33434e-09	-2.3002e-10	-1.26867	8.96025e-08	-2.3002e-10	-1.23696
18261041	chr3:18261041:T:C	8.24779e-10	-1.62803	-1.29985	6.67895e-08	-0.20191	-1.32888
18261851	chr3:18261851:A:G	3.9168e-09	-2.3002e-10	-1.36996	7.83599e-08	-2.3002e-10	-1.37103
18261869	chr3:18261869:T:G	8.44064e-10	-1.66797	-1.23679	6.37909e-08	-0.297933	-1.2788
18262005	chr3:18262005:T:C	8.86644e-09	-2.3002e-10	-0.552965	1.93181e-07	-2.3002e-10	-0.468713
18262013	chr3:18262013:G:A	1.05611e-09	-1.54569	-1.13496	8.34533e-08	-0.118783	-1.18927
18262556	chr3:18262556:G:A	9.10278e-09	-2.3002e-10	-0.526658	1.98569e-07	-2.3002e-10	-0.441202
18262957	chr3:18262957:G:A	4.10191e-09	-2.3002e-10	-1.32378	8.44349e-08	-2.3002e-10	-1.29636
18263206	chr3:18263206:T:G	9.4846e-09	0.7633	-1.24887	1.76731e-08	-1.53096	-1.32934
18263415	chr3:18263415:T:C	4.0717e-09	-2.3002e-10	-1.33118	8.27296e-08	-2.3002e-10	-1.31676
18263974	chr3:18263974:G:A	7.57464e-10	-1.89386	-1.11916	2.29598e-08	-1.42794	-1.17066
18264022	chr3:18264022:A:G	2.24746e-08	0.377147	-3.63989e-10	1.73739e-07	-0.574788	-3.63989e-10
18264206	chr3:18264206:C:A	6.04027e-10	-1.87831	-1.36106	1.42494e-08	-1.75401	-1.32162
18264227	chr3:18264227:G:T	1.24548e-09	-1.68626	-0.829452	2.96641e-08	-1.49774	-0.844667
18264450	chr3:18264450:G:A	2.61255e-09	-1.77491	-3.63989e-10	5.23844e-08	-1.77373	-3.63989e-10
18264504	chr3:18264504:G:A	1.33798e-08	0.571189	-0.712679	2.76511e-08	-1.50993	-0.902747
18264955	chr3:18264955:A:G	2.44073e-09	-1.84294	-3.63989e-10	4.73575e-08	-1.87462	-3.63989e-10
18265177	chr3:18265177:A:G	4.25971e-09	-2.3002e-10	-1.28604	8.62628e-08	-2.3002e-10	-1.27494
18265400	chr3:18265400:G:A	1.28173e-09	-1.47339	-1.01364	3.48676e-08	-1.15435	-1.02643
18265752	chr3:18265752:G:A	5.54109e-09	-2.3002e-10	-1.02305	1.15263e-07	-2.3002e-10	-0.985125
18265860	chr3:18265860:A:G	1.21114e-09	-1.90404	-0.639635	3.84968e-08	-1.40976	-0.672002
18265952	chr3:18265952:A:G	4.34454e-09	-2.3002e-10	-1.26632	8.8152e-08	-2.3002e-10	-1.25328
18266220	chr3:18266220:T:A	1.09938e-09	-1.73273	-0.907761	2.58219e-08	-1.55935	-0.921773
18266334	chr3:18266334:C:G	1.1456e-09	-1.73679	-0.862523	2.68321e-08	-1.56554	-0.877202
18266603	chr3:18266603:T:C	1.11646e-09	-1.61285	-1.01223	3.34472e-08	-1.19083	-1.03154
18266625	chr3:18266625:CT:C	2.37787e-07	2.79785	-0.061714	4.43781e-08	-1.72209	-0.217509
18266819	chr3:18266819:G:A	1.4554e-09	-1.79799	-0.561968	7.74474e-08	-0.720077	-0.662664
18266944	chr3:18266944:A:G	2.16761e-07	2.76066	-0.117106	4.17754e-08	-1.7306	-0.269432
18266978	chr3:18266978:C:T	2.29925e-09	-1.90265	-3.63989e-10	5.15285e-08	-1.79021	-3.63989e-10
18266986	chr3:18266986:T:C	8.61342e-10	-1.73971	-1.14479	5.41999e-08	-0.542364	-1.1973
18267065	chr3:18267065:GA:G	4.46563e-09	-2.3002e-10	-1.23883	9.27023e-08	-2.3002e-10	-1.20295
18267348	chr3:18267348:A:G	4.20591e-09	-2.3002e-10	-1.29875	8.51545e-08	-2.3002e-10	-1.28787
18267837	chr3:18267837:A:T	2.96226e-09	-1.64929	-3.63989e-10	1.17196e-07	-0.968494	-3.63989e-10
18267915	chr3:18267915:CT:C	2.42104e-07	2.76163	-0.00750089	4.63914e-08	-1.72861	-0.166617
18268584	chr3:18268584:C:T	2.26243e-09	-1.9188	-3.63989e-10	1.43518e-07	-0.765882	-3.63989e-10
18269013	chr3:18269013:C:T	1.08094e-08	0.841162	-1.19599	1.75106e-08	-1.57282	-1.29672
18269385	chr3:18269385:T:G	9.61381e-10	-1.72975	-1.04487	6.10573e-08	-0.51168	-1.10885
18269846	chr3:18269846:A:G	4.08771e-09	-2.3002e-10	-1.32725	8.25683e-08	-2.3002e-10	-1.31871
18269884	chr3:18269884:T:A	1.27025e-09	-1.54269	-0.953335	3.37673e-08	-1.24595	-0.966896
18269920	chr3:18269920:G:A	0.0635395	16.3129	-1.08097	1.47721e-08	-1.75689	-1.28271
18270083	chr3:18270083:G:A	2.4641e-07	2.78489	-0.013135	4.63323e-08	-1.7245	-0.171998
18270481	chr3:18270481:T:G	4.83775e-09	-2.3002e-10	-1.15879	9.3631e-08	-2.3002e-10	-1.19298
18270850	chr3:18270850:G:A	1.52274e-09	-1.70705	-0.60767	9.5468e-08	-0.484998	-0.688551
18270959	chr3:18270959:T:TA	3.94481e-09	-2.3002e-10	-1.36284	7.93022e-08	-2.3002e-10	-1.35907
18271163	chr3:18271163:C:T	4.97576e-09	-2.3002e-10	-1.13066	9.62987e-08	-2.3002e-10	-1.16489
18271300	chr3:18271300:A:C	1.64485e-08	-2.3002e-10	0.0649963	3.47783e-07	-2.3002e-10	0.119239
18271710	chr3:18271710:C:T	4.2076e-09	-2.3002e-10	-1.29835	8.51915e-08	-2.3002e-10	-1.28744
18272075	chr3:18272075:T:A	3.91256e-09	-2.3002e-10	-1.37105	7.84799e-08	-2.3002e-10	-1.3695
18272132	chr3:18272132:A:G	1.0871e-08	0.89724	-1.24638	1.68081e-08	-1.58186	-1.32862
18272778	chr3:18272778:T:C	9.50053e-10	-1.49627	-1.29021	1.29244e-08	-1.89548	-1.27775
18273171	chr3:18273171:G:C	4.24425e-09	-2.3002e-10	-1.28967	8.59859e-08	-2.3002e-10	-1.27816
18273374	chr3:18273374:G:T	1.52447e-09	-1.86241	-0.451178	3.85466e-08	-1.55191	-0.528562
18273914	chr3:18273914:CAGAA:C	5.97117e-09	-2.3002e-10	-0.948295	1.27543e-07	-2.3002e-10	-0.88389
18274209	chr3:18274209:T:A	4.21569e-09	-2.3002e-10	-1.29642	8.53672e-08	-2.3002e-10	-1.28538
18274625	chr3:18274625:T:A	1.137e-09	-1.61253	-0.994315	2.93603e-08	-1.34544	-1.00726
18274720	chr3:18274720:A:C	4.11789e-09	-2.3002e-10	-1.3199	8.19448e-08	-2.3002e-10	-1.32629
18274897	chr3:18274897:T:C	8.23242e-10	-1.71818	-1.21156	5.43811e-08	-0.478476	-1.25785
18275093	chr3:18275093:C:T	4.26158e-09	-2.3002e-10	-1.2856	8.75602e-08	-2.3002e-10	-1.26001
18275250	chr3:18275250:C:T	5.00862e-09	-2.3002e-10	-1.12408	9.68969e-08	-2.3002e-10	-1.15869
18275468	chr3:18275468:G:C	3.97729e-09	-2.3002e-10	-1.35464	8.01607e-08	-2.3002e-10	-1.34831
18275800	chr3:18275800:T:A	6.28355e-10	-1.90584	-1.29404	2.09538e-08	-1.37574	-1.31428
18275957	chr3:18275957:A:G	4.05285e-09	-2.3002e-10	-1.33582	8.22933e-08	-2.3002e-10	-1.32205
18275986	chr3:18275986:A:C	9.25212e-09	-2.3002e-10	-0.510385	2.02071e-07	-2.3002e-10	-0.423724
18276499	chr3:18276499:G:C	1.77968e-09	-1.83985	-0.318951	8.41622e-08	-0.894179	-0.405416
18276637	chr3:18276637:A:G	0.588866	18.7133	-1.25479	1.63398e-08	-1.57288	-1.36586
18276835	chr3:18276835:C:T	1.14156e-09	-1.56827	-1.03457	2.98732e-08	-1.28867	-1.04671
18277024	chr3:18277024:G:A	4.98284e-09	-2.3002e-10	-1.12924	9.64032e-08	-2.3002e-10	-1.1638
18277371	chr3:18277371:T:G	1.06286e-09	-1.60258	-1.0717	2.76092e-08	-1.33106	-1.08313
18277375	chr3:18277375:G:A	1.19234e-09	-1.88005	-0.679274	3.34935e-08	-1.51022	-0.710773
18277863	chr3:18277863:C:T	1.32208e-07	2.14914	-3.63989e-10	6.77176e-08	-1.51699	-3.63989e-10
18278293	chr3:18278293:T:C	7.21784e-10	-1.79002	-1.27125	4.11717e-08	-0.713428	-1.30116
18278621	chr3:18278621:A:G	8.8742e-09	-2.3002e-10	-0.552089	1.93469e-07	-2.3002e-10	-0.467224
18278646	chr3:18278646:G:A	2.03765e-08	-0.074407	0.35355	6.98386e-08	-1.78937	0.303213
18278790	chr3:18278790:C:A	6.4007e-08	1.42376	-3.63989e-10	3.95379e-07	0.247504	-3.63989e-10
18279430	chr3:18279430:G:A	1.14619e-09	-1.56375	-1.03505	3.00166e-08	-1.27807	-1.05252
18279633	chr3:18279633:A:G	1.20606e-09	-1.55809	-0.989783	3.15934e-08	-1.27089	-1.0085
18280146	chr3:18280146:A:G	1.0732e-08	-2.3002e-10	-0.362006	1.71077e-07	-2.3002e-10	-0.590228
18280374	chr3:18280374:G:C	3.67045e-07	2.72867	0.441578	8.02413e-08	-1.71876	0.371461
18280681	chr3:18280681:T:C	4.6311e-09	-1.20244	-3.63989e-10	3.83571e-07	0.217185	-3.63989e-10
18280976	chr3:18280976:C:G	8.52584e-09	-2.3002e-10	-0.592136	1.86102e-07	-2.3002e-10	-0.506047
18281974	chr3:18281974:G:A	4.21588e-09	-2.3002e-10	-1.29638	8.33291e-08	-2.3002e-10	-1.30954
18282446	chr3:18282446:C:T	4.15636e-09	-2.3002e-10	-1.3106	8.70127e-08	-2.3002e-10	-1.26629
18282853	chr3:18282853:C:T	4.88604e-09	-2.3002e-10	-1.14885	9.57752e-08	-2.3002e-10	-1.17034
18282929	chr3:18282929:C:A	4.27518e-09	-2.3002e-10	-1.28241	8.43767e-08	-2.3002e-10	-1.29705
18283061	chr3:18283061:G:A	1.39779e-05	8.15446	-1.34446	2.67877e-08	-1.1453	-1.2991
18283071	chr3:18283071:A:G	1.64816e-08	-2.3002e-10	0.0670098	3.09559e-07	-2.3002e-10	0.00280792
18283089	chr3:18283089:T:C	1.36001e-08	-2.3002e-10	-0.12516	2.89343e-07	-2.3002e-10	-0.064729
18283195	chr3:18283195:G:A	2.98013e-07	2.46416	0.497742	8.08393e-08	-1.7677	0.427828
18283288	chr3:18283288:A:G	4.69267e-09	-2.3002e-10	-1.18924	9.78163e-08	-2.3002e-10	-1.14925
18284039	chr3:18284039:A:G	1.43767e-08	-2.3002e-10	-0.0696268	3.04693e-07	-2.3002e-10	-0.0130357
18284075	chr3:18284075:A:G	1.53495e-08	-2.3002e-10	-0.00415641	3.25078e-07	-2.3002e-10	0.0517261
18284173	chr3:18284173:A:G	4.39742e-09	-1.25422	-3.63989e-10	1.40067e-07	-0.790223	-3.63989e-10
18284243	chr3:18284243:C:T	1.34791e-07	2.16849	-3.63989e-10	6.75041e-08	-1.52015	-3.63989e-10
18284505	chr3:18284505:C:T	1.31166e-09	-1.58556	-0.878382	3.40677e-08	-1.31077	-0.893216
18284521	chr3:18284521:T:C	6.27043e-09	-0.899392	-3.63989e-10	7.55931e-08	-1.40698	-3.63989e-10
18285058	chr3:18285058:C:T	4.36329e-09	-2.3002e-10	-1.26201	8.9921e-08	-2.3002e-10	-1.23341
18285297	chr3:18285297:C:T	8.59013e-10	-1.9047	-0.98251	2.7774e-08	-1.40141	-1.00683
18285666	chr3:18285666:G:C	8.13418e-09	-2.3002e-10	-0.639163	1.7739e-07	-2.3002e-10	-0.553989
18285854	chr3:18285854:T:G	1.58838e-08	1.26754	-1.23748	1.48613e-08	-1.91676	-1.11682
18286037	chr3:18286037:A:T	7.90327e-09	-2.3002e-10	-0.667961	1.71434e-07	-2.3002e-10	-0.588142
18286180	chr3:18286180:A:G	2.11484e-09	-1.2323	-0.753956	2.35592e-08	-1.87326	-0.699568
18286356	chr3:18286356:C:T	3.91277e-09	-2.3002e-10	-1.37099	7.83886e-08	-2.3002e-10	-1.37066
18286844	chr3:18286844:C:G	1.09623e-08	-2.3002e-10	-0.340775	2.12049e-07	-2.3002e-10	-0.375521
18286922	chr3:18286922:T:G	4.06944e-08	1.32391	-0.353057	2.74345e-08	-1.91862	-0.501917
18288006	chr3:18288006:A:C	1.61905e-08	-2.3002e-10	0.0491861	3.4572e-07	-2.3002e-10	0.113287
18288631	chr3:18288631:A:G	3.93342e-09	-2.3002e-10	-1.36573	8.00836e-08	-2.3002e-10	-1.34927
18289559	chr3:18289559:C:G	3.70028e-09	-1.90829	0.481462	9.95287e-08	-1.85859	0.726693
18290096	chr3:18290096:C:T	4.33617e-09	-2.3002e-10	-1.26825	8.58206e-08	-2.3002e-10	-1.28008
18290170	chr3:18290170:T:C	1.23023e-07	1.35136	0.725778	7.82866e-08	-1.91746	0.545498
18290309	chr3:18290309:C:A	1.11562e-08	-2.3002e-10	-0.323244	2.45785e-07	-2.3002e-10	-0.227883
18290427	chr3:18290427:G:C	5.12524e-07	1.08821	2.4159	4.09885e-07	-1.91769	2.20123
18290559	chr3:18290559:G:GACTA	5.08745e-09	-2.3002e-10	-1.10846	9.99416e-08	-2.3002e-10	-1.12775
18291238	chr3:18291238:T:C	2.55653e-09	-0.439888	-1.3567	1.43922e-08	-1.69618	-1.36948
18292233	chr3:18292233:A:G	1.75844e-08	-2.3002e-10	0.131775	3.06109e-07	-2.3002e-10	-0.00840015
18292405	chr3:18292405:C:T	5.21385e-09	-2.3002e-10	-1.08392	9.9679e-08	-2.3002e-10	-1.13039
18292837	chr3:18292837:G:A	4.1087e-09	-2.3002e-10	-1.32213	8.43195e-08	-2.3002e-10	-1.29773
18293891	chr3:18293891:T:C	4.64505e-09	0.0340143	-1.23345	1.9869e-08	-1.41461	-1.32857
18294171	chr3:18294171:A:G	5.65542e-09	-2.3002e-10	-1.00262	1.08571e-07	-2.3002e-10	-1.04494
18294249	chr3:18294249:C:T	3.07391e-08	-2.3002e-10	0.690297	5.36531e-07	-2.3002e-10	0.552785
18294280	chr3:18294280:A:G	7.86661e-10	-1.85302	-1.12217	2.05691e-08	-1.55157	-1.15698
18294289	chr3:18294289:G:A	4.54946e-09	-2.3002e-10	-1.22023	9.26352e-08	-2.3002e-10	-1.20367
18294809	chr3:18294809:C:T	6.15653e-09	-2.3002e-10	-0.917725	1.33081e-07	-2.3002e-10	-0.841385
18295063	chr3:18295063:C:T	5.66009e-09	-2.3002e-10	-1.0018	1.20932e-07	-2.3002e-10	-0.937115
18295497	chr3:18295497:A:G	6.90289e-09	-2.3002e-10	-0.803297	1.31727e-07	-2.3002e-10	-0.851611
18295538	chr3:18295538:C:T	8.8167e-08	-2.3002e-10	1.74399	1.48103e-06	-2.3002e-10	1.56815
18296168	chr3:18296168:C:T	7.37604e-09	0.200861	-0.937862	2.27825e-08	-1.51787	-1.08848
18296292	chr3:18296292:T:A	4.02603e-09	-2.3002e-10	-1.34246	8.11904e-08	-2.3002e-10	-1.33554
18296606	chr3:18296606:G:A	3.9157e-09	-2.3002e-10	-1.37024	7.86124e-08	-2.3002e-10	-1.36781
18296669	chr3:18296669:A:G	5.26067e-09	-2.3002e-10	-1.07498	1.0884e-07	-2.3002e-10	-1.04246
18297079	chr3:18297079:C:T	6.28358e-09	0.170497	-1.0678	2.06752e-08	-1.51445	-1.18896
18297431	chr3:18297431:G:A	1.05539e-09	-1.90713	-0.774204	3.57237e-08	-1.33441	-0.82212
18297671	chr3:18297671:T:C	8.19361e-09	-2.3002e-10	-0.631883	1.67318e-07	-2.3002e-10	-0.612447
18298047	chr3:18298047:C:T	4.18921e-09	-0.0813982	-1.22133	2.14768e-08	-1.34546	-1.31991
18298115	chr3:18298115:T:C	4.36883e-09	-2.3002e-10	-1.26074	8.96406e-08	-2.3002e-10	-1.23653
18298285	chr3:18298285:A:T	1.41712e-08	-2.3002e-10	-0.0840243	2.48779e-07	-2.3002e-10	-0.215775
18298393	chr3:18298393:A:G	4.627e-09	-2.3002e-10	-1.20333	9.68351e-08	-2.3002e-10	-1.15933
18298497	chr3:18298497:A:G	6.66738e-10	-1.77395	-1.36664	1.18777e-08	-1.89799	-1.35969
18298515	chr3:18298515:G:A	3.33346e-08	-2.3002e-10	0.771359	5.83846e-07	-2.3002e-10	0.637297
18298717	chr3:18298717:C:T	2.45164e-09	-1.83848	-3.63989e-10	1.1866e-07	-0.956081	-3.63989e-10
18298723	chr3:18298723:C:T	4.29157e-09	-2.3002e-10	-1.27858	8.74405e-08	-2.3002e-10	-1.26138
18298918	chr3:18298918:T:A	4.2374e-09	-2.3002e-10	-1.29129	8.58928e-08	-2.3002e-10	-1.27924
18299517	chr3:18299517:A:C	5.0321e-09	-2.3002e-10	-1.1194	9.73885e-08	-2.3002e-10	-1.15363
18299585	chr3:18299585:A:G	4.07322e-09	-2.3002e-10	-1.3308	8.0641e-08	-2.3002e-10	-1.34233
18299609	chr3:18299609:A:G	9.59797e-09	-2.3002e-10	-0.473686	2.02509e-07	-2.3002e-10	-0.421555
18299749	chr3:18299749:C:T	4.37179e-09	-2.3002e-10	-1.26007	8.88159e-08	-2.3002e-10	-1.24577
18299862	chr3:18299862:T:G	2.25784e-08	-2.3002e-10	0.381755	5.0949e-07	-2.3002e-10	0.501069
18301002	chr3:18301002:A:G	3.33125e-08	0.770696	-3.63989e-10	2.38554e-07	-0.257747	-3.63989e-10
18301326	chr3:18301326:G:A	5.57405e-09	-2.3002e-10	-1.01712	1.18899e-07	-2.3002e-10	-0.954064
18301376	chr3:18301376:T:C	7.16646e-09	0.449688	-1.21551	1.6766e-08	-1.59453	-1.31845
18301613	chr3:18301613:A:G	4.11874e-09	-2.3002e-10	-1.31969	8.43777e-08	-2.3002e-10	-1.29704
18301781	chr3:18301781:A:T	6.20208e-08	-2.3002e-10	1.39223	1.17953e-06	-2.3002e-10	1.34053
18302189	chr3:18302189:A:G	1.07848e-08	-2.3002e-10	-0.357098	2.28307e-07	-2.3002e-10	-0.301649
18303199	chr3:18303199:A:G	1.07768e-08	-2.3002e-10	-0.357838	2.28123e-07	-2.3002e-10	-0.302455
18303742	chr3:18303742:T:C	4.58564e-09	-2.3002e-10	-1.21231	9.04718e-08	-2.3002e-10	-1.2273
18303834	chr3:18303834:C:T	5.10079e-09	-2.3002e-10	-1.10584	9.86063e-08	-2.3002e-10	-1.14121
18303967	chr3:18303967:C:T	1.96505e-08	-2.3002e-10	0.242867	3.40457e-07	-2.3002e-10	0.0979484
18304172	chr3:18304172:G:A	2.59469e-08	-2.3002e-10	0.520816	5.88108e-07	-2.3002e-10	0.644571
18304258	chr3:18304258:C:A	4.07622e-09	-2.3002e-10	-1.33007	8.10541e-08	-2.3002e-10	-1.33722
18304728	chr3:18304728:C:T	8.75723e-09	-2.3002e-10	-0.565358	1.65663e-07	-2.3002e-10	-0.622382
18305221	chr3:18305221:C:T	5.04567e-09	-2.3002e-10	-1.11671	1.0677e-07	-2.3002e-10	-1.06167
18305248	chr3:18305248:T:G	4.34756e-09	-2.3002e-10	-1.26562	9.02285e-08	-2.3002e-10	-1.23
18305398	chr3:18305398:G:A	2.20496e-08	1.51041	-1.15235	1.28773e-08	-1.91752	-1.25935
18306515	chr3:18306515:A:G	2.75005e-09	-1.72362	-3.63989e-10	4.55715e-08	-1.91306	-3.63989e-10
18307445	chr3:18307445:G:C	2.45136e-08	-2.3002e-10	0.463991	5.54644e-07	-2.3002e-10	0.585986
18308322	chr3:18308322:C:T	5.79915e-09	-2.3002e-10	-0.977527	1.187e-07	-2.3002e-10	-0.955738
18308378	chr3:18308378:T:C	7.73027e-10	-1.83641	-1.15627	1.79162e-08	-1.79757	-1.04906
18308603	chr3:18308603:ATCT:A	9.27653e-09	-0.507751	-3.63989e-10	6.72282e-07	0.778337	-3.63989e-10
18308728	chr3:18308728:A:G	3.94699e-09	-2.3002e-10	-1.36229	7.9551e-08	-2.3002e-10	-1.35594
18309011	chr3:18309011:A:G	2.82141e-08	-2.3002e-10	0.604586	6.41401e-07	-2.3002e-10	0.731315
18309058	chr3:18309058:A:G	1.61634e-08	-0.856471	0.903981	2.99302e-07	-0.912848	0.881959
18309222	chr3:18309222:C:G	1.77986e-09	-0.96538	-1.19332	1.77332e-08	-1.70493	-1.15198
18309679	chr3:18309679:C:T	2.26375e-09	-1.91821	-3.63989e-10	1.59521e-07	-0.660167	-3.63989e-10
18310290	chr3:18310290:T:C	6.46693e-09	-2.3002e-10	-0.868536	1.34459e-07	-2.3002e-10	-0.831081
18310514	chr3:18310514:C:T	1.4204e-09	-1.59372	-0.790574	2.00436e-08	-1.90034	-0.834087
18310567	chr3:18310567:T:C	5.81087e-09	-2.3002e-10	-0.975508	1.20793e-07	-2.3002e-10	-0.938259
18310914	chr3:18310914:C:T	1.21047e-08	-2.3002e-10	-0.241641	2.59743e-07	-2.3002e-10	-0.172646
18311774	chr3:18311774:G:A	4.15326e-09	-2.3002e-10	-1.31134	8.39483e-08	-2.3002e-10	-1.30214
18312364	chr3:18312364:A:G	4.12753e-09	-2.3002e-10	-1.31756	8.49578e-08	-2.3002e-10	-1.29019
18312626	chr3:18312626:GAGAT:G	4.24394e-09	-2.3002e-10	-1.28975	8.59588e-08	-2.3002e-10	-1.27847
18313515	chr3:18313515:C:T	4.23187e-09	-2.3002e-10	-1.29259	8.89841e-08	-2.3002e-10	-1.24388
18313670	chr3:18313670:T:C	2.85063e-08	-2.3002e-10	0.614888	6.48266e-07	-2.3002e-10	0.74196
18313960	chr3:18313960:A:T	5.90524e-08	-2.3002e-10	1.34319	9.94991e-07	-2.3002e-10	1.17039
18314063	chr3:18314063:A:G	2.82269e-08	-2.3002e-10	0.605036	6.41688e-07	-2.3002e-10	0.731761
18314502	chr3:18314502:T:C	5.4525e-09	-2.3002e-10	-1.03916	1.04972e-07	-2.3002e-10	-1.07865
18315258	chr3:18315258:G:A	4.09252e-09	-2.3002e-10	-1.32608	8.40654e-08	-2.3002e-10	-1.30075
18315321	chr3:18315321:T:G	2.83236e-08	-2.3002e-10	0.608459	6.43962e-07	-2.3002e-10	0.7353
18315666	chr3:18315666:C:T	4.60198e-09	-2.3002e-10	-1.20875	8.93864e-08	-2.3002e-10	-1.23937
18316996	chr3:18316996:T:C	4.41403e-09	-2.3002e-10	-1.25045	8.71867e-08	-2.3002e-10	-1.26429
18317431	chr3:18317431:A:T	2.72185e-08	-2.3002e-10	0.568659	6.17986e-07	-2.3002e-10	0.694126
18317747	chr3:18317747:G:A	6.84039e-09	0.498434	-1.31083	1.20987e-08	-1.87593	-1.36331
18318243	chr3:18318243:G:A	3.41951e-09	-1.50574	-3.63989e-10	6.78592e-08	-1.51491	-3.63989e-10
18318496	chr3:18318496:G:A	1.09699e-09	-1.76129	-0.881379	1.96611e-08	-1.83253	-0.921174
18318740	chr3:18318740:T:C	3.91418e-09	-2.3002e-10	-1.37063	7.85311e-08	-2.3002e-10	-1.36885
18318758	chr3:18318758:A:G	9.5053e-09	-0.483388	-3.63989e-10	7.82088e-08	-1.37296	-3.63989e-10
18319339	chr3:18319339:A:C	4.10953e-09	-1.58103	0.259099	5.51872e-08	-1.9078	0.186187
18319527	chr3:18319527:T:A	8.78976e-10	-1.6193	-1.24494	1.30365e-08	-1.89608	-1.2685
18319944	chr3:18319944:T:C	3.017e-08	-2.3002e-10	0.67161	6.87243e-07	-2.3002e-10	0.800347
18320162	chr3:18320162:C:G	6.8842e-10	-1.77007	-1.33852	1.20703e-08	-1.91882	-1.32278
18320228	chr3:18320228:G:A	1.01202e-08	-2.3002e-10	-0.420708	2.0736e-07	-2.3002e-10	-0.397885
18320233	chr3:18320233:A:G	7.2507e-10	-1.69088	-1.36585	1.16656e-08	-1.91725	-1.35844
18320328	chr3:18320328:A:G	7.8438e-10	-1.7115	-1.2666	1.31753e-08	-1.91525	-1.23875
18320339	chr3:18320339:A:G	9.3613e-10	-1.60841	-1.19283	1.36357e-08	-1.89954	-1.22011
18320830	chr3:18320830:C:T	7.03416e-08	1.51813	-3.63989e-10	4.49455e-07	0.375694	-3.63989e-10
18321527	chr3:18321527:C:A	4.61299e-09	-2.3002e-10	-1.20636	9.3668e-08	-2.3002e-10	-1.19258
18321770	chr3:18321770:T:C	4.93567e-09	-2.3002e-10	-1.13875	9.73013e-08	-2.3002e-10	-1.15453
18322169	chr3:18322169:G:A	7.53048e-10	-1.91803	-1.10084	2.82057e-08	-1.25787	-1.13495
18322184	chr3:18322184:T:G	5.5121e-09	-2.3002e-10	-1.02829	1.01964e-07	-2.3002e-10	-1.10772
18323112	chr3:18323112:G:A	4.31695e-09	-2.3002e-10	-1.27269	8.85037e-08	-2.3002e-10	-1.2493
18323698	chr3:18323698:T:C	3.59884e-09	-1.45463	-3.63989e-10	5.27944e-08	-1.76594	-3.63989e-10
18323762	chr3:18323762:G:A	4.95993e-09	0.124884	-1.25873	1.834e-08	-1.49322	-1.33004
18324342	chr3:18324342:T:C	4.39685e-09	-2.3002e-10	-1.25435	8.68718e-08	-2.3002e-10	-1.26791
18324440	chr3:18324440:T:A	4.18368e-09	-2.3002e-10	-1.30405	8.19916e-08	-2.3002e-10	-1.32572
18324956	chr3:18324956:T:C	3.32428e-09	-1.89568	0.361693	9.66933e-08	-1.44164	0.280844
18325021	chr3:18325021:T:C	4.3363e-09	-2.3002e-10	-1.26822	8.99636e-08	-2.3002e-10	-1.23294
18326458	chr3:18326458:A:G	6.43361e-10	-1.87848	-1.29781	1.91574e-08	-1.45114	-1.32851
18326516	chr3:18326516:G:GT	3.96901e-09	-2.3002e-10	-1.35672	7.89654e-08	-2.3002e-10	-1.36333
18326802	chr3:18326802:C:T	8.15037e-09	-2.3002e-10	-0.637174	1.72994e-07	-2.3002e-10	-0.579083
18326805	chr3:18326805:G:T	1.36219e-07	2.17903	-3.63989e-10	7.04663e-08	-1.47721	-3.63989e-10
18326967	chr3:18326967:C:A	3.97882e-09	-2.3002e-10	-1.35425	8.02934e-08	-2.3002e-10	-1.34665
18326986	chr3:18326986:T:G	8.72316e-10	-1.88274	-0.989106	2.50233e-08	-1.48238	-1.03015
18327017	chr3:18327017:T:C	2.85838e-08	-2.3002e-10	0.617602	6.49944e-07	-2.3002e-10	0.744546
18327273	chr3:18327273:T:G	2.34445e-09	-1.88319	-3.63989e-10	5.97205e-08	-1.64267	-3.63989e-10
18327378	chr3:18327378:C:T	2.80066e-08	-2.3002e-10	0.597204	6.36197e-07	-2.3002e-10	0.723168
18327491	chr3:18327491:G:A	4.32429e-09	-2.3002e-10	-1.27099	8.1832e-08	-2.3002e-10	-1.32767
18327979	chr3:18327979:C:A	1.26054e-09	-1.28255	-1.22115	1.49572e-08	-1.84257	-1.18458
18328199	chr3:18328199:C:G	4.31826e-09	-2.3002e-10	-1.27238	8.4201e-08	-2.3002e-10	-1.29913
18328315	chr3:18328315:T:C	4.19399e-09	-2.3002e-10	-1.30159	8.3206e-08	-2.3002e-10	-1.31102
18328423	chr3:18328423:CT:C	4.21863e-09	-2.3002e-10	-1.29573	8.25626e-08	-2.3002e-10	-1.31878
18329266	chr3:18329266:G:C	4.75848e-09	-2.3002e-10	-1.17531	9.36672e-08	-2.3002e-10	-1.19259
18329444	chr3:18329444:C:T	8.30882e-10	-1.91876	-1.00174	3.33291e-08	-1.18616	-1.03975
18329714	chr3:18329714:C:T	2.33343e-09	-1.8879	-3.63989e-10	5.07108e-08	-1.8062	-3.63989e-10
18330044	chr3:18330044:C:T	4.66261e-09	-2.3002e-10	-1.19566	9.19292e-08	-2.3002e-10	-1.21132
18330182	chr3:18330182:G:A	3.9866e-09	-2.3002e-10	-1.3523	8.10757e-08	-2.3002e-10	-1.33696
18330194	chr3:18330194:T:A	4.73174e-09	-2.3002e-10	-1.18095	9.6179e-08	-2.3002e-10	-1.16613
18330543	chr3:18330543:T:A	4.57101e-09	-2.3002e-10	-1.2155	8.45317e-08	-2.3002e-10	-1.29521
18330908	chr3:18330908:G:A	4.07161e-08	-2.3002e-10	0.971385	6.91859e-07	-2.3002e-10	0.807041
18330930	chr3:18330930:G:A	4.23898e-09	-2.3002e-10	-1.29091	8.57994e-08	-2.3002e-10	-1.28033
18331626	chr3:18331626:A:C	5.1335e-09	-2.3002e-10	-1.09945	9.35824e-08	-2.3002e-10	-1.1935
18331707	chr3:18331707:A:G	4.92805e-09	-1.1403	-3.63989e-10	4.53473e-08	-1.91799	-3.63989e-10
18331756	chr3:18331756:GA:G	3.58669e-08	-2.3002e-10	0.844578	6.13626e-07	-2.3002e-10	0.687045
18331792	chr3:18331792:T:C	1.08765e-08	-2.3002e-10	-0.348635	2.30284e-07	-2.3002e-10	-0.293026
18331846	chr3:18331846:A:G	5.12714e-09	-2.3002e-10	-1.10069	9.90866e-08	-2.3002e-10	-1.13635
18331848	chr3:18331848:A:G	2.76467e-08	-2.3002e-10	0.584267	6.27541e-07	-2.3002e-10	0.709468
18331860	chr3:18331860:T:C	6.33452e-09	-0.889223	-3.63989e-10	6.95944e-08	-1.48966	-3.63989e-10
18331920	chr3:18331920:G:A	2.6745e-08	-2.3002e-10	0.551109	6.06882e-07	-2.3002e-10	0.675993
18332009	chr3:18332009:T:C	3.94356e-09	-2.3002e-10	-1.36315	7.88126e-08	-2.3002e-10	-1.36527
18332083	chr3:18332083:T:C	5.74297e-05	9.56943	-1.34635	1.24522e-08	-1.83996	-1.37048
18332679	chr3:18332679:G:A	2.95142e-08	-2.3002e-10	0.649635	6.71921e-07	-2.3002e-10	0.7778
18333230	chr3:18333230:A:G	1.06935e-08	-2.3002e-10	-0.365604	2.2623e-07	-2.3002e-10	-0.310788
18334025	chr3:18334025:A:G	5.18525e-09	-2.3002e-10	-1.08942	1.00131e-07	-2.3002e-10	-1.12586
18334150	chr3:18334150:G:C	1.77193e-08	1.02279	-0.883366	4.80799e-08	-0.961576	-0.897901
18334223	chr3:18334223:G:A	3.41183e-09	-1.50799	-3.63989e-10	5.10927e-08	-1.7987	-3.63989e-10
18334815	chr3:18334815:A:T	7.39265e-10	-1.91873	-1.1186	2.89555e-08	-1.2123	-1.15428
18335159	chr3:18335159:T:G	5.42487e-09	-2.3002e-10	-1.04424	1.04438e-07	-2.3002e-10	-1.08375
18335625	chr3:18335625:G:C	1.09396e-08	-2.3002e-10	-0.342848	2.31719e-07	-2.3002e-10	-0.286817
18335711	chr3:18335711:TG:T	9.06188e-08	-2.3002e-10	1.77142	2.10349e-06	-2.3002e-10	1.91901
18335960	chr3:18335960:T:G	4.44985e-09	-2.3002e-10	-1.24237	8.78407e-08	-2.3002e-10	-1.25682
18336025	chr3:18336025:T:G	3.15936e-08	-2.3002e-10	0.717717	7.20289e-07	-2.3002e-10	0.847311
18336673	chr3:18336673:G:T	1.04597e-08	-2.3002e-10	-0.387705	1.81058e-07	-2.3002e-10	-0.533526
18337194	chr3:18337194:A:G	4.005e-09	-2.3002e-10	-1.34769	7.86368e-08	-2.3002e-10	-1.3675
18337775	chr3:18337775:C:T	3.70441e-08	-2.3002e-10	0.876872	6.3604e-07	-2.3002e-10	0.722921
18338074	chr3:18338074:G:A	8.53286e-09	-2.3002e-10	-0.591313	1.79214e-07	-2.3002e-10	-0.543759
18338103	chr3:18338103:A:C	4.76756e-09	-2.3002e-10	-1.1734	1.02044e-07	-2.3002e-10	-1.10694
18338451	chr3:18338451:T:G	1.15561e-09	-1.33927	-1.25134	1.42649e-08	-1.85715	-1.21739
18338565	chr3:18338565:C:T	5.34475e-08	-2.3002e-10	1.24346	9.05179e-07	-2.3002e-10	1.07579
18338695	chr3:18338695:A:G	7.47204e-09	-2.3002e-10	-0.724069	1.45649e-07	-2.3002e-10	-0.751139
18338779	chr3:18338779:T:C	3.93454e-09	-2.3002e-10	-1.36544	7.96214e-08	-2.3002e-10	-1.35506
18339548	chr3:18339548:A:G	4.3e-09	-2.3002e-10	-1.27662	8.89733e-08	-2.3002e-10	-1.244
18339611	chr3:18339611:C:T	4.47436e-09	-2.3002e-10	-1.23687	8.83917e-08	-2.3002e-10	-1.25056
18339919	chr3:18339919:C:T	3.35524e-08	-2.3002e-10	0.777872	7.66857e-07	-2.3002e-10	0.909959
18340090	chr3:18340090:T:C	4.59362e-09	-2.3002e-10	-1.21057	9.05158e-08	-2.3002e-10	-1.22682
18340739	chr3:18340739:T:G	6.00261e-09	-2.3002e-10	-0.943043	1.09641e-07	-2.3002e-10	-1.03513
18341530	chr3:18341530:C:T	4.56733e-09	0.123549	-1.33986	1.69789e-08	-1.52952	-1.37085
18341612	chr3:18341612:A:G	6.06104e-10	-1.91721	-1.31873	2.38023e-08	-1.21934	-1.34322
18341807	chr3:18341807:A:G	4.28225e-09	-1.28076	-3.63989e-10	3.31368e-07	0.0708898	-3.63989e-10
18342130	chr3:18342130:T:A	2.51885e-09	-1.81144	-3.63989e-10	8.6913e-08	-1.26743	-3.63989e-10
18342281	chr3:18342281:A:G	9.52723e-09	-2.3002e-10	-0.481084	1.80148e-07	-2.3002e-10	-0.538562
18342560	chr3:18342560:A:T	3.34909e-08	-2.3002e-10	0.776036	5.77175e-07	-2.3002e-10	0.625805
18342960	chr3:18342960:A:C	8.43855e-09	-0.602427	-3.63989e-10	4.36664e-07	0.346824	-3.63989e-10
18343005	chr3:18343005:A:G	4.70658e-09	0.176624	-1.3629	1.6662e-08	-1.55334	-1.36587
18343019	chr3:18343019:T:C	4.38723e-09	-2.3002e-10	-1.25654	9.10609e-08	-2.3002e-10	-1.22081
18343842	chr3:18343842:CTCT:C	4.04614e-09	-2.3002e-10	-1.33748	8.04956e-08	-2.3002e-10	-1.34414
18343970	chr3:18343970:A:C	3.9441e-09	-2.3002e-10	-1.36302	7.98456e-08	-2.3002e-10	-1.35225
18344240	chr3:18344240:G:T	8.30753e-10	-1.72376	-1.1969	7.34811e-08	-0.200367	-1.23495
18344306	chr3:18344306:A:G	1.86967e-09	-0.75239	-1.35709	3.86474e-08	-0.706935	-1.37093
18344635	chr3:18344635:A:C	3.91443e-09	-2.3002e-10	-1.37057	7.83827e-08	-2.3002e-10	-1.37074
18344660	chr3:18344660:G:C	5.31579e-09	-2.3002e-10	-1.06456	1.02493e-07	-2.3002e-10	-1.10255
18344741	chr3:18344741:A:T	1.03044e-08	-2.3002e-10	-0.402663	1.86782e-07	-2.3002e-10	-0.5024
18344908	chr3:18344908:T:C	4.65765e-09	-2.3002e-10	-1.19673	9.06349e-08	-2.3002e-10	-1.2255
18345841	chr3:18345841:A:G	9.11951e-09	-2.3002e-10	-0.524821	1.69525e-07	-2.3002e-10	-0.599341
18346119	chr3:18346119:T:A	1.0703e-08	-2.3002e-10	-0.364717	2.05394e-07	-2.3002e-10	-0.40741
18346632	chr3:18346632:A:G	5.90266e-10	-1.90806	-1.35436	1.17932e-08	-1.90473	-1.36009
18347111	chr3:18347111:A:AAAG	1.10419e-08	-0.374119	0.0405797	5.6817e-08	-1.61419	-0.0783179
18347128	chr3:18347128:C:T	1.15367e-08	-0.319895	0.0301891	5.49385e-08	-1.63793	-0.0882002
18347273	chr3:18347273:A:G	4.1579e-09	-2.3002e-10	-1.31023	8.471e-08	-2.3002e-10	-1.29311
18347718	chr3:18347718:T:C	6.69191e-09	-2.3002e-10	-0.834338	1.30148e-07	-2.3002e-10	-0.863669
18348580	chr3:18348580:G:A	2.69061e-09	-0.500965	-1.2445	1.99925e-08	-1.5089	-1.22808
18349759	chr3:18349759:T:C	1.24159e-08	-2.3002e-10	-0.21626	2.51411e-07	-2.3002e-10	-0.205253
18349811	chr3:18349811:A:T	1.06575e-08	-0.218429	-0.150542	4.56e-08	-1.65689	-0.255546
18349837	chr3:18349837:G:A	4.03845e-09	-2.3002e-10	-1.33938	8.34657e-08	-2.3002e-10	-1.30791
18350284	chr3:18350284:G:A	4.09702e-09	-2.3002e-10	-1.32498	8.16095e-08	-2.3002e-10	-1.33039
18350473	chr3:18350473:T:C	4.55808e-09	-2.3002e-10	-1.21834	9.49653e-08	-2.3002e-10	-1.17883
18350523	chr3:18350523:T:C	2.79283e-09	-0.498975	-1.20921	2.08297e-08	-1.50594	-1.19002
18350621	chr3:18350621:C:T	4.87857e-09	-2.3002e-10	-1.15038	9.44303e-08	-2.3002e-10	-1.18448
18351113	chr3:18351113:T:C	3.91664e-09	-2.3002e-10	-1.37	7.85293e-08	-2.3002e-10	-1.36887
18351327	chr3:18351327:C:T	3.11373e-09	-0.335356	-1.26406	1.57307e-08	-1.66201	-1.31472
18352341	chr3:18352341:T:C	7.48891e-09	-2.3002e-10	-0.721814	1.46469e-07	-2.3002e-10	-0.745528
18352639	chr3:18352639:T:C	3.92452e-09	-2.3002e-10	-1.36799	7.84647e-08	-2.3002e-10	-1.36969
18353353	chr3:18353353:G:T	2.93356e-09	-1.88119	0.222173	6.8353e-08	-1.82639	0.318734
18353518	chr3:18353518:T:C	1.18289e-09	-1.21891	-1.34836	1.45909e-08	-1.74678	-1.30517
18353802	chr3:18353802:C:T	1.79091e-08	-2.3002e-10	0.150074	3.96663e-07	-2.3002e-10	0.250746
18353926	chr3:18353926:A:T	1.69079e-09	-1.39159	-0.818453	2.12365e-08	-1.73745	-0.939165
18353938	chr3:18353938:G:A	7.91336e-09	-2.3002e-10	-0.666686	1.47824e-07	-2.3002e-10	-0.736321
18354189	chr3:18354189:GC:G	3.94164e-09	-2.3002e-10	-1.36364	7.85156e-08	-2.3002e-10	-1.36904
18354227	chr3:18354227:T:C	4.01477e-09	-2.3002e-10	-1.34526	8.0545e-08	-2.3002e-10	-1.34352
18354440	chr3:18354440:C:T	4.01151e-09	-2.3002e-10	-1.34607	8.24078e-08	-2.3002e-10	-1.32066
18354833	chr3:18354833:T:G	1.4571e-07	-2.3002e-10	2.24638	2.6559e-06	-2.3002e-10	2.1522
18355032	chr3:18355032:G:A	1.17865e-09	-1.42779	-1.14308	1.42231e-08	-1.90461	-1.17287
18355648	chr3:18355648:AC:A	3.96481e-09	-2.3002e-10	-1.35778	7.9713e-08	-2.3002e-10	-1.35391
18356071	chr3:18356071:C:T	3.9128e-09	-2.3002e-10	-1.37099	7.83894e-08	-2.3002e-10	-1.37065
18356114	chr3:18356114:T:A	7.62671e-09	-2.3002e-10	-0.703581	1.48135e-07	-2.3002e-10	-0.734214
18356190	chr3:18356190:C:T	1.28062e-09	-1.32512	-1.16277	1.52102e-08	-1.84993	-1.16044
18356357	chr3:18356357:C:T	9.26198e-10	-1.57403	-1.23787	2.69989e-08	-1.28375	-1.1528
18356717	chr3:18356717:A:C	1.04244e-08	-2.3002e-10	-0.391086	1.95716e-07	-2.3002e-10	-0.455678
18357475	chr3:18357475:TGTAA:T	5.23056e-09	-2.3002e-10	-1.08072	1.09522e-07	-2.3002e-10	-1.03621
18357654	chr3:18357654:T:C	4.09619e-09	-2.3002e-10	-1.32518	8.14496e-08	-2.3002e-10	-1.33236
18357695	chr3:18357695:T:C	4.00102e-09	-2.3002e-10	-1.34869	8.12414e-08	-2.3002e-10	-1.33492
18357933	chr3:18357933:C:A	1.20812e-09	-1.9187	-0.627472	2.52927e-08	-1.86461	-0.637216
18357952	chr3:18357952:C:G	4.20526e-08	-2.3002e-10	1.00368	8.91286e-07	-2.3002e-10	1.06033
18358117	chr3:18358117:C:T	2.49175e-09	-1.82225	-3.63989e-10	4.53231e-08	-1.91852	-3.63989e-10
18358372	chr3:18358372:G:A	7.73641e-10	-1.91646	-1.07542	1.46691e-08	-1.91525	-1.13135
18358690	chr3:18358690:C:T	4.5868e-09	-2.3002e-10	-1.21205	8.97186e-08	-2.3002e-10	-1.23566
18358696	chr3:18358696:T:C	4.59045e-09	-2.3002e-10	-1.21126	9.52736e-08	-2.3002e-10	-1.17559
18358711	chr3:18358711:A:G	1.32718e-08	-1.88012	1.73052	2.46734e-07	-1.87091	1.64688
18358730	chr3:18358730:C:T	4.6022e-09	-2.3002e-10	-1.2087	8.99972e-08	-2.3002e-10	-1.23256
18358970	chr3:18358970:C:T	7.41496e-09	0.589148	-1.32089	3.4751e-08	-0.8649	-1.31923
18358972	chr3:18358972:C:T	7.21949e-09	0.555392	-1.31384	3.42377e-08	-0.886898	-1.31211
18359129	chr3:18359129:G:T	1.01223e-09	-1.35249	-1.37059	1.46394e-08	-1.67942	-1.3692
18359176	chr3:18359176:A:G	4.63328e-09	-2.3002e-10	-1.20197	9.51027e-08	-2.3002e-10	-1.17738
18359759	chr3:18359759:C:A	4.07194e-09	-2.3002e-10	-1.33112	8.17289e-08	-2.3002e-10	-1.32893
18359926	chr3:18359926:G:T	7.47948e-09	-2.3002e-10	-0.723075	1.42692e-07	-2.3002e-10	-0.77165
18360075	chr3:18360075:A:G	5.89091e-10	-1.89944	-1.36498	1.15159e-08	-1.91792	-1.37069
18360565	chr3:18360565:C:T	4.76395e-09	-2.3002e-10	-1.17416	9.28832e-08	-2.3002e-10	-1.201
18360691	chr3:18360691:T:C	7.13838e-09	0.568235	-1.33799	3.36672e-08	-0.879068	-1.33675
18361079	chr3:18361079:A:AACTG	3.92167e-09	-2.3002e-10	-1.36872	7.83602e-08	-2.3002e-10	-1.37102
18361099	chr3:18361099:T:A	7.13786e-10	-1.91803	-1.15438	1.37528e-08	-1.91054	-1.20056
18361565	chr3:18361565:G:A	3.91947e-09	-2.3002e-10	-1.36928	7.84089e-08	-2.3002e-10	-1.3704
18361654	chr3:18361654:C:T	4.85988e-09	-2.3002e-10	-1.15422	9.46263e-08	-2.3002e-10	-1.18241
18362095	chr3:18362095:G:T	6.26682e-09	0.437756	-1.33772	3.10326e-08	-0.960796	-1.33651
18362414	chr3:18362414:G:A	4.10891e-09	-2.3002e-10	-1.32208	8.24903e-08	-2.3002e-10	-1.31966
18362513	chr3:18362513:A:G	3.91264e-09	-2.3002e-10	-1.37103	7.83676e-08	-2.3002e-10	-1.37093
18362525	chr3:18362525:C:T	1.90156e-09	-0.744358	-1.34821	1.99071e-08	-1.39378	-1.34748
18362574	chr3:18362574:T:C	6.32667e-10	-1.82213	-1.37092	1.4019e-08	-1.72301	-1.36891
18362669	chr3:18362669:A:T	4.17759e-09	-2.3002e-10	-1.3055	8.85127e-08	-2.3002e-10	-1.24919
18362671	chr3:18362671:G:C	4.18225e-09	-2.3002e-10	-1.30439	8.86476e-08	-2.3002e-10	-1.24767
18362698	chr3:18362698:T:G	4.8981e-08	-2.3002e-10	1.15619	1.04084e-06	-2.3002e-10	1.21544
18362703	chr3:18362703:A:G	3.91288e-09	-2.3002e-10	-1.37097	7.85119e-08	-2.3002e-10	-1.36909
18362787	chr3:18362787:T:C	6.04159e-10	-1.91353	-1.32563	1.18084e-08	-1.9186	-1.34493
18362863	chr3:18362863:A:AC	3.91908e-09	-2.3002e-10	-1.36938	7.90642e-08	-2.3002e-10	-1.36208
18363240	chr3:18363240:T:C	1.5189e-09	-1.83423	-0.483022	2.85503e-08	-1.91442	-0.466253
18363463	chr3:18363463:A:G	4.12224e-09	-2.3002e-10	-1.31884	8.22833e-08	-2.3002e-10	-1.32217
18363596	chr3:18363596:G:A	4.09409e-09	-2.3002e-10	-1.32569	8.3516e-08	-2.3002e-10	-1.3073
18364286	chr3:18364286:A:G	6.78568e-09	0.527895	-1.34832	3.3764e-08	-0.866759	-1.34619
18364525	chr3:18364525:T:A	3.91389e-09	-2.3002e-10	-1.37071	7.86343e-08	-2.3002e-10	-1.36753
18365145	chr3:18365145:A:G	3.91628e-09	-2.3002e-10	-1.3701	7.83711e-08	-2.3002e-10	-1.37088
18365348	chr3:18365348:A:G	4.01701e-09	-2.3002e-10	-1.3447	7.98657e-08	-2.3002e-10	-1.35199
18365661	chr3:18365661:T:C	2.97492e-09	-1.88438	0.239356	6.91943e-08	-1.81137	0.315953
18365682	chr3:18365682:G:C	7.62389e-10	-1.64631	-1.36023	1.54007e-08	-1.64845	-1.34947
18365709	chr3:18365709:T:C	4.60308e-09	-2.3002e-10	-1.20851	9.55372e-08	-2.3002e-10	-1.17282
18365920	chr3:18365920:G:T	1.60386e-09	-1.91771	-0.345117	3.34043e-08	-1.89891	-0.324749
18366586	chr3:18366586:C:T	3.91329e-09	-2.3002e-10	-1.37086	7.85399e-08	-2.3002e-10	-1.36873
18366604	chr3:18366604:T:C	1.66613e-09	-1.91809	-0.306647	3.48832e-08	-1.89772	-0.282615
18366647	chr3:18366647:T:C	3.91339e-09	-2.3002e-10	-1.37083	7.83693e-08	-2.3002e-10	-1.37091
18367130	chr3:18367130:G:T	3.92281e-09	-2.3002e-10	-1.36843	7.87198e-08	-2.3002e-10	-1.36645
18367200	chr3:18367200:A:T	3.92347e-09	-2.3002e-10	-1.36826	7.84926e-08	-2.3002e-10	-1.36934
18367345	chr3:18367345:A:G	4.23829e-09	-2.3002e-10	-1.29108	8.40298e-08	-2.3002e-10	-1.30117
18367438	chr3:18367438:A:G	2.39878e-09	-1.91716	0.0568829	5.12448e-08	-1.86748	0.071758
18367575	chr3:18367575:G:A	2.27715e-09	-1.91852	0.00620614	4.82355e-08	-1.8771	0.0208557
18367585	chr3:18367585:A:G	2.08076e-09	-1.91796	-0.0845488	4.42338e-08	-1.87272	-0.0701258
18367677	chr3:18367677:C:T	2.24799e-09	-1.91305	-0.0121508	4.86308e-08	-1.85013	0.00204334
18367943	chr3:18367943:T:C	4.23829e-09	-2.3002e-10	-1.29108	8.40298e-08	-2.3002e-10	-1.30117
18368087	chr3:18368087:C:T	5.09946e-09	-1.8677	0.761597	9.93524e-08	-1.86283	0.729166
18368257	chr3:18368257:A:G	4.79763e-09	-1.837	0.669886	8.25855e-08	-1.84854	0.530031
18369186	chr3:18369186:G:A	1.1932e-09	-1.90988	-0.648724	2.40364e-08	-1.90842	-0.644353
18369295	chr3:18369295:A:G	4.59015e-09	-2.3002e-10	-1.21132	8.93553e-08	-2.3002e-10	-1.23972
18369346	chr3:18369346:A:C	3.91279e-09	-2.3002e-10	-1.37099	7.84107e-08	-2.3002e-10	-1.37038
18369569	chr3:18369569:A:G	1.30774e-08	-2.3002e-10	-0.164351	2.69803e-07	-2.3002e-10	-0.134649
18369916	chr3:18369916:G:T	8.17417e-10	-1.8713	-1.06555	2.13701e-08	-1.60042	-1.06992
18370197	chr3:18370197:G:A	4.04728e-09	-2.3002e-10	-1.33719	8.14018e-08	-2.3002e-10	-1.33294
18370586	chr3:18370586:A:C	4.03977e-09	-2.3002e-10	-1.33905	8.14698e-08	-2.3002e-10	-1.33211
18370614	chr3:18370614:T:G	6.48116e-09	-2.3002e-10	-0.866338	1.23574e-07	-2.3002e-10	-0.9155
18370825	chr3:18370825:A:C	5.13592e-09	-2.3002e-10	-1.09898	1.0132e-07	-2.3002e-10	-1.11405
18370866	chr3:18370866:C:T	1.05823e-09	-1.31055	-1.36809	9.64219e-08	0.205609	-1.36922
18371043	chr3:18371043:A:G	3.08638e-09	-1.60824	-3.63989e-10	5.23891e-08	-1.77364	-3.63989e-10
18371197	chr3:18371197:G:T	9.37887e-10	-1.42897	-1.37039	7.5201e-08	-0.0413506	-1.37083
18371353	chr3:18371353:G:A	4.94883e-09	-2.3002e-10	-1.13609	1.02038e-07	-2.3002e-10	-1.107
18371569	chr3:18371569:C:T	4.71314e-09	-1.18488	-3.63989e-10	8.97997e-08	-1.23476	-3.63989e-10
18372389	chr3:18372389:T:C	8.16408e-10	-1.83071	-1.10737	1.64537e-08	-1.83538	-1.09641
18373069	chr3:18373069:T:A	6.83899e-10	-1.74423	-1.37095	4.22405e-08	-0.61821	-1.37075
18373078	chr3:18373078:G:A	3.18097e-09	-1.08222	-0.495827	3.22457e-07	0.505206	-0.461577
18373377	chr3:18373377:A:G	2.36827e-09	-1.87308	-3.63989e-10	7.44612e-08	-1.42206	-3.63989e-10
18373915	chr3:18373915:C:T	3.93817e-09	-2.3002e-10	-1.36452	7.89675e-08	-2.3002e-10	-1.3633
18373962	chr3:18373962:C:T	2.20534e-09	-0.937197	-1.00716	2.35896e-07	0.703864	-0.972813
18374140	chr3:18374140:A:G	2.93512e-09	-1.01905	-0.639438	3.09454e-07	0.610927	-0.608457
18374210	chr3:18374210:G:A	3.77087e-09	-1.40641	-0.00151925	8.4048e-08	-1.3687	0.0677428
18374464	chr3:18374464:C:T	1.06024e-08	-1.77852	1.40436	7.59076e-07	-0.642562	1.54232
18374770	chr3:18374770:G:A	2.99906e-09	-1.00789	-0.629045	3.18094e-07	0.627731	-0.597724
18374815	chr3:18374815:G:C	7.91636e-09	-2.3002e-10	-0.666306	1.5579e-07	-2.3002e-10	-0.68383
18375184	chr3:18375184:A:T	1.66304e-08	-2.3002e-10	0.0759972	3.70822e-07	-2.3002e-10	0.183381
18375610	chr3:18375610:G:T	9.65118e-10	-1.62231	-1.14843	7.25926e-08	-0.331583	-1.11589
18375655	chr3:18375655:A:G	4.24551e-09	-2.3002e-10	-1.28937	8.34555e-08	-2.3002e-10	-1.30803
18375852	chr3:18375852:G:A	1.80694e-08	-2.3002e-10	0.158982	3.70919e-07	-2.3002e-10	0.183644
18376071	chr3:18376071:G:A	2.19839e-09	-0.998971	-0.948543	2.3214e-07	0.626849	-0.911849
18376522	chr3:18376522:C:T	1.914e-09	-1.11828	-0.967762	1.86259e-07	0.42667	-0.931871
18377323	chr3:18377323:G:A	9.98995e-09	-0.433658	-3.63989e-10	7.05208e-08	-1.47643	-3.63989e-10
18377549	chr3:18377549:T:C	4.16436e-09	-2.3002e-10	-1.30867	8.59126e-08	-2.3002e-10	-1.27901
18377575	chr3:18377575:G:A	2.36864e-09	-0.917956	-0.954965	2.64295e-07	0.763265	-0.918542
18377609	chr3:18377609:C:T	3.42853e-09	-1.39242	-0.11069	7.65433e-08	-1.34959	-0.044892
18377651	chr3:18377651:T:C	4.1696e-09	-2.3002e-10	-1.30742	8.26661e-08	-2.3002e-10	-1.31753
18377712	chr3:18377712:G:C	3.93802e-09	-2.3002e-10	-1.36456	7.85427e-08	-2.3002e-10	-1.3687
18377823	chr3:18377823:A:T	4.41325e-09	-2.3002e-10	-1.25063	8.82167e-08	-2.3002e-10	-1.25254
18377919	chr3:18377919:T:C	2.19367e-09	-0.962752	-0.986908	2.37547e-07	0.689909	-0.951884
18377990	chr3:18377990:A:G	3.91742e-09	-2.3002e-10	-1.36981	7.84294e-08	-2.3002e-10	-1.37014
18377991	chr3:18377991:C:A	3.92389e-09	-2.3002e-10	-1.36815	7.85441e-08	-2.3002e-10	-1.36868
18378059	chr3:18378059:C:T	9.40421e-09	-2.3002e-10	-0.49408	1.95945e-07	-2.3002e-10	-0.454505
18378061	chr3:18378061:C:T	2.19545e-09	-0.98407	-0.964782	2.34801e-07	0.655176	-0.928779
18378137	chr3:18378137:T:C	1.03241e-08	-0.400756	-3.63989e-10	1.13473e-07	-1.00078	-3.63989e-10
18378367	chr3:18378367:G:A	2.34671e-09	-0.930817	-0.951408	2.59488e-07	0.741258	-0.914888
18379048	chr3:18379048:A:T	3.2697e-09	-0.996497	-0.554041	3.53767e-07	0.65744	-0.521143
18379190	chr3:18379190:A:G	7.23984e-10	-1.68723	-1.37099	4.92122e-08	-0.465375	-1.37082
18379304	chr3:18379304:T:C	3.24102e-09	-0.976519	-0.582832	3.55164e-07	0.690752	-0.550514
18379831	chr3:18379831:G:A	3.97507e-09	-2.3002e-10	-1.3552	7.92283e-08	-2.3002e-10	-1.36001
18379870	chr3:18379870:G:A	4.14408e-09	-2.3002e-10	-1.31356	8.22248e-08	-2.3002e-10	-1.32288
18379989	chr3:18379989:T:C	2.77089e-09	-1.02532	-0.690746	2.9217e-07	0.605948	-0.660954
18380227	chr3:18380227:C:T	6.44692e-10	-1.80495	-1.36927	3.77659e-08	-0.731107	-1.36983
18380507	chr3:18380507:A:C	4.8105e-09	-1.16444	-3.63989e-10	6.31712e-08	-1.58649	-3.63989e-10
18380556	chr3:18380556:T:A	4.15821e-09	0.0587952	-1.36895	2.47902e-08	-1.15302	-1.36887
18380773	chr3:18380773:A:G	2.2304e-09	-0.569829	-1.36323	1.95182e-08	-1.39357	-1.36743
18380979	chr3:18380979:G:A	4.0417e-09	-2.3002e-10	-1.33857	8.12862e-08	-2.3002e-10	-1.33436
18381300	chr3:18381300:T:C	3.92594e-09	-2.3002e-10	-1.36763	7.85809e-08	-2.3002e-10	-1.36821
18381357	chr3:18381357:T:C	3.94068e-09	-2.3002e-10	-1.36388	7.86803e-08	-2.3002e-10	-1.36695
18381543	chr3:18381543:G:T	2.87029e-09	-1.0172	-0.663619	3.05928e-07	0.624142	-0.633132
18381544	chr3:18381544:C:A	2.89198e-09	-1.03726	-0.636034	3.03526e-07	0.588071	-0.604944
18381588	chr3:18381588:A:C	5.0109e-09	-2.3002e-10	-1.12362	9.82703e-08	-2.3002e-10	-1.14462
18382119	chr3:18382119:G:C	3.97051e-09	0.0146926	-1.37104	2.42885e-08	-1.17129	-1.37105
18382965	chr3:18382965:T:C	2.76338e-09	-1.03578	-0.683	2.24206e-07	0.306633	-0.626409
18383675	chr3:18383675:CTTTAT:C	1.9016e-08	-2.3002e-10	0.210043	4.25939e-07	-2.3002e-10	0.321956
18383889	chr3:18383889:C:T	2.65312e-09	-1.08057	-0.678929	2.71517e-07	0.520282	-0.648598
18384003	chr3:18384003:A:C	2.79196e-08	-2.3002e-10	0.594092	5.83369e-07	-2.3002e-10	0.636479
18384210	chr3:18384210:A:C	3.93863e-09	-2.3002e-10	-1.3644	7.87446e-08	-2.3002e-10	-1.36613
18384333	chr3:18384333:A:G	3.01263e-09	-1.00401	-0.628413	3.22178e-07	0.640044	-0.597281
18384713	chr3:18384713:T:C	1.02235e-08	-0.41055	-3.63989e-10	5.20091e-08	-1.78092	-3.63989e-10
18385015	chr3:18385015:A:T	6.9367e-09	-2.3002e-10	-0.798412	1.31895e-07	-2.3002e-10	-0.850337
18385147	chr3:18385147:C:T	3.92306e-09	-2.3002e-10	-1.36837	7.87112e-08	-2.3002e-10	-1.36656
18385178	chr3:18385178:C:T	2.94884e-09	-1.01846	-0.635366	3.12603e-07	0.616782	-0.60419
18385241	chr3:18385241:C:T	2.9219e-09	-1.01653	-0.64647	3.09504e-07	0.618157	-0.615528
18385349	chr3:18385349:G:A	2.45494e-09	-1.83713	-3.63989e-10	4.53093e-08	-1.91883	-3.63989e-10
18385359	chr3:18385359:A:G	2.80222e-09	-1.02618	-0.67865	2.94897e-07	0.602652	-0.648366
18385406	chr3:18385406:A:C	2.72419e-09	-1.0708	-0.662271	2.77286e-07	0.524395	-0.631685
18385985	chr3:18385985:G:A	8.62777e-10	-1.66879	-1.21405	6.02587e-08	-0.463026	-1.17067
18386690	chr3:18386690:C:T	1.01041e-09	-1.87149	-0.853391	1.92804e-08	-1.91148	-0.861772
18386958	chr3:18386958:C:T	1.72376e-09	-1.16691	-1.02382	1.61012e-07	0.339394	-0.990253
18387158	chr3:18387158:T:C	3.56069e-09	-1.34152	-0.123768	7.53708e-08	-1.35226	-0.0576651
18387247	chr3:18387247:T:C	8.45065e-10	-1.67636	-1.22722	5.9681e-08	-0.457903	-1.18542
18387427	chr3:18387427:A:C	2.26395e-09	-1.91813	-3.63989e-10	4.81674e-08	-1.85766	-3.63989e-10
18388310	chr3:18388310:A:G	4.51252e-09	-0.238722	-0.989661	3.34654e-08	-1.20262	-1.01921
18388809	chr3:18388809:T:C	2.80392e-09	-1.05381	-0.650414	2.92346e-07	0.559615	-0.614018
18389164	chr3:18389164:A:G	5.52122e-09	-2.3002e-10	-1.02664	1.07888e-07	-2.3002e-10	-1.05125
18389429	chr3:18389429:T:C	4.10652e-09	-2.3002e-10	-1.32266	8.15264e-08	-2.3002e-10	-1.33141
18389462	chr3:18389462:G:A	4.10056e-09	-2.3002e-10	-1.32411	8.14194e-08	-2.3002e-10	-1.33273
18389537	chr3:18389537:A:G	6.49296e-10	-1.807	-1.36011	3.77695e-08	-0.739199	-1.36164
18390516	chr3:18390516:T:C	2.40561e-09	-1.85743	-3.63989e-10	6.90694e-08	-1.49723	-3.63989e-10
18390691	chr3:18390691:T:G	6.24268e-09	-2.3002e-10	-0.903828	1.30236e-07	-2.3002e-10	-0.862992
18390826	chr3:18390826:T:C	1.63267e-08	-2.3002e-10	0.0575661	3.35015e-07	-2.3002e-10	0.0818358
18391121	chr3:18391121:A:G	1.04599e-08	-1.82824	1.44055	7.14093e-07	-0.739834	1.57851
18391128	chr3:18391128:C:G	2.11765e-09	-1.41966	-0.565275	4.44399e-08	-1.43314	-0.505059
18391241	chr3:18391241:A:C	4.11822e-09	-2.3002e-10	-1.31982	8.17496e-08	-2.3002e-10	-1.32868
18391304	chr3:18391304:T:C	3.92396e-09	-2.3002e-10	-1.36814	7.87345e-08	-2.3002e-10	-1.36626
18391482	chr3:18391482:G:C	1.8539e-09	-0.986972	-1.13097	1.96697e-07	0.646748	-1.09742
18392022	chr3:18392022:T:C	1.03187e-09	-1.88681	-0.817055	2.02186e-08	-1.90162	-0.824115
18392474	chr3:18392474:T:C	9.31087e-10	-1.62868	-1.17797	7.02976e-08	-0.34963	-1.12997
18392562	chr3:18392562:TATACACACAC:T	8.44506e-10	-1.85988	-1.04436	1.71149e-08	-1.85973	-1.03267
18392607	chr3:18392607:A:G	2.73829e-09	-1.09398	-0.633924	2.7053e-07	0.463975	-0.595934
18392609	chr3:18392609:A:T	4.35363e-09	-2.3002e-10	-1.26423	8.61245e-08	-2.3002e-10	-1.27655
18393038	chr3:18393038:T:C	3.98149e-09	-2.3002e-10	-1.35358	7.99868e-08	-2.3002e-10	-1.35048
18393318	chr3:18393318:G:A	3.91545e-09	-2.3002e-10	-1.37031	7.83763e-08	-2.3002e-10	-1.37082
18393338	chr3:18393338:TTTG:T	9.55479e-10	-1.55433	-1.22645	7.78357e-08	-0.193116	-1.18462
18393635	chr3:18393635:C:A	4.4098e-09	-2.3002e-10	-1.25141	8.71326e-08	-2.3002e-10	-1.26491
18393726	chr3:18393726:C:T	8.91454e-10	-1.62858	-1.22156	6.55664e-08	-0.370256	-1.17902
18393985	chr3:18393985:CAACA:C	6.81093e-10	-1.74855	-1.37074	4.44026e-08	-0.568322	-1.37072
18394109	chr3:18394109:C:A	8.77473e-10	-1.62073	-1.24522	6.47943e-08	-0.355113	-1.20601
18394331	chr3:18394331:G:T	4.46452e-09	-2.3002e-10	-1.23908	8.8236e-08	-2.3002e-10	-1.25233
18394794	chr3:18394794:T:C	1.21681e-08	-2.3002e-10	-0.236422	2.37227e-07	-2.3002e-10	-0.263323
18396359	chr3:18396359:A:G	2.5609e-08	-2.3002e-10	0.507707	5.23613e-07	-2.3002e-10	0.528413
18396666	chr3:18396666:A:G	8.34319e-10	-1.67843	-1.23795	5.86882e-08	-0.462599	-1.1975
18396945	chr3:18396945:C:T	5.0285e-09	-2.3002e-10	-1.12012	9.95553e-08	-2.3002e-10	-1.13163
18397295	chr3:18397295:A:G	4.63152e-09	-2.3002e-10	-1.20235	9.71711e-08	-2.3002e-10	-1.15587
18397839	chr3:18397839:A:C	9.69938e-10	-1.61321	-1.15255	1.68152e-08	-1.74096	-1.1691
18398103	chr3:18398103:C:T	3.06165e-09	-1.33053	-0.285753	6.48596e-08	-1.33533	-0.224789
18398425	chr3:18398425:C:T	4.42321e-09	-1.24837	-3.63989e-10	5.97999e-08	-1.64134	-3.63989e-10
18398600	chr3:18398600:T:C	6.4324e-10	-1.91451	-1.26197	1.39188e-08	-1.84717	-1.25193
18398626	chr3:18398626:T:C	7.70428e-09	-2.3002e-10	-0.693462	1.5158e-07	-2.3002e-10	-0.711226
18399562	chr3:18399562:G:A	4.05517e-09	-2.3002e-10	-1.33525	8.1554e-08	-2.3002e-10	-1.33108
18399785	chr3:18399785:T:C	2.9493e-09	-1.31917	-0.334502	6.23709e-08	-1.32514	-0.274101
18399837	chr3:18399837:A:C	2.4406e-09	-1.55914	-0.283849	1.97482e-07	-0.195341	-0.251351
18399895	chr3:18399895:C:T	6.58848e-09	-2.3002e-10	-0.849915	1.36393e-07	-2.3002e-10	-0.816798
18400138	chr3:18400138:A:G	2.43657e-09	-1.84464	-3.63989e-10	6.84382e-08	-1.50641	-3.63989e-10
18400241	chr3:18400241:T:C	8.85954e-10	-1.64101	-1.21531	6.63196e-08	-0.365872	-1.17198
18400331	chr3:18400331:C:T	4.84733e-09	-2.3002e-10	-1.15681	9.38257e-08	-2.3002e-10	-1.1909
18400839	chr3:18400839:T:C	8.99147e-10	-1.63141	-1.21014	6.819e-08	-0.343936	-1.16611
18401086	chr3:18401086:G:GT	4.23168e-09	-2.3002e-10	-1.29264	8.38726e-08	-2.3002e-10	-1.30304
18401095	chr3:18401095:T:C	3.52563e-08	-2.3002e-10	0.827406	6.60185e-07	-2.3002e-10	0.760179
18401097	chr3:18401097:ACTTCCCAAACCTCCTGCAGC:A	4.23652e-09	-2.3002e-10	-1.29149	8.3962e-08	-2.3002e-10	-1.30198
18401111	chr3:18401111:C:T	9.42775e-10	-1.91361	-0.880553	1.9763e-08	-1.86416	-0.884366
18401602	chr3:18401602:A:G	1.12485e-08	-2.3002e-10	-0.315003	2.35753e-07	-2.3002e-10	-0.269558
18401683	chr3:18401683:G:A	3.20465e-09	-0.209206	-1.36143	2.13751e-08	-1.30824	-1.36187
18402304	chr3:18402304:C:T	2.26397e-09	-1.91812	-3.63989e-10	5.00085e-07	0.482438	-3.63989e-10
18402323	chr3:18402323:G:A	3.93211e-09	-2.3002e-10	-1.36606	7.86942e-08	-2.3002e-10	-1.36677
18403558	chr3:18403558:T:A	7.8351e-09	-2.3002e-10	-0.676625	1.59322e-07	-2.3002e-10	-0.661415
18404800	chr3:18404800:CAAACCA:C	7.50767e-10	-1.88281	-1.13909	1.52172e-08	-1.88517	-1.12474
18404843	chr3:18404843:AT:A	5.15032e-09	-1.85498	0.758802	3.44163e-07	-0.810065	0.91884
18405608	chr3:18405608:A:G	3.2466e-09	-1.32444	-0.233189	6.92361e-08	-1.32281	-0.172009
18405672	chr3:18405672:A:G	6.59472e-09	-2.3002e-10	-0.848969	1.33905e-07	-2.3002e-10	-0.835211
18405680	chr3:18405680:T:C	4.17825e-09	-2.3002e-10	-1.30535	8.35626e-08	-2.3002e-10	-1.30674
18406998	chr3:18406998:C:G	7.53471e-10	-1.88354	-1.13477	1.52998e-08	-1.88433	-1.12017
18407345	chr3:18407345:A:G	6.49765e-09	-2.3002e-10	-0.863797	1.23944e-07	-2.3002e-10	-0.91251
18408192	chr3:18408192:A:G	2.79502e-08	-2.3002e-10	0.595188	5.84013e-07	-2.3002e-10	0.637582
18408219	chr3:18408219:T:C	3.24553e-08	0.744625	-3.63989e-10	1.27425e-07	-0.884814	-3.63989e-10
18408259	chr3:18408259:G:A	7.70977e-10	-1.91747	-1.07786	1.60635e-08	-1.8631	-1.0927
18408515	chr3:18408515:C:T	8.00644e-09	-2.3002e-10	-0.654992	1.63045e-07	-2.3002e-10	-0.638315
18408593	chr3:18408593:T:C	7.76888e-09	-2.3002e-10	-0.685112	1.46809e-07	-2.3002e-10	-0.74321
18408777	chr3:18408777:A:G	2.76316e-09	-1.71886	-3.63989e-10	1.16116e-07	-0.97775	-3.63989e-10
18409394	chr3:18409394:T:G	1.03654e-09	-1.70277	-0.996583	7.02168e-08	-0.522317	-0.958435
18409448	chr3:18409448:A:G	7.42139e-09	-2.3002e-10	-0.730872	1.46082e-07	-2.3002e-10	-0.748169
18410195	chr3:18410195:G:A	2.52257e-09	-1.50644	-0.30352	5.39299e-08	-1.50105	-0.243605
18410304	chr3:18410304:T:C	6.94465e-09	-2.3002e-10	-0.797266	1.4107e-07	-2.3002e-10	-0.783084
18410366	chr3:18410366:C:T	1.00337e-09	-1.63821	-1.09366	7.58708e-08	-0.344673	-1.05864
18410787	chr3:18410787:C:T	2.38656e-09	-1.53479	-0.330592	5.09363e-08	-1.53046	-0.271304
18410857	chr3:18410857:T:C	7.74265e-09	-2.3002e-10	-0.688494	1.46338e-07	-2.3002e-10	-0.746419
18411047	chr3:18411047:T:C	2.28633e-09	-1.18266	-0.725634	2.21738e-07	0.36037	-0.691215
18411407	chr3:18411407:A:C	8.42895e-09	-2.3002e-10	-0.603565	1.71781e-07	-2.3002e-10	-0.586119
18411435	chr3:18411435:T:C	1.26066e-08	-2.3002e-10	-0.201019	2.45673e-07	-2.3002e-10	-0.228339
18411905	chr3:18411905:G:A	1.11266e-07	1.97668	-3.63989e-10	4.48767e-06	2.67675	-3.63989e-10
18412351	chr3:18412351:G:A	1.03397e-09	-1.59872	-1.10312	8.11729e-08	-0.265475	-1.07028
18412570	chr3:18412570:T:C	1.8485e-09	-1.80398	-0.316881	6.29485e-08	-1.25387	-0.336149
18413276	chr3:18413276:T:C	2.79458e-08	-2.3002e-10	0.595029	5.83918e-07	-2.3002e-10	0.63742
18413344	chr3:18413344:C:T	5.5908e-09	-2.3002e-10	-1.01412	1.16033e-07	-2.3002e-10	-0.978467
18413617	chr3:18413617:GATTA:G	6.98899e-09	-2.3002e-10	-0.790902	1.37699e-07	-2.3002e-10	-0.807272
18413653	chr3:18413653:T:C	4.22513e-09	-2.3002e-10	-1.29419	8.37833e-08	-2.3002e-10	-1.30411
18415530	chr3:18415530:T:C	7.4915e-09	-2.3002e-10	-0.721468	1.47436e-07	-2.3002e-10	-0.738944
18415584	chr3:18415584:TA:T	1.18411e-09	-1.37982	-1.18643	8.00022e-08	-0.193275	-1.15701
18415895	chr3:18415895:C:T	2.48089e-09	-1.82662	-3.63989e-10	8.74861e-08	-1.26086	-3.63989e-10
18416451	chr3:18416451:T:C	8.1269e-10	-1.88636	-1.05628	3.73926e-08	-1.10452	-1.00635
18416886	chr3:18416886:C:T	3.94159e-09	-2.3002e-10	-1.36365	7.90557e-08	-2.3002e-10	-1.36219
18417339	chr3:18417339:T:G	3.89416e-09	-0.119746	-1.25601	4.40773e-08	-0.701615	-1.24478
18417696	chr3:18417696:A:G	7.63554e-10	-1.67182	-1.33319	1.26291e-08	-1.88181	-1.31453
18417811	chr3:18417811:G:A	8.31284e-10	-1.56716	-1.35286	1.79084e-08	-1.49366	-1.35341
18417872	chr3:18417872:C:T	1.8484e-08	-2.3002e-10	0.181666	4.14794e-07	-2.3002e-10	0.295441
18418087	chr3:18418087:T:C	4.23788e-09	-2.3002e-10	-1.29118	8.35763e-08	-2.3002e-10	-1.30658
18418236	chr3:18418236:C:T	6.19078e-09	0.0370374	-0.949215	1.76669e-07	0.358214	-0.916278
18418434	chr3:18418434:C:A	6.66061e-09	-0.845126	0.00609936	6.81447e-08	-1.65312	0.142411
18418442	chr3:18418442:G:A	2.64705e-09	-1.76179	-3.63989e-10	0.00013462	6.07787	-3.63989e-10
18418670	chr3:18418670:CAAAT:C	4.07733e-09	-2.3002e-10	-1.3298	8.20273e-08	-2.3002e-10	-1.32529
18418859	chr3:18418859:T:G	2.57476e-09	-1.78948	-3.63989e-10	0.000111632	5.89062	-3.63989e-10
18418930	chr3:18418930:C:T	4.37964e-09	-2.3002e-10	-1.25827	8.91019e-08	-2.3002e-10	-1.24256
18419264	chr3:18419264:A:C	3.95421e-09	-2.3002e-10	-1.36046	7.87532e-08	-2.3002e-10	-1.36602
18419762	chr3:18419762:C:T	2.37913e-08	-2.3002e-10	0.434082	5.30146e-07	-2.3002e-10	0.540812
18419898	chr3:18419898:C:T	2.57045e-09	-1.79116	-3.63989e-10	0.000109698	5.87314	-3.63989e-10
18420327	chr3:18420327:A:G	1.83411e-08	-2.3002e-10	0.173907	4.09738e-07	-2.3002e-10	0.283178
18420720	chr3:18420720:C:T	4.48483e-09	-2.3002e-10	-1.23454	9.35795e-08	-2.3002e-10	-1.19353
18421483	chr3:18421483:TG:T	1.19421e-09	-1.91846	-0.639294	2.74336e-08	-1.82726	-0.593315
18421491	chr3:18421491:A:C	1.13643e-09	-1.91359	-0.693758	2.67806e-08	-1.79382	-0.650839
18422242	chr3:18422242:G:C	3.29977e-09	-1.54138	-3.63989e-10	9.588e-06	3.43593	-3.63989e-10
18422926	chr3:18422926:T:C	2.70134e-08	0.223444	0.337649	8.49099e-08	-1.77898	0.488232
18424003	chr3:18424003:A:G	7.8142e-09	-2.3002e-10	-0.679295	1.61598e-07	-2.3002e-10	-0.647231
18424258	chr3:18424258:A:C	2.47511e-08	-2.3002e-10	0.473633	5.08998e-07	-2.3002e-10	0.500103
18424330	chr3:18424330:T:C	7.92543e-10	-1.73779	-1.22995	1.51797e-08	-1.77642	-1.23597
18424567	chr3:18424567:A:G	4.59863e-08	1.06692	0.0261877	5.51514e-07	0.514354	0.0659727
18424659	chr3:18424659:C:G	2.56288e-09	-1.79411	-3.63989e-10	5.33896e-08	-1.75473	-3.63989e-10
18424680	chr3:18424680:A:G	3.98366e-09	-2.3002e-10	-1.35304	8.0418e-08	-2.3002e-10	-1.3451
18424884	chr3:18424884:G:T	6.72053e-09	-2.3002e-10	-0.83007	1.38062e-07	-2.3002e-10	-0.804635
18425152	chr3:18425152:C:T	4.09798e-09	-2.3002e-10	-1.32474	8.15637e-08	-2.3002e-10	-1.33096
18425960	chr3:18425960:T:C	5.15484e-09	-2.3002e-10	-1.0953	1.06011e-07	-2.3002e-10	-1.0688
18427019	chr3:18427019:C:G	7.67652e-09	-2.3002e-10	-0.697072	1.58686e-07	-2.3002e-10	-0.665414
18427031	chr3:18427031:A:G	5.81204e-09	0.0754991	-1.05081	1.40477e-07	0.265884	-1.05318
18427174	chr3:18427174:G:A	5.42698e-09	-1.04385	-3.63989e-10	5.3058e-08	-1.76095	-3.63989e-10
18427279	chr3:18427279:A:G	1.48533e-09	-1.87533	-0.464273	3.02011e-08	-1.91326	-0.4112
18427294	chr3:18427294:C:T	4.09746e-09	-2.3002e-10	-1.32487	8.19841e-08	-2.3002e-10	-1.32581
18427413	chr3:18427413:T:C	4.32322e-09	-2.3002e-10	-1.27124	8.77042e-08	-2.3002e-10	-1.25837
18427806	chr3:18427806:A:T	2.91087e-07	-2.3002e-10	2.93838	5.6868e-06	-2.3002e-10	2.91356
18428303	chr3:18428303:C:T	3.91918e-09	-2.3002e-10	-1.36936	7.83812e-08	-2.3002e-10	-1.37076
18428333	chr3:18428333:C:T	4.74712e-09	-2.3002e-10	-1.1777	9.30987e-08	-2.3002e-10	-1.19868
18428682	chr3:18428682:T:C	1.49119e-08	-1.35436	1.32128	2.15975e-07	-1.70958	1.3524
18428764	chr3:18428764:T:C	4.73642e-09	-2.3002e-10	-1.17996	9.2901e-08	-2.3002e-10	-1.20081
18428845	chr3:18428845:G:A	3.25657e-09	-1.55456	-3.63989e-10	1.00519e-07	-1.12199	-3.63989e-10
18430000	chr3:18430000:T:C	2.23414e-08	-1.31744	1.68865	3.22922e-07	-1.69281	1.73788
18430529	chr3:18430529:T:C	1.43685e-08	-1.33149	1.26129	2.06225e-07	-1.69459	1.29122
18430796	chr3:18430796:A:G	2.01712e-08	-1.3041	1.57312	2.89643e-07	-1.68431	1.62062
18430912	chr3:18430912:G:A	1.15297e-08	-1.36153	1.07122	1.67274e-07	-1.71259	1.09988
18431085	chr3:18431085:G:A	6.70529e-09	-0.832341	-3.63989e-10	9.36926e-08	-1.19232	-3.63989e-10
18431245	chr3:18431245:C:T	5.62877e-09	-1.00735	-3.63989e-10	5.38765e-08	-1.74565	-3.63989e-10
18431277	chr3:18431277:C:T	8.76503e-09	-1.69708	1.13261	1.9438e-07	-1.77997	1.31744
18431470	chr3:18431470:G:A	1.23255e-07	2.99983	-0.920819	2.30714e-07	0.66646	-0.957621
18431560	chr3:18431560:G:A	2.92293e-09	-1.66265	-3.63989e-10	0.000378171	7.11076	-3.63989e-10
18431718	chr3:18431718:T:TA	4.39579e-09	-2.3002e-10	-1.25459	8.6535e-08	-2.3002e-10	-1.27179
18431721	chr3:18431721:C:G	9.41067e-09	-1.72302	1.22963	2.19399e-07	-1.75919	1.41774
18432775	chr3:18432775:A:T	1.4155e-07	3.09425	-0.876833	2.57271e-07	0.732969	-0.915179
18432849	chr3:18432849:T:C	1.02115e-07	2.74379	-0.852921	2.05254e-07	0.484189	-0.892282
18433618	chr3:18433618:C:T	2.04261e-08	-2.3002e-10	0.281577	4.21e-07	-2.3002e-10	0.310293
18433859	chr3:18433859:C:G	5.81951e-09	-2.3002e-10	-0.974021	1.12471e-07	-2.3002e-10	-1.00965
18433967	chr3:18433967:A:T	3.37235e-09	-1.51963	-3.63989e-10	5.08494e-08	-1.80347	-3.63989e-10
18434166	chr3:18434166:C:T	1.9126e-08	-2.3002e-10	0.215811	4.27425e-07	-2.3002e-10	0.325438
18434399	chr3:18434399:A:AT	4.25213e-09	-2.3002e-10	-1.28782	8.61682e-08	-2.3002e-10	-1.27604
18434593	chr3:18434593:T:A	2.82241e-09	-1.69765	-3.63989e-10	0.000303491	6.89077	-3.63989e-10
18435264	chr3:18435264:CA:C	2.51526e-09	-1.81286	-3.63989e-10	5.2466e-08	-1.77217	-3.63989e-10
18435304	chr3:18435304:G:T	5.12731e-08	-2.3002e-10	1.20193	9.8327e-07	-2.3002e-10	1.15854
18436093	chr3:18436093:T:C	4.32398e-09	-2.3002e-10	-1.27106	8.77205e-08	-2.3002e-10	-1.25819
18436676	chr3:18436676:T:A	2.57206e-09	-1.79053	-3.63989e-10	0.000135304	6.08294	-3.63989e-10
18437191	chr3:18437191:C:G	3.91287e-09	-2.3002e-10	-1.37097	7.83904e-08	-2.3002e-10	-1.37064
18437442	chr3:18437442:C:T	5.76316e-09	-2.3002e-10	-0.983753	1.11431e-07	-2.3002e-10	-1.01893
18437475	chr3:18437475:C:T	8.13954e-10	-1.71751	-1.22358	1.71414e-08	-1.66194	-1.22891
18437628	chr3:18437628:A:T	4.55789e-09	-2.3002e-10	-1.21838	9.27589e-08	-2.3002e-10	-1.20234
18437807	chr3:18437807:A:C	3.35634e-09	-1.52439	-3.63989e-10	1.1595e-07	-0.979183	-3.63989e-10
18437860	chr3:18437860:A:C	6.1951e-09	-2.3002e-10	-0.911478	1.22039e-07	-2.3002e-10	-0.927997
18438278	chr3:18438278:C:T	1.46382e-08	-0.0516008	-3.63989e-10	1.08213e-07	-1.04824	-3.63989e-10
18438860	chr3:18438860:A:G	2.39526e-08	-2.3002e-10	0.440841	5.39343e-07	-2.3002e-10	0.558012
18439872	chr3:18439872:A:G	2.40688e-08	-2.3002e-10	0.445679	5.42465e-07	-2.3002e-10	0.563782
18440498	chr3:18440498:A:C	4.73023e-09	-2.3002e-10	-1.18126	9.28125e-08	-2.3002e-10	-1.20176
18440698	chr3:18440698:C:A	3.7673e-09	-0.19901	-1.20987	1.035e-07	0.098449	-1.19122
18440777	chr3:18440777:AATC:A	2.78769e-09	-1.71002	-3.63989e-10	0.00023219	6.62297	-3.63989e-10
18440872	chr3:18440872:T:C	1.47864e-08	-1.78476	1.74323	3.12267e-07	-1.76061	1.77213
18441066	chr3:18441066:T:C	4.41156e-09	-1.31455	0.0635353	5.20606e-08	-1.85581	0.07588
18441302	chr3:18441302:T:C	3.94486e-09	-2.3002e-10	-1.36282	7.85841e-08	-2.3002e-10	-1.36817
18441695	chr3:18441695:T:C	3.37286e-09	-1.51948	-3.63989e-10	0.00111939	8.19596	-3.63989e-10
18441823	chr3:18441823:C:T	6.05474e-09	0.415171	-1.34957	1.94838e-07	0.897044	-1.35722
18442363	chr3:18442363:T:C	3.93947e-09	-2.3002e-10	-1.36419	7.93355e-08	-2.3002e-10	-1.35865
18443137	chr3:18443137:T:G	5.15274e-09	-2.3002e-10	-1.09571	1.06215e-07	-2.3002e-10	-1.06687
18444292	chr3:18444292:G:A	4.34001e-09	-2.3002e-10	-1.26736	8.58435e-08	-2.3002e-10	-1.27982
18446718	chr3:18446718:A:G	2.2892e-09	-1.90704	-3.63989e-10	5.44784e-08	-1.73454	-3.63989e-10
18446872	chr3:18446872:A:G	1.19835e-08	-0.251703	-3.63989e-10	8.04027e-08	-1.34529	-3.63989e-10
18447305	chr3:18447305:T:G	1.38081e-09	-1.06888	-1.34369	2.55562e-08	-1.15152	-1.33993
18448415	chr3:18448415:T:A	1.29099e-09	-1.91387	-0.565966	3.65273e-08	-1.62427	-0.510011
18448865	chr3:18448865:G:A	8.27918e-10	-1.78015	-1.14393	1.47322e-08	-1.91882	-1.12348
18449458	chr3:18449458:T:A	4.27542e-09	-2.3002e-10	-1.28236	8.50241e-08	-2.3002e-10	-1.28941
18449582	chr3:18449582:G:A	1.62564e-09	-1.90445	-0.344883	3.94029e-08	-1.7316	-0.326901
18449839	chr3:18449839:G:A	1.78668e-09	-1.22072	-0.934155	3.35238e-08	-1.32271	-0.897372
18449875	chr3:18449875:A:G	1.08229e-09	-1.89583	-0.760331	2.63569e-08	-1.75649	-0.704122
18450029	chr3:18450029:T:C	8.92903e-10	-1.91304	-0.935473	1.93052e-08	-1.83953	-0.932435
18450060	chr3:18450060:C:T	1.99466e-07	2.46704	0.0933725	2.07541e-07	-0.668829	0.271816
18450182	chr3:18450182:A:G	1.49601e-09	-0.978639	-1.3538	2.34338e-08	-1.22734	-1.35082
18450689	chr3:18450689:CTTG:C	4.47121e-09	-2.3002e-10	-1.23758	9.08167e-08	-2.3002e-10	-1.2235
18451445	chr3:18451445:A:G	1.15779e-08	0.998467	-1.28461	5.40897e-07	1.83287	-1.27198
18451667	chr3:18451667:T:C	6.69861e-09	-2.3002e-10	-0.833338	1.38058e-07	-2.3002e-10	-0.80467
18452152	chr3:18452152:G:C	3.93531e-09	-2.3002e-10	-1.36525	7.87147e-08	-2.3002e-10	-1.36651
18453252	chr3:18453252:T:C	4.66746e-09	0.0618762	-1.2565	2.37152e-07	0.991899	-1.25554
18453592	chr3:18453592:A:G	2.37904e-09	-1.86854	-3.63989e-10	5.41286e-08	-1.74098	-3.63989e-10
18453704	chr3:18453704:C:T	4.07975e-09	-2.3002e-10	-1.3292	8.20692e-08	-2.3002e-10	-1.32478
18453809	chr3:18453809:A:G	1.87523e-07	2.47499	0.0236767	1.93944e-07	-0.662897	0.198124
18454162	chr3:18454162:A:G	9.05636e-10	-1.90942	-0.924932	1.9298e-08	-1.85047	-0.921874
18455000	chr3:18455000:T:C	2.09363e-09	-1.58984	-0.406498	3.24904e-08	-1.88364	-0.367757
18455098	chr3:18455098:A:G	4.94571e-09	-1.13672	-3.63989e-10	6.55732e-08	-1.54917	-3.63989e-10
18455232	chr3:18455232:T:C	2.47009e-09	-1.83098	-3.63989e-10	6.28439e-08	-1.59169	-3.63989e-10
18456051	chr3:18456051:G:A	2.56579e-09	-1.79297	-3.63989e-10	0.0152394	10.8071	-3.63989e-10
18456708	chr3:18456708:TCA:T	9.0085e-09	-2.3002e-10	-0.537069	1.76185e-07	-2.3002e-10	-0.560807
18457501	chr3:18457501:G:A	8.73238e-10	-1.74902	-1.12176	1.5091e-08	-1.91787	-1.10037
18457721	chr3:18457721:T:C	3.91721e-09	-2.3002e-10	-1.36986	7.85234e-08	-2.3002e-10	-1.36894
18457772	chr3:18457772:T:C	1.20851e-08	-0.243264	-3.63989e-10	9.13396e-08	-1.21776	-3.63989e-10
18458350	chr3:18458350:C:T	2.14222e-07	2.47553	0.156243	2.25402e-07	-0.660331	0.345876
18458436	chr3:18458436:T:G	9.31316e-10	-1.69738	-1.10901	1.54033e-08	-1.91066	-1.08709
18458858	chr3:18458858:G:A	3.13893e-09	-1.59136	-3.63989e-10	8.51173e-08	-1.28831	-3.63989e-10
18459035	chr3:18459035:T:A	2.60496e-09	-1.77782	-3.63989e-10	0.0183564	10.9931	-3.63989e-10
18459054	chr3:18459054:G:A	3.27967e-09	-1.5475	-3.63989e-10	4.86645e-08	-1.84739	-3.63989e-10
18459064	chr3:18459064:C:A	2.65046e-09	-1.76051	-3.63989e-10	0.0215522	11.1536	-3.63989e-10
18459240	chr3:18459240:T:TA	2.64868e-09	-0.409521	-1.35165	1.08698e-07	0.310618	-1.35438
18459337	chr3:18459337:T:C	5.70221e-09	-2.3002e-10	-0.994384	1.18108e-07	-2.3002e-10	-0.960743
18459344	chr3:18459344:A:G	6.91789e-09	-2.3002e-10	-0.801127	1.45998e-07	-2.3002e-10	-0.748749
18459946	chr3:18459946:T:G	2.07328e-07	2.51567	0.0833941	2.11257e-07	-0.640779	0.261513
18459991	chr3:18459991:T:C	4.30696e-09	-2.3002e-10	-1.27501	8.55605e-08	-2.3002e-10	-1.28312
18460012	chr3:18460012:C:T	1.0308e-07	0.927004	0.973266	1.04757e-05	2.35016	1.17431
18460425	chr3:18460425:T:A	4.18524e-09	-2.3002e-10	-1.30367	8.46868e-08	-2.3002e-10	-1.29338
18460461	chr3:18460461:A:G	7.77877e-09	-2.3002e-10	-0.683839	1.37857e-07	-2.3002e-10	-0.806125
18461592	chr3:18461592:A:G	3.46173e-09	-1.49347	-3.63989e-10	7.72939e-08	-1.38473	-3.63989e-10
18462018	chr3:18462018:G:T	9.09083e-09	0.768116	-1.29609	4.12896e-07	1.57519	-1.28434
18462798	chr3:18462798:C:T	1.67569e-09	-1.90825	-0.310763	4.14966e-08	-1.71439	-0.292341
18463607	chr3:18463607:G:T	3.96173e-09	-2.3002e-10	-1.35856	7.91921e-08	-2.3002e-10	-1.36046
18463614	chr3:18463614:A:G	2.33923e-09	-1.88542	-3.63989e-10	0.00293276	9.15911	-3.63989e-10
18463688	chr3:18463688:C:T	8.94976e-10	-1.91379	-0.932403	1.94253e-08	-1.83568	-0.930089
18464545	chr3:18464545:G:T	4.50821e-09	-2.3002e-10	-1.22934	9.16229e-08	-2.3002e-10	-1.21466
18464548	chr3:18464548:T:C	1.29715e-08	0.218227	-0.39071	6.21716e-07	1.14042	-0.440272
18464695	chr3:18464695:C:T	2.07436e-07	2.43637	0.163216	2.19209e-07	-0.688208	0.345894
18465678	chr3:18465678:G:A	9.0843e-08	0.81946	0.954435	8.96644e-06	2.21494	1.15397
18465840	chr3:18465840:C:T	7.00702e-09	-2.3002e-10	-0.788326	1.47916e-07	-2.3002e-10	-0.735696
18465890	chr3:18465890:C:T	1.35154e-09	-1.91077	-0.523227	3.59923e-08	-1.70462	-0.444417
18466688	chr3:18466688:C:T	9.44851e-08	0.900971	0.912234	9.49524e-06	2.31612	1.11008
18467148	chr3:18467148:G:C	8.88052e-09	-0.264461	-0.286917	3.90081e-08	-1.91295	-0.155623
18467784	chr3:18467784:A:T	4.16071e-09	-2.3002e-10	-1.30955	8.41439e-08	-2.3002e-10	-1.29981
18467895	chr3:18467895:T:G	6.73109e-09	-2.3002e-10	-0.828501	1.41896e-07	-2.3002e-10	-0.777243
18468109	chr3:18468109:G:A	1.45617e-08	-0.211394	0.154552	6.17375e-08	-1.91553	0.306076
18468283	chr3:18468283:A:G	7.05855e-09	-2.3002e-10	-0.780999	1.39804e-07	-2.3002e-10	-0.792102
18468495	chr3:18468495:G:A	2.70427e-09	-1.7404	-3.63989e-10	0.0257854	11.333	-3.63989e-10
18468642	chr3:18468642:G:A	3.36915e-08	1.96928	-1.18728	3.44168e-06	3.60807	-1.1967
18469838	chr3:18469838:A:G	8.83399e-10	-1.82327	-1.03594	1.61249e-08	-1.91799	-1.03398
18470747	chr3:18470747:T:C	1.32472e-08	0.0291695	-0.180619	9.17479e-07	1.12881	-0.0395199
18471065	chr3:18471065:T:C	8.51242e-09	-2.3002e-10	-0.593711	1.78599e-07	-2.3002e-10	-0.5472
18471387	chr3:18471387:C:T	4.1571e-09	-0.60522	-0.705201	2.68787e-08	-1.83532	-0.605688
18471967	chr3:18471967:G:A	7.86087e-10	-1.91178	-1.06415	1.66688e-08	-1.85625	-1.06255
18472188	chr3:18472188:T:C	4.13558e-09	-2.3002e-10	-1.31561	8.23798e-08	-2.3002e-10	-1.321
18472876	chr3:18472876:T:C	6.11659e-09	-2.3002e-10	-0.924233	1.14616e-07	-2.3002e-10	-0.990753
18473112	chr3:18473112:A:T	4.15889e-09	-2.3002e-10	-1.30999	8.28149e-08	-2.3002e-10	-1.31573
18473409	chr3:18473409:G:A	1.77184e-09	-0.851816	-1.3114	1.10964e-07	0.294628	-1.31777
18473438	chr3:18473438:G:T	3.26168e-09	-1.553	-3.63989e-10	5.53489e-08	-1.71868	-3.63989e-10
18473649	chr3:18473649:C:T	7.10357e-10	-1.77864	-1.29858	3.23437e-08	-0.956985	-1.29894
18473715	chr3:18473715:A:G	2.38299e-09	-1.86688	-3.63989e-10	0.00853257	10.2271	-3.63989e-10
18473753	chr3:18473753:A:G	6.72037e-09	-2.3002e-10	-0.830095	1.3014e-07	-2.3002e-10	-0.863729
18473761	chr3:18473761:A:G	4.10779e-09	-2.3002e-10	-1.32235	8.29908e-08	-2.3002e-10	-1.31361
18473967	chr3:18473967:T:G	2.0316e-08	1.08359	-0.807413	4.63266e-08	-1.20405	-0.692576
18473975	chr3:18473975:G:T	4.74808e-09	-2.3002e-10	-1.1775	9.08984e-08	-2.3002e-10	-1.2226
18474481	chr3:18474481:G:A	4.0537e-09	-2.3002e-10	-1.33561	8.17957e-08	-2.3002e-10	-1.32812
18475128	chr3:18475128:A:T	1.88801e-08	1.01459	-0.811719	4.39389e-08	-1.25183	-0.697707
18475214	chr3:18475214:A:C	8.76847e-09	0.153391	-0.717467	3.37977e-07	0.775397	-0.68476
18475488	chr3:18475488:G:A	2.47882e-09	-1.82746	-3.63989e-10	6.11013e-08	-1.61981	-3.63989e-10
18475858	chr3:18475858:T:C	8.97969e-09	0.220813	-0.761086	3.48866e-07	0.851854	-0.729507
18475911	chr3:18475911:C:A	1.77926e-07	2.9494	-0.503268	4.59926e-05	5.38689	-0.382997
18476033	chr3:18476033:A:G	4.12913e-09	-2.3002e-10	-1.31717	8.48057e-08	-2.3002e-10	-1.29198
18476140	chr3:18476140:T:C	2.59038e-09	-1.78343	-3.63989e-10	7.11937e-08	-1.46694	-3.63989e-10
18476609	chr3:18476609:A:G	5.87745e-10	-1.90651	-1.36018	1.21543e-08	-1.87218	-1.36248
18476879	chr3:18476879:T:A	5.82819e-10	-1.90649	-1.36863	1.20668e-08	-1.87223	-1.36965
18477066	chr3:18477066:G:C	6.55455e-09	0.51591	-1.37099	3.60011e-07	1.52476	-1.37097
18477082	chr3:18477082:C:T	6.26167e-10	-1.87542	-1.32796	1.21451e-08	-1.90237	-1.33305
18477307	chr3:18477307:A:G	3.94905e-09	-2.3002e-10	-1.36176	7.89249e-08	-2.3002e-10	-1.36384
18477395	chr3:18477395:G:A	7.33793e-09	-2.3002e-10	-0.742181	1.51484e-07	-2.3002e-10	-0.711859
18477724	chr3:18477724:G:A	4.93857e-08	1.92723	-0.762811	6.43495e-08	-0.918505	-0.649507
18477767	chr3:18477767:C:T	1.83434e-09	-1.0735	-1.05505	2.22511e-08	-1.64946	-0.980492
18477788	chr3:18477788:G:A	6.68544e-08	2.04466	-0.577376	8.37036e-08	-0.858066	-0.446993
18477923	chr3:18477923:G:A	7.25671e-10	-1.87312	-1.18277	1.40522e-08	-1.90408	-1.18548
18478008	chr3:18478008:T:C	4.17564e-09	-2.3002e-10	-1.30597	8.32734e-08	-2.3002e-10	-1.31021
18478604	chr3:18478604:TTAG:T	2.46451e-09	-1.83324	-3.63989e-10	0.0148203	10.7792	-3.63989e-10
18479103	chr3:18479103:G:A	4.58817e-09	-1.21176	-3.63989e-10	5.78285e-08	-1.67486	-3.63989e-10
18479705	chr3:18479705:A:T	4.62261e-09	-2.3002e-10	-1.20428	9.40695e-08	-2.3002e-10	-1.18831
18479842	chr3:18479842:G:A	3.78837e-09	-1.4033	-3.63989e-10	5.40116e-08	-1.74314	-3.63989e-10
18479871	chr3:18479871:G:A	9.68847e-08	2.36965	-0.531363	1.05009e-07	-0.679294	-0.399001
18479902	chr3:18479902:T:C	4.34524e-08	1.99121	-0.954784	3.89973e-06	3.47455	-0.938232
18479936	chr3:18479936:G:C	1.53885e-09	-1.50027	-0.803931	2.97782e-08	-1.57484	-0.763722
18480190	chr3:18480190:T:A	1.11722e-08	0.833363	-1.15517	8.38275e-07	2.14492	-1.14591
18480296	chr3:18480296:A:T	4.08692e-09	-2.3002e-10	-1.32745	8.19466e-08	-2.3002e-10	-1.32627
18480417	chr3:18480417:A:T	3.43283e-09	-0.130822	-1.37103	1.17025e-08	-1.90157	-1.37097
18480498	chr3:18480498:A:T	6.22652e-10	-1.89135	-1.31765	1.24622e-08	-1.88926	-1.32039
18480514	chr3:18480514:C:A	6.63498e-09	-2.3002e-10	-0.842882	1.34152e-07	-2.3002e-10	-0.833365
18480521	chr3:18480521:T:C	1.34241e-07	3.0583	-0.893899	6.3232e-06	3.90006	-0.880417
18480579	chr3:18480579:CTT:C	6.94835e-09	-2.3002e-10	-0.796733	1.37289e-07	-2.3002e-10	-0.810253
18480786	chr3:18480786:C:G	2.37124e-09	-1.87183	-3.63989e-10	5.91727e-08	-1.65188	-3.63989e-10
18480819	chr3:18480819:A:G	3.78808e-09	-1.84784	0.444458	0.0218284	10.637	0.529423
18481189	chr3:18481189:T:C	2.30111e-09	-1.90185	-3.63989e-10	0.00632502	9.92768	-3.63989e-10
18481239	chr3:18481239:G:A	4.41907e-09	-2.3002e-10	-1.24931	8.90852e-08	-2.3002e-10	-1.24275
18481849	chr3:18481849:G:A	6.77242e-09	-2.3002e-10	-0.82238	1.43904e-07	-2.3002e-10	-0.763191
18481940	chr3:18481940:C:T	5.55834e-09	-2.3002e-10	-1.01994	1.12227e-07	-2.3002e-10	-1.01182
18481977	chr3:18481977:C:A	5.60317e-09	0.319525	-1.33143	1.20887e-08	-1.91699	-1.32308
18482085	chr3:18482085:A:T	1.11787e-09	-1.3367	-1.28712	2.07904e-08	-1.4286	-1.26925
18482110	chr3:18482110:CTACTCTGAT:C	5.78133e-09	-2.3002e-10	-0.980605	1.11411e-07	-2.3002e-10	-1.01911
18482835	chr3:18482835:T:A	5.90952e-10	-1.89055	-1.37071	1.18548e-08	-1.88933	-1.37027
18482840	chr3:18482840:C:T	9.86068e-09	-2.3002e-10	-0.446682	2.10877e-07	-2.3002e-10	-0.381067
18483419	chr3:18483419:G:C	5.13954e-08	-2.3002e-10	1.20431	9.98234e-07	-2.3002e-10	1.17365
18483547	chr3:18483547:A:G	2.29158e-09	-1.906	-3.63989e-10	0.00641601	9.94197	-3.63989e-10
18483721	chr3:18483721:A:G	1.32573e-09	-1.91185	-0.541423	3.26963e-08	-1.72933	-0.515744
18484011	chr3:18484011:T:C	3.93393e-09	-2.3002e-10	-1.3656	7.89665e-08	-2.3002e-10	-1.36332
18484070	chr3:18484070:G:T	4.74079e-09	-0.236318	-0.942716	2.81822e-07	0.835738	-0.926803
18484164	chr3:18484164:G:A	6.1975e-09	0.240621	-1.15171	3.39679e-07	1.23477	-1.13911
18484231	chr3:18484231:T:C	7.03795e-09	-2.3002e-10	-0.78392	1.3898e-07	-2.3002e-10	-0.798014
18484596	chr3:18484596:A:G	9.18321e-09	-2.3002e-10	-0.517861	1.95971e-07	-2.3002e-10	-0.454374
18484610	chr3:18484610:C:T	5.57998e-07	4.4817	-0.892578	3.19514e-05	5.50328	-0.863644
18484734	chr3:18484734:T:G	1.50239e-07	3.52381	-1.24682	4.41733e-08	-0.697083	-1.24714
18485114	chr3:18485114:A:G	4.54781e-09	-2.3002e-10	-1.22059	9.19567e-08	-2.3002e-10	-1.21102
18485138	chr3:18485138:A:C	2.25247e-07	3.95445	-1.27249	5.27744e-08	-0.493783	-1.27253
18485204	chr3:18485204:ATACTT:A	5.50426e-09	0.0693405	-1.09906	2.03719e-07	0.660345	-1.07594
18485219	chr3:18485219:T:C	4.34582e-09	-2.3002e-10	-1.26602	8.80432e-08	-2.3002e-10	-1.25451
18485316	chr3:18485316:T:C	2.16594e-07	3.86948	-1.2267	5.3137e-08	-0.532739	-1.22673
18485418	chr3:18485418:T:G	1.02257e-08	-2.3002e-10	-0.410334	2.13776e-07	-2.3002e-10	-0.367412
18485478	chr3:18485478:C:A	2.32694e-08	-2.3002e-10	0.411901	4.90015e-07	-2.3002e-10	0.462096
18485825	chr3:18485825:G:A	1.79011e-09	-1.91645	-0.23651	4.32218e-08	-1.75863	-0.20737
18486103	chr3:18486103:C:T	7.52448e-09	-2.3002e-10	-0.717077	1.48559e-07	-2.3002e-10	-0.731361
18486313	chr3:18486313:A:G	7.52637e-09	-2.3002e-10	-0.716825	1.48578e-07	-2.3002e-10	-0.731232
18486389	chr3:18486389:G:A	7.9489e-09	-2.3002e-10	-0.662205	1.64357e-07	-2.3002e-10	-0.630301
18486708	chr3:18486708:A:G	1.0273e-08	-2.3002e-10	-0.405717	2.14789e-07	-2.3002e-10	-0.362685
18487244	chr3:18487244:C:T	1.62141e-09	-1.91436	-0.337582	3.96199e-08	-1.74204	-0.310966
18487422	chr3:18487422:A:G	5.95112e-08	-2.3002e-10	1.35093	1.29352e-06	-2.3002e-10	1.43279
18487793	chr3:18487793:T:C	4.46023e-09	-2.3002e-10	-1.24004	8.61698e-08	-2.3002e-10	-1.27602
18488658	chr3:18488658:C:G	4.0213e-08	2.13818	-1.17923	3.7509e-08	-0.982139	-1.12562
18488743	chr3:18488743:G:C	7.55934e-09	-2.3002e-10	-0.712454	1.49221e-07	-2.3002e-10	-0.72691
18488811	chr3:18488811:G:T	2.34797e-09	-1.88169	-3.63989e-10	5.57706e-08	-1.71109	-3.63989e-10
18489223	chr3:18489223:G:A	6.36558e-09	-2.3002e-10	-0.884333	1.29096e-07	-2.3002e-10	-0.871783
18489356	chr3:18489356:G:A	1.84487e-09	-1.83856	-0.284274	3.5436e-08	-1.9099	-0.254712
18489487	chr3:18489487:A:G	7.43031e-07	4.63372	-0.758216	4.13395e-05	5.6314	-0.73417
18489644	chr3:18489644:A:G	1.18248e-07	3.33031	-1.29276	3.04699e-08	-1.02053	-1.29507
18490145	chr3:18490145:G:A	1.90958e-09	-1.81245	-0.275905	3.60743e-08	-1.90038	-0.246381
18490272	chr3:18490272:A:G	4.30444e-09	-2.3002e-10	-1.27559	8.72395e-08	-2.3002e-10	-1.26368
18490274	chr3:18490274:G:A	1.90243e-09	-1.80392	-0.288181	3.57645e-08	-1.89653	-0.258857
18490703	chr3:18490703:C:G	2.26993e-09	-1.91549	-3.63989e-10	0.00449485	9.5861	-3.63989e-10
18490946	chr3:18490946:T:C	8.75205e-09	-2.3002e-10	-0.56595	1.86151e-07	-2.3002e-10	-0.505782
18490969	chr3:18490969:T:C	1.0061e-07	3.24305	-1.36703	2.73663e-08	-1.05527	-1.36776
18491051	chr3:18491051:T:G	1.37599e-08	-0.676286	0.562808	5.53384e-07	-0.0394562	0.623168
18491336	chr3:18491336:A:G	8.13907e-09	-0.170182	-0.46838	2.94227e-07	0.386102	-0.434091
18491631	chr3:18491631:G:A	5.27693e-07	4.32833	-0.795049	2.85982e-05	5.3007	-0.771944
18491786	chr3:18491786:C:T	6.67194e-09	-2.3002e-10	-0.837328	1.34641e-07	-2.3002e-10	-0.82973
18492289	chr3:18492289:A:G	2.65149e-09	-1.76012	-3.63989e-10	0.077901	12.4386	-3.63989e-10
18492495	chr3:18492495:C:T	7.94214e-09	-2.3002e-10	-0.663055	1.56736e-07	-2.3002e-10	-0.677775
18492637	chr3:18492637:T:C	2.83816e-09	-0.735505	-0.956576	1.09737e-07	-0.090887	-0.943363
18492918	chr3:18492918:C:G	1.02715e-08	-2.3002e-10	-0.405866	2.14795e-07	-2.3002e-10	-0.362654
18493133	chr3:18493133:C:T	2.62282e-08	1.24844	-0.716842	2.32272e-08	-1.90178	-0.685239
18493294	chr3:18493294:A:G	6.08972e-09	-2.3002e-10	-0.928636	1.25304e-07	-2.3002e-10	-0.9016
18493516	chr3:18493516:C:T	3.53e-09	-1.47394	-3.63989e-10	1.35589e-07	-0.822713	-3.63989e-10
18493644	chr3:18493644:A:G	2.32523e-08	-2.3002e-10	0.411165	4.89657e-07	-2.3002e-10	0.461364
18493679	chr3:18493679:T:C	2.77704e-09	-1.71385	-3.63989e-10	0.118142	12.8551	-3.63989e-10
18494092	chr3:18494092:T:G	3.91373e-09	-2.3002e-10	-1.37075	7.83951e-08	-2.3002e-10	-1.37058
18494612	chr3:18494612:G:A	2.6765e-09	-1.75073	-3.63989e-10	0.0858446	12.5357	-3.63989e-10
18495061	chr3:18495061:T:C	9.96768e-08	3.22451	-1.35782	2.73639e-08	-1.06395	-1.35916
18495273	chr3:18495273:G:A	9.11343e-08	3.14018	-1.36309	2.62732e-08	-1.09968	-1.36411
18495663	chr3:18495663:T:C	7.50784e-08	-2.3002e-10	1.5833	1.63778e-06	-2.3002e-10	1.66876
18495837	chr3:18495837:C:A	7.90888e-09	-2.3002e-10	-0.667251	1.56066e-07	-2.3002e-10	-0.682064
18496584	chr3:18496584:C:A	8.4924e-10	-1.74902	-1.14963	0.0246261	12.4311	-1.14411
18496671	chr3:18496671:C:T	2.0941e-09	-1.80021	-0.195909	3.93314e-08	-1.89474	-0.165579
18496673	chr3:18496673:A:C	2.66611e-09	-1.75462	-3.63989e-10	0.0827636	12.4992	-3.63989e-10
18496918	chr3:18496918:A:G	4.04136e-09	-2.3002e-10	-1.33866	8.07944e-08	-2.3002e-10	-1.34043
18496972	chr3:18496972:T:C	7.71896e-09	-2.3002e-10	-0.691558	1.52395e-07	-2.3002e-10	-0.705867
18497095	chr3:18497095:A:G	3.20536e-09	-0.258723	-1.31169	1.13368e-07	0.307118	-1.30882
18497175	chr3:18497175:G:A	8.76902e-08	-2.3002e-10	1.73857	1.91675e-06	-2.3002e-10	1.82605
18497225	chr3:18497225:A:G	8.14737e-08	3.03346	-1.36842	2.54093e-08	-1.13009	-1.36713
18497513	chr3:18497513:T:A	2.37597e-09	-0.805788	-1.06404	1.87378e-08	-1.75846	-1.04333
18498388	chr3:18498388:AAT:A	1.72094e-09	-1.79204	-0.400328	3.20349e-08	-1.89146	-0.37406
18498598	chr3:18498598:C:T	2.27751e-09	-1.91215	-3.63989e-10	0.0052952	9.74997	-3.63989e-10
18498928	chr3:18498928:T:C	4.42252e-09	-2.3002e-10	-1.24853	8.46651e-08	-2.3002e-10	-1.29364
18500414	chr3:18500414:T:C	4.92559e-09	-2.3002e-10	-1.14079	1.00344e-07	-2.3002e-10	-1.12374
18500637	chr3:18500637:T:G	2.43383e-09	-1.84577	-3.63989e-10	0.0286441	11.4381	-3.63989e-10
18501024	chr3:18501024:G:A	7.32666e-09	-2.3002e-10	-0.743718	1.43335e-07	-2.3002e-10	-0.767153
18501055	chr3:18501055:T:G	7.49997e-08	-2.3002e-10	1.58225	1.63604e-06	-2.3002e-10	1.66769
18501155	chr3:18501155:C:T	2.62935e-09	-1.7685	-3.63989e-10	4.53438e-08	-1.91807	-3.63989e-10
18501903	chr3:18501903:G:A	1.56151e-09	-1.79074	-0.498844	2.90015e-08	-1.89087	-0.474124
18502421	chr3:18502421:T:C	3.30997e-08	1.8108	-1.04651	3.23509e-08	-1.27792	-0.977782
18502442	chr3:18502442:T:C	2.89137e-09	-1.67351	-3.63989e-10	5.4814e-08	-1.7284	-3.63989e-10
18502997	chr3:18502997:T:C	2.70844e-07	2.86631	-3.63989e-10	6.4624e-07	0.738831	-3.63989e-10
18503199	chr3:18503199:C:T	7.05505e-08	-2.3002e-10	1.52109	1.53855e-06	-2.3002e-10	1.60626
18503346	chr3:18503346:T:C	6.93714e-09	-0.263462	-0.534886	2.44859e-07	0.270033	-0.501693
18503552	chr3:18503552:C:CA	1.23076e-08	-0.673648	0.448625	4.9082e-07	-0.0416939	0.505431
18503760	chr3:18503760:G:A	7.86645e-09	-2.3002e-10	-0.67263	1.55265e-07	-2.3002e-10	-0.687207
18504185	chr3:18504185:G:A	2.26329e-09	-1.91842	-3.63989e-10	0.00338493	9.3025	-3.63989e-10
18505145	chr3:18505145:T:A	8.12325e-09	-0.21025	-0.430258	2.88782e-07	0.328159	-0.394827
18505461	chr3:18505461:G:A	2.46575e-09	-1.83274	-3.63989e-10	6.0702e-08	-1.62636	-3.63989e-10
18505770	chr3:18505770:A:C	1.59422e-09	-1.79898	-0.469874	2.97517e-08	-1.89466	-0.444795
18506105	chr3:18506105:G:A	3.93425e-09	-2.3002e-10	-1.36552	7.85578e-08	-2.3002e-10	-1.36851
18506924	chr3:18506924:C:T	1.51942e-09	-1.87608	-0.440834	2.99324e-08	-1.91833	-0.415066
18507370	chr3:18507370:A:G	3.50799e-07	4.32568	-1.20071	1.93036e-05	5.32181	-1.18611
18507701	chr3:18507701:T:C	3.86429e-07	4.41544	-1.19373	2.14491e-05	5.4199	-1.17881
18507852	chr3:18507852:A:G	2.05525e-09	-1.844	-0.170845	4.16988e-08	-1.82674	-0.175131
18507858	chr3:18507858:A:G	1.18412e-08	-0.263655	-3.63989e-10	2.17888e-07	-0.348361	-3.63989e-10
18508244	chr3:18508244:C:T	2.17212e-08	-2.3002e-10	0.343052	4.571e-07	-2.3002e-10	0.392563
18508568	chr3:18508568:C:T	2.08499e-09	-0.792153	-1.20832	8.02538e-08	-0.13894	-1.20821
18508657	chr3:18508657:C:T	1.63194e-09	-1.77404	-0.471426	3.00178e-08	-1.88404	-0.446511
18508697	chr3:18508697:G:A	7.74825e-09	-2.3002e-10	-0.687771	1.64274e-07	-2.3002e-10	-0.630803
18508826	chr3:18508826:C:A	4.39495e-07	4.56614	-1.21575	2.47888e-05	5.58755	-1.20175
18508845	chr3:18508845:G:A	6.38402e-08	-2.3002e-10	1.42115	1.39077e-06	-2.3002e-10	1.50527
18508936	chr3:18508936:A:G	6.25395e-09	-0.902025	-3.63989e-10	6.85624e-08	-1.5046	-3.63989e-10
18508966	chr3:18508966:T:C	3.89541e-07	4.43241	-1.20268	2.16309e-05	5.4377	-1.18816
18509222	chr3:18509222:T:C	8.73381e-09	-2.3002e-10	-0.568036	1.85898e-07	-2.3002e-10	-0.507144
18509439	chr3:18509439:A:G	8.29357e-09	-2.3002e-10	-0.619757	1.62428e-07	-2.3002e-10	-0.642106
18509594	chr3:18509594:A:G	6.97593e-09	-2.3002e-10	-0.792772	1.37878e-07	-2.3002e-10	-0.805969
18509605	chr3:18509605:T:C	3.94505e-07	4.45833	-1.21593	2.18422e-05	5.46129	-1.20203
18509815	chr3:18509815:G:A	8.61417e-09	-2.3002e-10	-0.581829	1.83192e-07	-2.3002e-10	-0.521807
18509899	chr3:18509899:T:C	8.40804e-09	-2.3002e-10	-0.606049	1.65853e-07	-2.3002e-10	-0.621236
18510567	chr3:18510567:T:C	4.34231e-09	-2.3002e-10	-1.26683	8.80598e-08	-2.3002e-10	-1.25432
18510897	chr3:18510897:A:G	6.96859e-08	-2.3002e-10	1.50876	1.51902e-06	-2.3002e-10	1.59348
18510971	chr3:18510971:C:T	5.30239e-07	4.35707	-0.818976	2.93761e-05	5.35202	-0.796424
18511410	chr3:18511410:C:T	3.97305e-09	-2.3002e-10	-1.3557	7.99744e-08	-2.3002e-10	-1.35063
18511446	chr3:18511446:G:A	7.2277e-09	-0.327422	-0.429895	2.52317e-07	0.193076	-0.394731
18511566	chr3:18511566:T:C	7.72839e-09	-2.3002e-10	-0.690337	1.5258e-07	-2.3002e-10	-0.704653
18511623	chr3:18511623:G:A	1.01762e-08	-2.3002e-10	-0.415187	2.16075e-07	-2.3002e-10	-0.356714
18511823	chr3:18511823:T:C	6.96511e-08	-2.3002e-10	1.50826	1.51827e-06	-2.3002e-10	1.59299
18512503	chr3:18512503:G:A	6.96511e-08	-2.3002e-10	1.50826	1.51827e-06	-2.3002e-10	1.59299
18513089	chr3:18513089:C:T	3.84461e-07	4.38564	-1.16904	2.12785e-05	5.38627	-1.15316
18513171	chr3:18513171:GA:G	4.84146e-07	4.63433	-1.18718	2.74253e-05	5.65884	-1.17196
18513624	chr3:18513624:G:A	2.32938e-09	-1.88964	-3.63989e-10	4.54822e-08	-1.91502	-3.63989e-10
18513953	chr3:18513953:G:C	6.62592e-10	-1.81031	-1.33653	1.19718e-08	-1.90862	-1.34117
18513954	chr3:18513954:A:G	2.61554e-09	-1.77377	-3.63989e-10	0.0658374	12.2704	-3.63989e-10
18513990	chr3:18513990:C:T	2.56132e-09	-1.79471	-3.63989e-10	0.0531172	12.0557	-3.63989e-10
18514182	chr3:18514182:C:T	4.45496e-09	-2.3002e-10	-1.24122	8.9061e-08	-2.3002e-10	-1.24302
18514640	chr3:18514640:A:G	5.09756e-09	-2.3002e-10	-1.10648	1.01033e-07	-2.3002e-10	-1.11689
18514918	chr3:18514918:A:C	2.62935e-09	-1.7685	-3.63989e-10	0.068954	12.3166	-3.63989e-10
18515432	chr3:18515432:C:G	2.22437e-09	-0.567183	-1.36858	9.04446e-08	0.142042	-1.36965
18515613	chr3:18515613:G:A	3.32192e-09	-0.215595	-1.3191	1.14454e-07	0.327	-1.31916
18515796	chr3:18515796:G:T	3.63487e-08	1.92904	-1.07112	3.35148e-08	-1.2157	-1.00466
18515984	chr3:18515984:A:G	6.96511e-08	-2.3002e-10	1.50826	1.51827e-06	-2.3002e-10	1.59299
18516229	chr3:18516229:G:T	7.88436e-09	-2.3002e-10	-0.670356	1.55614e-07	-2.3002e-10	-0.684962
18516634	chr3:18516634:G:C	6.16156e-07	4.61032	-0.922062	3.44022e-05	5.61545	-0.901919
18517315	chr3:18517315:G:A	2.54321e-08	-2.3002e-10	0.500773	5.35289e-07	-2.3002e-10	0.550466
18517373	chr3:18517373:A:G	2.68023e-09	-0.628798	-1.12054	1.83694e-08	-1.69862	-1.12303
18517946	chr3:18517946:G:A	3.85134e-07	3.90831	-0.689954	2.07847e-05	4.87101	-0.661383
18517973	chr3:18517973:C:T	3.91449e-09	-2.3002e-10	-1.37055	7.84594e-08	-2.3002e-10	-1.36976
18517978	chr3:18517978:C:T	3.99738e-09	-2.3002e-10	-1.3496	8.04154e-08	-2.3002e-10	-1.34513
18518300	chr3:18518300:C:G	5.42744e-09	-2.3002e-10	-1.04377	1.049e-07	-2.3002e-10	-1.07933
18518585	chr3:18518585:C:G	2.57352e-08	-2.3002e-10	0.512623	4.62813e-07	-2.3002e-10	0.404982
18518784	chr3:18518784:A:G	8.3608e-09	-2.3002e-10	-0.611683	1.64928e-07	-2.3002e-10	-0.62683
18519099	chr3:18519099:G:A	6.2788e-09	-2.3002e-10	-0.898059	1.20492e-07	-2.3002e-10	-0.94076
18519240	chr3:18519240:C:T	3.97387e-09	-0.0729435	-1.28255	1.41282e-07	0.498286	-1.27987
18519810	chr3:18519810:C:T	4.3167e-09	-2.3002e-10	-1.27275	8.74886e-08	-2.3002e-10	-1.26083
18519869	chr3:18519869:C:T	2.66636e-09	-1.75452	-3.63989e-10	0.0784191	12.4452	-3.63989e-10
18519879	chr3:18519879:C:T	6.3104e-08	-2.3002e-10	1.40955	1.37024e-06	-2.3002e-10	1.4904
18519968	chr3:18519968:A:C	4.30809e-09	-2.3002e-10	-1.27474	8.60511e-08	-2.3002e-10	-1.2774
18520444	chr3:18520444:G:A	1.44342e-08	-2.3002e-10	-0.0656385	3.01551e-07	-2.3002e-10	-0.0234026
18520528	chr3:18520528:G:A	3.60359e-09	-0.138434	-1.31487	1.25747e-07	0.417029	-1.3151
18520742	chr3:18520742:T:A	6.31417e-08	-2.3002e-10	1.41014	1.37107e-06	-2.3002e-10	1.49101
18521032	chr3:18521032:A:G	6.78258e-07	4.65057	-0.866283	3.80337e-05	5.65889	-0.845002
18521196	chr3:18521196:C:T	6.09868e-10	-1.86101	-1.36874	1.1544e-08	-1.91858	-1.3676
18521344	chr3:18521344:T:C	5.71694e-09	-2.3002e-10	-0.991804	1.10226e-07	-2.3002e-10	-1.02981
18521411	chr3:18521411:C:T	7.65793e-09	-2.3002e-10	-0.699496	1.62178e-07	-2.3002e-10	-0.643648
18521607	chr3:18521607:G:A	2.6245e-09	-1.77035	-3.63989e-10	0.0673983	12.2938	-3.63989e-10
18521635	chr3:18521635:A:G	1.69179e-07	3.45433	-1.05861	4.79067e-08	-0.841432	-1.02165
18521812	chr3:18521812:A:T	6.05994e-10	-1.86578	-1.37034	1.15175e-08	-1.91882	-1.36965
18521982	chr3:18521982:T:G	4.9252e-09	-2.3002e-10	-1.14087	1.00304e-07	-2.3002e-10	-1.12414
18522163	chr3:18522163:T:G	1.49813e-09	-1.83282	-0.498196	2.85469e-08	-1.90717	-0.473616
18522209	chr3:18522209:CA:C	3.46475e-09	-0.178617	-1.31398	1.20333e-07	0.372148	-1.31422
18522256	chr3:18522256:G:A	3.91322e-09	-2.3002e-10	-1.37088	7.83824e-08	-2.3002e-10	-1.37074
18522959	chr3:18522959:T:C	1.67522e-07	3.43034	-1.04446	4.82415e-08	-0.849414	-1.00671
18523147	chr3:18523147:C:T	1.66301e-07	3.4792	-1.10064	4.67866e-08	-0.820543	-1.0662
18524269	chr3:18524269:C:A	6.34275e-09	-0.887925	-3.63989e-10	6.8938e-08	-1.49913	-3.63989e-10
18525015	chr3:18525015:T:C	4.03369e-09	-2.3002e-10	-1.34056	7.99882e-08	-2.3002e-10	-1.35046
18525351	chr3:18525351:T:A	8.19517e-09	-2.3002e-10	-0.631693	1.73962e-07	-2.3002e-10	-0.573505
18525642	chr3:18525642:C:T	6.20928e-09	-0.909192	-3.63989e-10	6.80474e-08	-1.51214	-3.63989e-10
18525756	chr3:18525756:A:G	5.69589e-09	-2.3002e-10	-0.995493	1.09831e-07	-2.3002e-10	-1.0334
18526060	chr3:18526060:A:T	1.03272e-06	4.21869	-0.0139826	6.95607e-05	5.34862	0.0689968
18526229	chr3:18526229:C:G	6.31647e-10	-1.85752	-1.33715	1.18495e-08	-1.91832	-1.34174
18526952	chr3:18526952:A:C	1.6742e-09	-1.85386	-0.366037	3.24043e-08	-1.91402	-0.340025
18527310	chr3:18527310:T:C	1.91609e-08	-2.3002e-10	0.217632	4.0157e-07	-2.3002e-10	0.263042
18527347	chr3:18527347:T:C	2.37028e-09	-1.87223	-3.63989e-10	4.33457e-05	4.94462	-3.63989e-10
18527800	chr3:18527800:G:C	2.62743e-09	-1.76923	-3.63989e-10	0.0657206	12.2686	-3.63989e-10
18527812	chr3:18527812:A:T	3.70427e-09	-1.42575	-3.63989e-10	1.12376e-07	-1.01049	-3.63989e-10
18527913	chr3:18527913:T:G	1.86617e-09	-1.8206	-0.290753	3.53882e-08	-1.90229	-0.263677
18528352	chr3:18528352:G:A	1.61191e-09	-1.89898	-0.358835	3.25388e-08	-1.91762	-0.332293
18528579	chr3:18528579:G:A	4.67307e-09	-2.3002e-10	-1.19342	9.52843e-08	-2.3002e-10	-1.17548
18528742	chr3:18528742:C:T	3.93734e-09	-2.3002e-10	-1.36473	7.88872e-08	-2.3002e-10	-1.36432
18528850	chr3:18528850:C:A	4.74052e-09	-2.3002e-10	-1.17909	9.56755e-08	-2.3002e-10	-1.17138
18528862	chr3:18528862:G:A	7.53453e-08	-2.3002e-10	1.58684	1.64151e-06	-2.3002e-10	1.67103
18528908	chr3:18528908:T:G	4.3443e-09	-2.3002e-10	-1.26637	8.34968e-08	-2.3002e-10	-1.30753
18529089	chr3:18529089:C:G	3.92059e-09	-1.36899	-3.63989e-10	6.71994e-08	-1.52468	-3.63989e-10
18529213	chr3:18529213:T:A	6.04821e-09	-2.3002e-10	-0.935476	1.24927e-07	-2.3002e-10	-0.904614
18529567	chr3:18529567:A:G	8.27629e-09	-2.3002e-10	-0.621843	1.7578e-07	-2.3002e-10	-0.56311
18529657	chr3:18529657:A:G	3.91293e-09	-2.3002e-10	-1.37095	7.83725e-08	-2.3002e-10	-1.37087
18529880	chr3:18529880:A:G	2.54782e-09	-1.8	-3.63989e-10	9.13067e-08	-1.21812	-3.63989e-10
18530429	chr3:18530429:A:T	4.30242e-09	-2.3002e-10	-1.27606	8.74891e-08	-2.3002e-10	-1.26083
18530524	chr3:18530524:TAACTC:T	6.21924e-10	-1.8719	-1.33828	1.19732e-08	-1.91841	-1.33126
18531073	chr3:18531073:T:C	5.85674e-09	-2.3002e-10	-0.967645	1.1519e-07	-2.3002e-10	-0.985758
18531176	chr3:18531176:C:T	4.41854e-09	-2.3002e-10	-1.24943	8.46253e-08	-2.3002e-10	-1.29411
18533344	chr3:18533344:T:C	1.68409e-08	-2.3002e-10	0.0885718	3.52273e-07	-2.3002e-10	0.132065
18533485	chr3:18533485:C:T	2.08661e-08	-2.3002e-10	0.302886	4.42027e-07	-2.3002e-10	0.359032
18533706	chr3:18533706:T:G	2.61711e-08	0.529418	-3.63989e-10	1.483e-07	-0.733102	-3.63989e-10
18534163	chr3:18534163:A:G	1.43952e-08	-2.3002e-10	-0.0683445	3.02896e-07	-2.3002e-10	-0.0189496
18534206	chr3:18534206:A:C	1.36631e-08	-2.3002e-10	-0.120536	3.00778e-07	-2.3002e-10	-0.0259669
18534421	chr3:18534421:AAAG:A	5.32461e-08	-2.3002e-10	1.23969	1.15372e-06	-2.3002e-10	1.31841
18534479	chr3:18534479:A:G	5.82673e-09	-2.3002e-10	-0.972782	1.20212e-07	-2.3002e-10	-0.943083
18535340	chr3:18535340:A:G	4.0749e-09	-2.3002e-10	-1.33039	8.11511e-08	-2.3002e-10	-1.33603
18535348	chr3:18535348:A:C	4.50154e-09	-2.3002e-10	-1.23082	9.08136e-08	-2.3002e-10	-1.22353
18535446	chr3:18535446:ACT:A	7.28771e-09	-2.3002e-10	-0.749048	1.53935e-07	-2.3002e-10	-0.695809
18535502	chr3:18535502:A:G	2.96761e-09	-1.64748	-3.63989e-10	9.8477e-08	-1.14252	-3.63989e-10
18535716	chr3:18535716:G:A	2.8911e-08	1.73027	-1.10129	1.47442e-07	0.298219	-1.03713
18536185	chr3:18536185:C:T	1.85772e-09	-1.82713	-0.288761	3.53751e-08	-1.90474	-0.261592
18536346	chr3:18536346:G:A	3.12928e-09	-1.59444	-3.63989e-10	0.000597137	7.56756	-3.63989e-10
18537062	chr3:18537062:A:G	5.95416e-09	-1.33997	0.388822	7.75461e-08	-1.90608	0.524612
18537310	chr3:18537310:C:T	7.14336e-09	-0.0571993	-0.711855	1.01591e-06	1.84653	-0.655336
18537353	chr3:18537353:T:C	3.93829e-09	-2.3002e-10	-1.36449	7.88065e-08	-2.3002e-10	-1.36534
18537404	chr3:18537404:A:G	1.0027e-08	-2.3002e-10	-0.429952	2.14322e-07	-2.3002e-10	-0.36486
18537486	chr3:18537486:A:G	6.42451e-10	-1.85484	-1.32286	1.21727e-08	-1.91863	-1.31452
18537547	chr3:18537547:A:G	1.11367e-08	-2.3002e-10	-0.324989	2.33389e-07	-2.3002e-10	-0.279632
18538364	chr3:18538364:A:G	4.11995e-09	-1.3194	-3.63989e-10	7.09199e-08	-1.47079	-3.63989e-10
18538739	chr3:18538739:G:A	2.04732e-08	0.455781	-0.171901	4.8706e-07	0.652542	-0.196494
18538768	chr3:18538768:G:A	3.91688e-09	-2.3002e-10	-1.36994	7.84713e-08	-2.3002e-10	-1.36961
18539080	chr3:18539080:C:A	5.60853e-09	-2.3002e-10	-1.01095	1.15556e-07	-2.3002e-10	-0.982588
18539616	chr3:18539616:A:G	1.1016e-09	-1.66072	-0.977755	5.06348e-05	6.04016	-0.940104
18539994	chr3:18539994:C:T	5.43502e-09	-2.3002e-10	-1.04237	1.02666e-07	-2.3002e-10	-1.10086
18540021	chr3:18540021:G:A	4.61247e-09	-2.3002e-10	-1.20647	9.18602e-08	-2.3002e-10	-1.21207
18540057	chr3:18540057:T:C	9.12194e-09	-2.3002e-10	-0.524555	1.94482e-07	-2.3002e-10	-0.461999
18540275	chr3:18540275:A:G	2.94656e-09	-1.6546	-3.63989e-10	0.000390931	7.14395	-3.63989e-10
18540416	chr3:18540416:C:A	9.56094e-09	-2.3002e-10	-0.477552	1.88259e-07	-2.3002e-10	-0.494522
18540479	chr3:18540479:G:A	2.58114e-09	-1.74808	-0.0389269	7.97239e-08	-1.41668	0.0629103
18540587	chr3:18540587:C:T	7.42199e-09	-2.3002e-10	-0.73079	1.50991e-07	-2.3002e-10	-0.715123
18541174	chr3:18541174:T:C	4.94765e-09	-2.3002e-10	-1.13633	1.03974e-07	-2.3002e-10	-1.0882
18541364	chr3:18541364:A:G	3.92051e-09	-2.3002e-10	-1.36902	7.84204e-08	-2.3002e-10	-1.37026
18542323	chr3:18542323:T:C	3.91779e-09	-2.3002e-10	-1.36971	7.84904e-08	-2.3002e-10	-1.36936
18542538	chr3:18542538:T:A	1.40034e-09	-1.24002	-1.1585	2.20873e-08	-1.46393	-1.17341
18542584	chr3:18542584:C:G	2.72045e-09	-1.73444	-3.63989e-10	0.000238203	6.64854	-3.63989e-10
18543401	chr3:18543401:T:C	9.4753e-09	-2.3002e-10	-0.486549	1.96233e-07	-2.3002e-10	-0.453038
18543484	chr3:18543484:T:C	3.62445e-09	-0.0910253	-1.35651	1.90827e-08	-1.43753	-1.34603
18543873	chr3:18543873:A:G	6.10125e-09	-2.3002e-10	-0.926744	1.28387e-07	-2.3002e-10	-0.87729
18545378	chr3:18545378:A:G	5.8501e-09	-2.3002e-10	-0.968779	1.20726e-07	-2.3002e-10	-0.938814
18545513	chr3:18545513:T:C	2.46714e-09	-1.83218	-3.63989e-10	4.56794e-08	-1.91069	-3.63989e-10
18545542	chr3:18545542:T:C	7.4221e-09	-2.3002e-10	-0.730775	1.51025e-07	-2.3002e-10	-0.714896
18545725	chr3:18545725:G:A	4.29266e-09	-1.27833	-3.63989e-10	7.3422e-08	-1.43612	-3.63989e-10
18545928	chr3:18545928:A:G	1.4035e-09	-1.30092	-1.09534	2.48873e-08	-1.45433	-1.06365
18546071	chr3:18546071:C:T	2.13653e-08	0.444335	-0.117805	1.75355e-07	-0.556732	-0.00879324
18546170	chr3:18546170:T:G	5.19113e-09	-0.428544	-0.659743	1.68982e-07	0.027079	-0.629625
18546487	chr3:18546487:G:T	1.72728e-08	-2.3002e-10	0.113896	3.64438e-07	-2.3002e-10	0.166016
18547226	chr3:18547226:A:T	7.86551e-09	-2.3002e-10	-0.67275	1.63081e-07	-2.3002e-10	-0.638091
18547652	chr3:18547652:G:C	2.01452e-09	-1.74242	-0.292438	3.56315e-08	-1.86981	-0.289303
18547659	chr3:18547659:T:C	8.22574e-09	-2.3002e-10	-0.627969	1.70746e-07	-2.3002e-10	-0.592162
18547713	chr3:18547713:C:T	9.64235e-09	-2.3002e-10	-0.469073	1.81793e-07	-2.3002e-10	-0.529473
18548249	chr3:18548249:T:A	1.27274e-08	-2.3002e-10	-0.191477	2.69079e-07	-2.3002e-10	-0.137336
18548317	chr3:18548317:TTTAA:T	4.04143e-09	-2.3002e-10	-1.33864	8.06133e-08	-2.3002e-10	-1.34268
18548336	chr3:18548336:A:G	3.96754e-09	-2.3002e-10	-1.35709	7.93101e-08	-2.3002e-10	-1.35897
18549342	chr3:18549342:TTTATGTATTCAAATGCAAATTC:T	9.42479e-09	-2.3002e-10	-0.491894	1.77838e-07	-2.3002e-10	-0.551467
18550023	chr3:18550023:A:C	2.67275e-09	-1.75213	-3.63989e-10	0.000186837	6.40565	-3.63989e-10
18551546	chr3:18551546:A:G	1.28047e-08	-2.3002e-10	-0.185429	2.76783e-07	-2.3002e-10	-0.109107
18551654	chr3:18551654:A:G	4.27219e-09	-2.3002e-10	-1.28311	8.64423e-08	-2.3002e-10	-1.27286
18552215	chr3:18552215:C:T	8.92182e-09	-2.3002e-10	-0.546738	1.75973e-07	-2.3002e-10	-0.562007
18552884	chr3:18552884:TCTTCA:T	8.52987e-09	-2.3002e-10	-0.591663	1.77185e-07	-2.3002e-10	-0.555148
18552939	chr3:18552939:T:G	6.39943e-09	-2.3002e-10	-0.879028	1.256e-07	-2.3002e-10	-0.899236
18553198	chr3:18553198:C:G	1.0474e-08	-2.3002e-10	-0.386341	2.06167e-07	-2.3002e-10	-0.403655
18553915	chr3:18553915:CT:C	8.82288e-09	-2.3002e-10	-0.55789	1.83426e-07	-2.3002e-10	-0.52053
18553938	chr3:18553938:G:A	4.70852e-09	-2.3002e-10	-1.18586	9.56659e-08	-2.3002e-10	-1.17148
18554090	chr3:18554090:C:A	4.45085e-09	-0.535979	-0.706164	1.42979e-07	-0.0925279	-0.677113
18554551	chr3:18554551:G:A	8.94355e-09	-2.3002e-10	-0.544305	1.57037e-07	-2.3002e-10	-0.675857
18554676	chr3:18554676:C:T	4.08441e-09	-2.3002e-10	-1.32806	8.19438e-08	-2.3002e-10	-1.32631
18554804	chr3:18554804:C:T	7.55893e-10	-1.80074	-1.21435	1.3902e-08	-1.90948	-1.19083
18554973	chr3:18554973:G:A	2.76681e-09	-0.791592	-0.925951	3.15406e-08	-1.40929	-0.871776
18555114	chr3:18555114:G:A	1.46034e-09	-0.989945	-1.36662	5.28566e-08	-0.401354	-1.3634
18555119	chr3:18555119:C:T	2.32147e-09	-1.2345	-0.658536	3.65141e-08	-1.45053	-0.68411
18555361	chr3:18555361:A:G	2.52313e-09	-1.80974	-3.63989e-10	6.93484e-06	3.11197	-3.63989e-10
18555642	chr3:18555642:T:C	1.01219e-08	-2.3002e-10	-0.420537	2.13021e-07	-2.3002e-10	-0.370949
18555646	chr3:18555646:A:G	4.64766e-09	-2.3002e-10	-1.19887	9.38365e-08	-2.3002e-10	-1.19079
18556077	chr3:18556077:A:G	1.21259e-08	-2.3002e-10	-0.239892	2.5457e-07	-2.3002e-10	-0.192765
18556134	chr3:18556134:A:T	2.68679e-09	-1.74689	-3.63989e-10	0.00019339	6.44012	-3.63989e-10
18556355	chr3:18556355:A:G	1.11371e-08	-2.3002e-10	-0.32496	2.19056e-07	-2.3002e-10	-0.343012
18556459	chr3:18556459:T:C	5.02998e-09	-0.549345	-0.570475	1.6246e-07	-0.102804	-0.539103
18556461	chr3:18556461:T:C	1.21721e-08	-2.3002e-10	-0.236094	2.55557e-07	-2.3002e-10	-0.188896
18556568	chr3:18556568:G:A	7.80727e-09	0.31556	-0.995744	5.86439e-08	-0.702305	-0.958552
18556683	chr3:18556683:T:C	5.885e-09	-0.962831	-3.63989e-10	5.41643e-08	-1.74032	-3.63989e-10
18556752	chr3:18556752:C:T	7.89006e-09	-2.3002e-10	-0.669634	1.63706e-07	-2.3002e-10	-0.634267
18556776	chr3:18556776:C:G	2.412e-08	-2.3002e-10	0.447802	5.21537e-07	-2.3002e-10	0.524439
18556913	chr3:18556913:G:A	5.10721e-09	-0.614388	-0.490196	1.63634e-07	-0.177908	-0.456802
18557187	chr3:18557187:T:C	7.85581e-09	-2.3002e-10	-0.673984	1.63486e-07	-2.3002e-10	-0.635611
18557411	chr3:18557411:G:A	1.73744e-09	-0.845157	-1.33767	6.01084e-08	-0.305435	-1.33076
18557586	chr3:18557586:A:G	7.84395e-09	-2.3002e-10	-0.675495	1.63262e-07	-2.3002e-10	-0.636984
18557674	chr3:18557674:A:G	6.10107e-09	-2.3002e-10	-0.926773	1.25607e-07	-2.3002e-10	-0.899183
18558400	chr3:18558400:G:A	1.05462e-08	-2.3002e-10	-0.379476	2.07505e-07	-2.3002e-10	-0.397185
18558847	chr3:18558847:C:T	5.05877e-09	-2.3002e-10	-1.11411	1.02454e-07	-2.3002e-10	-1.10293
18559208	chr3:18559208:T:C	6.63778e-09	-0.288424	-0.554036	1.97168e-07	0.0663421	-0.514627
18559866	chr3:18559866:C:T	7.41282e-09	-2.3002e-10	-0.732027	1.64641e-07	-2.3002e-10	-0.628571
18559989	chr3:18559989:CA:C	2.51814e-09	-1.33255	-0.479164	1.44791e-07	-0.329267	-0.427784
18561042	chr3:18561042:G:A	2.42918e-06	3.30497	1.7551	1.87375e-05	2.28906	1.81688
18561090	chr3:18561090:G:A	3.40238e-08	1.6043	-0.812473	2.02691e-06	2.66666	-0.784736
18561331	chr3:18561331:T:G	5.29806e-09	-1.0679	-3.63989e-10	6.74927e-08	-1.52032	-3.63989e-10
18561474	chr3:18561474:A:G	4.99058e-09	-2.3002e-10	-1.12769	9.90965e-08	-2.3002e-10	-1.13625
18561520	chr3:18561520:T:C	9.04141e-09	-2.3002e-10	-0.533423	1.81284e-07	-2.3002e-10	-0.532277
18563318	chr3:18563318:G:A	3.15927e-09	-0.879336	-0.705561	6.57658e-08	-0.934795	-0.611446
18563502	chr3:18563502:C:T	0.00108232	6.0227	5.13668	0.021189	5.64185	5.49481
18563530	chr3:18563530:A:G	2.66461e-05	3.5809	3.87426	0.000509747	3.20972	4.19961
18563825	chr3:18563825:T:C	7.41487e-09	-2.3002e-10	-0.73175	1.4864e-07	-2.3002e-10	-0.730813
18563947	chr3:18563947:G:A	8.34502e-10	-1.89798	-1.01817	2.74906e-08	-1.4391	-0.979399
18564006	chr3:18564006:A:C	1.70522e-09	-1.86389	-0.337651	6.21895e-08	-1.31245	-0.289704
18564455	chr3:18564455:G:A	1.66085e-07	-0.500545	2.87781	1.96507e-06	-1.29806	3.149
18564473	chr3:18564473:T:C	8.56065e-10	-1.9182	-0.972443	2.41475e-08	-1.60654	-0.941617
18564540	chr3:18564540:G:T	9.87845e-09	-2.3002e-10	-0.444883	1.94595e-07	-2.3002e-10	-0.46142
18564736	chr3:18564736:C:T	3.02802e-07	-0.579376	3.55722	3.77249e-06	-1.34854	3.85169
18564751	chr3:18564751:T:C	3.96251e-09	-2.3002e-10	-1.35836	8.00874e-08	-2.3002e-10	-1.34922
18565563	chr3:18565563:C:CT	1.96747e-09	-1.86332	-0.195173	3.85971e-08	-1.89045	-0.188711
18565574	chr3:18565574:A:G	1.0101e-08	-2.3002e-10	-0.422599	2.01532e-07	-2.3002e-10	-0.426393
18565658	chr3:18565658:T:C	2.16067e-08	-2.3002e-10	0.337768	4.52201e-07	-2.3002e-10	0.381787
18565768	chr3:18565768:C:G	1.0101e-08	-2.3002e-10	-0.422599	2.01532e-07	-2.3002e-10	-0.426393
18566156	chr3:18566156:A:C	4.17544e-09	-2.3002e-10	-1.30602	8.37735e-08	-2.3002e-10	-1.30422
18566187	chr3:18566187:T:C	8.74184e-10	-1.89676	-0.972945	2.90686e-08	-1.43072	-0.931963
18566300	chr3:18566300:C:T	9.23225e-10	-1.85657	-0.958554	3.35779e-08	-1.30247	-0.916007
18566400	chr3:18566400:A:G	5.64372e-09	-0.726322	-0.278371	1.20197e-07	-0.778889	-0.164319
18566403	chr3:18566403:A:G	1.64501e-07	-2.3002e-10	2.36768	4.05346e-06	-2.3002e-10	2.57498
18566410	chr3:18566410:T:G	2.88419e-09	-1.67599	-3.63989e-10	5.22348e-08	-1.77659	-3.63989e-10
18566437	chr3:18566437:A:C	6.08185e-09	-2.3002e-10	-0.929929	1.20078e-07	-2.3002e-10	-0.944196
18567666	chr3:18567666:T:G	3.95875e-09	-2.3002e-10	-1.35931	7.93225e-08	-2.3002e-10	-1.35882
18567802	chr3:18567802:T:C	4.09524e-09	-2.3002e-10	-1.32541	8.07165e-08	-2.3002e-10	-1.3414
18567806	chr3:18567806:A:G	7.23564e-09	-2.3002e-10	-0.756218	1.48072e-07	-2.3002e-10	-0.734642
18567853	chr3:18567853:A:G	1.18536e-09	-1.77174	-0.793457	3.66389e-08	-1.37972	-0.751508
18567986	chr3:18567986:G:T	8.38949e-10	-1.89286	-1.01799	5.06242e-08	-0.834051	-0.973859
18568220	chr3:18568220:A:G	1.04106e-09	-1.51507	-1.17993	4.19412e-08	-0.825488	-1.17058
18568341	chr3:18568341:C:T	4.2178e-09	-2.3002e-10	-1.29592	8.39014e-08	-2.3002e-10	-1.3027
18568572	chr3:18568572:C:A	4.20664e-09	-2.3002e-10	-1.29857	8.36903e-08	-2.3002e-10	-1.30522
18568683	chr3:18568683:G:A	2.11658e-08	0.695088	-0.37794	3.84468e-06	2.89908	-0.376971
18568687	chr3:18568687:C:T	7.74582e-08	2.10906	-0.494556	1.98401e-05	4.64909	-0.485972
18568688	chr3:18568688:G:A	1.24073e-08	-2.3002e-10	-0.216955	2.58738e-07	-2.3002e-10	-0.176526
18568851	chr3:18568851:A:G	1.84281e-08	-2.3002e-10	0.178636	3.72718e-07	-2.3002e-10	0.18848
18569221	chr3:18569221:T:G	3.2275e-08	1.64067	-0.901618	6.9777e-06	4.01216	-0.894021
18569338	chr3:18569338:A:T	4.04726e-09	-2.3002e-10	-1.3372	8.09256e-08	-2.3002e-10	-1.33881
18569385	chr3:18569385:C:T	2.8806e-08	1.53415	-0.908806	6.09515e-06	3.88418	-0.901272
18569663	chr3:18569663:C:A	3.02674e-08	1.55593	-0.881095	6.43085e-06	3.91023	-0.873709
18569791	chr3:18569791:A:G	6.67301e-10	-1.80435	-1.3354	1.33778e-08	-1.8007	-1.33804
18569792	chr3:18569792:A:C	6.71639e-10	-1.79407	-1.3392	1.3464e-08	-1.7906	-1.34172
18569804	chr3:18569804:G:A	6.37736e-09	-2.3002e-10	-0.882484	1.33479e-07	-2.3002e-10	-0.838397
18570291	chr3:18570291:A:G	4.07351e-09	-2.3002e-10	-1.33073	8.20893e-08	-2.3002e-10	-1.32453
18570708	chr3:18570708:C:G	1.11655e-09	-1.6247	-1.0003	2.21563e-08	-1.63471	-0.999513
18570915	chr3:18570915:T:C	8.05589e-09	-2.3002e-10	-0.648835	1.5923e-07	-2.3002e-10	-0.661994
18571494	chr3:18571494:T:C	4.60708e-09	-2.3002e-10	-1.20764	9.05817e-08	-2.3002e-10	-1.22609
18571895	chr3:18571895:A:T	3.65218e-08	1.75806	-0.895387	8.09386e-06	4.15468	-0.888163
18572000	chr3:18572000:G:A	3.17169e-08	1.64553	-0.923922	6.90442e-06	4.0245	-0.916927
18572129	chr3:18572129:T:C	5.4388e-09	0.272784	-1.31446	8.4665e-07	2.31886	-1.30992
18572335	chr3:18572335:C:T	1.08545e-08	0.482026	-0.832684	1.79723e-06	2.5931	-0.831435
18572549	chr3:18572549:G:A	4.08889e-09	-0.0149759	-1.31199	5.45622e-07	1.88257	-1.31298
18573004	chr3:18573004:T:C	2.30097e-09	-1.90191	-3.63989e-10	4.82073e-08	-1.85683	-3.63989e-10
18573255	chr3:18573255:G:T	3.8792e-09	-1.37961	-3.63989e-10	7.31243e-08	-1.44018	-3.63989e-10
18573772	chr3:18573772:G:A	3.93969e-09	-2.3002e-10	-1.36414	7.87128e-08	-2.3002e-10	-1.36653
18573915	chr3:18573915:C:T	1.21128e-09	-1.87333	-0.670229	2.44992e-08	-1.87493	-0.658772
18574411	chr3:18574411:T:C	1.11194e-09	-1.29292	-1.33621	3.95635e-08	-0.710111	-1.34432
18574620	chr3:18574620:C:T	1.14525e-08	0.506789	-0.80382	1.89987e-06	2.62001	-0.802806
18574631	chr3:18574631:G:A	8.75831e-09	-2.3002e-10	-0.565234	1.77344e-07	-2.3002e-10	-0.554246
18574666	chr3:18574666:C:T	4.79505e-09	-2.3002e-10	-1.16765	9.59706e-08	-2.3002e-10	-1.1683
18574694	chr3:18574694:G:T	1.14421e-09	-1.24173	-1.35879	6.93535e-08	-0.134251	-1.35887
18574787	chr3:18574787:C:T	1.16142e-09	-1.23188	-1.35371	7.08515e-08	-0.117938	-1.35382
18575357	chr3:18575357:C:T	9.33149e-09	-2.3002e-10	-0.501843	1.87202e-07	-2.3002e-10	-0.500151
18575696	chr3:18575696:A:G	2.7845e-09	-0.555916	-1.15525	1.26025e-07	0.264395	-1.16026
18575761	chr3:18575761:T:C	1.30366e-09	-1.18951	-1.28055	8.57783e-08	-0.00540219	-1.27517
18575784	chr3:18575784:A:G	8.99055e-09	0.384272	-0.923335	1.41622e-06	2.44555	-0.92214
18576003	chr3:18576003:C:A	7.59314e-10	-1.91672	-1.09386	1.54087e-08	-1.91857	-1.07884
18576031	chr3:18576031:G:A	7.74582e-10	-1.91703	-1.07364	1.57332e-08	-1.91843	-1.05814
18576135	chr3:18576135:C:T	1.28983e-09	-1.18247	-1.29825	8.51037e-08	0.0049868	-1.29346
18576263	chr3:18576263:T:C	4.11672e-09	-2.3002e-10	-1.32018	8.22514e-08	-2.3002e-10	-1.32256
18576521	chr3:18576521:G:A	9.94096e-09	0.410713	-0.849287	1.58846e-06	2.48637	-0.848193
18576677	chr3:18576677:T:C	3.93018e-09	-2.3002e-10	-1.36655	7.85639e-08	-2.3002e-10	-1.36843
18577129	chr3:18577129:A:G	4.18493e-09	-2.3002e-10	-1.30375	8.22236e-08	-2.3002e-10	-1.3229
18577487	chr3:18577487:G:C	9.33149e-09	-2.3002e-10	-0.501843	1.87202e-07	-2.3002e-10	-0.500151
18577955	chr3:18577955:C:T	1.15126e-09	-1.24545	-1.34893	4.20438e-08	-0.638379	-1.35525
18578002	chr3:18578002:A:T	8.36033e-09	-2.3002e-10	-0.61174	1.69187e-07	-2.3002e-10	-0.601337
18578057	chr3:18578057:G:C	1.08275e-09	-1.28975	-1.36598	2.24867e-08	-1.25227	-1.36714
18578636	chr3:18578636:C:T	4.44191e-09	-2.3002e-10	-1.24415	8.84187e-08	-2.3002e-10	-1.25026
18578825	chr3:18578825:T:C	4.09065e-09	-2.3002e-10	-1.32653	8.1501e-08	-2.3002e-10	-1.33173
18579103	chr3:18579103:G:A	9.33149e-09	-2.3002e-10	-0.501843	1.87202e-07	-2.3002e-10	-0.500151
18579545	chr3:18579545:G:A	1.29644e-09	-1.16565	-1.30997	8.79553e-08	0.0501068	-1.30562
18579599	chr3:18579599:C:T	8.26553e-10	-1.59011	-1.33562	1.62302e-08	-1.60659	-1.33888
18579647	chr3:18579647:A:G	8.32771e-10	-1.58472	-1.33351	1.63562e-08	-1.60086	-1.33688
18579690	chr3:18579690:C:T	1.00589e-08	0.409205	-0.835988	1.61194e-06	2.48787	-0.835016
18579852	chr3:18579852:C:T	4.43107e-09	-0.184042	-1.06255	4.98557e-07	1.51145	-1.03207
18579887	chr3:18579887:C:T	4.03012e-09	-2.3002e-10	-1.34144	8.11435e-08	-2.3002e-10	-1.33612
18580345	chr3:18580345:G:A	1.23987e-09	-1.20292	-1.31731	8.21149e-08	-0.0109778	-1.31324
18580714	chr3:18580714:T:C	3.9282e-09	-2.3002e-10	-1.36706	7.85339e-08	-2.3002e-10	-1.36881
18581335	chr3:18581335:C:T	4.06573e-09	-2.3002e-10	-1.33264	8.10354e-08	-2.3002e-10	-1.33745
18581413	chr3:18581413:T:C	1.18407e-09	-1.243	-1.32328	7.66215e-08	-0.0740059	-1.31946
18581435	chr3:18581435:G:A	1.01495e-08	0.435325	-0.853139	1.64061e-06	2.52273	-0.852246
18581588	chr3:18581588:T:A	1.78141e-09	-1.15239	-1.00544	3.68712e-08	-1.11113	-1.01378
18581597	chr3:18581597:C:T	7.74573e-10	-1.91809	-1.07259	1.57611e-08	-1.9176	-1.0572
18581786	chr3:18581786:A:G	1.1357e-09	-1.56331	-1.04468	2.28975e-08	-1.60653	-0.994788
18582199	chr3:18582199:G:T	8.4138e-10	-1.58042	-1.32753	1.65063e-08	-1.59746	-1.33114
18582217	chr3:18582217:G:T	1.19762e-09	-1.2324	-1.3225	7.7927e-08	-0.0579351	-1.31863
18582359	chr3:18582359:A:G	8.32589e-10	-1.57838	-1.34008	1.63441e-08	-1.59533	-1.34314
18582691	chr3:18582691:TTACTC:T	1.04289e-09	-1.9096	-0.78364	2.15247e-08	-1.91887	-0.744268
18582766	chr3:18582766:T:A	1.27141e-09	-1.17743	-1.31767	8.59795e-08	0.0354116	-1.31364
18583408	chr3:18583408:A:G	1.11131e-09	-1.27816	-1.35154	4.0146e-08	-0.682372	-1.35745
18583783	chr3:18583783:C:T	9.21831e-09	0.375676	-0.889722	1.46254e-06	2.44454	-0.888952
18583794	chr3:18583794:A:G	8.17487e-10	-1.6023	-1.33446	1.60686e-08	-1.61769	-1.33779
18583827	chr3:18583827:A:C	7.85089e-10	-1.91768	-1.05952	1.61492e-08	-1.91573	-1.03474
18583887	chr3:18583887:C:T	3.92146e-09	-2.3002e-10	-1.36877	7.84372e-08	-2.3002e-10	-1.37004
18583981	chr3:18583981:C:T	3.94329e-09	-2.3002e-10	-1.36322	7.88234e-08	-2.3002e-10	-1.36513
18584051	chr3:18584051:T:C	8.2946e-09	0.262897	-0.882531	1.26065e-06	2.28881	-0.881762
18584084	chr3:18584084:T:G	4.06343e-09	-2.3002e-10	-1.33321	8.09925e-08	-2.3002e-10	-1.33798
18584739	chr3:18584739:G:A	9.45483e-09	0.413605	-0.902317	1.51502e-06	2.49239	-0.901549
18585013	chr3:18585013:C:T	4.10984e-09	-2.3002e-10	-1.32185	8.28733e-08	-2.3002e-10	-1.31503
18585250	chr3:18585250:T:C	3.82489e-09	-0.213318	-1.18039	4.2383e-07	1.47352	-1.15653
18585939	chr3:18585939:T:C	8.10377e-09	0.258319	-0.901228	1.23183e-06	2.28441	-0.9005
18585943	chr3:18585943:G:A	8.11481e-09	-2.3002e-10	-0.641547	1.60375e-07	-2.3002e-10	-0.654827
18586360	chr3:18586360:T:A	8.37483e-09	-2.3002e-10	-0.610008	1.69482e-07	-2.3002e-10	-0.599596
18586494	chr3:18586494:G:A	1.15891e-09	-1.79893	-0.788824	2.34116e-08	-1.83129	-0.747814
18586522	chr3:18586522:A:G	6.04767e-09	-2.3002e-10	-0.935565	1.21952e-07	-2.3002e-10	-0.928709
18586888	chr3:18586888:T:A	9.33149e-09	-2.3002e-10	-0.501843	1.87202e-07	-2.3002e-10	-0.500151
18586911	chr3:18586911:A:G	9.33714e-10	-1.81286	-0.990962	1.87294e-08	-1.84395	-0.958301
18587301	chr3:18587301:C:G	1.15247e-09	-1.58205	-1.01128	2.254e-08	-1.65775	-0.9593
18587316	chr3:18587316:T:A	5.55381e-09	-2.3002e-10	-1.02075	1.10912e-07	-2.3002e-10	-1.0236
18587823	chr3:18587823:T:C	7.44357e-09	0.206887	-0.934773	1.11768e-06	2.22088	-0.934208
18587899	chr3:18587899:A:G	3.91269e-09	-2.3002e-10	-1.37101	7.8393e-08	-2.3002e-10	-1.37061
18587989	chr3:18587989:G:A	6.43805e-10	-1.8962	-1.2794	1.29533e-08	-1.90472	-1.26627
18587997	chr3:18587997:C:G	8.73894e-09	0.32295	-0.890399	1.37909e-06	2.38658	-0.889739
18589197	chr3:18589197:A:G	8.3143e-09	-0.782246	0.164985	3.26871e-07	-0.108616	0.165841
18589221	chr3:18589221:T:C	3.98444e-09	-2.3002e-10	-1.35284	8.0164e-08	-2.3002e-10	-1.34827
18589363	chr3:18589363:A:G	7.92501e-09	-2.3002e-10	-0.665214	1.65277e-07	-2.3002e-10	-0.624715
18589682	chr3:18589682:T:C	2.28037e-09	-1.9109	-3.63989e-10	4.53086e-08	-1.91884	-3.63989e-10
18590355	chr3:18590355:T:C	5.16991e-09	-2.3002e-10	-1.09238	1.04064e-07	-2.3002e-10	-1.08734
18590414	chr3:18590414:T:C	1.02487e-08	-0.763573	0.355484	4.08133e-07	-0.0822423	0.361495
18590533	chr3:18590533:G:A	8.61165e-09	-0.783342	0.201221	3.42965e-07	-0.10366	0.208948
18591824	chr3:18591824:C:T	8.48315e-09	-2.3002e-10	-0.597156	1.70154e-07	-2.3002e-10	-0.595636
18591946	chr3:18591946:C:T	1.16334e-08	-2.3002e-10	-0.281356	2.29736e-07	-2.3002e-10	-0.29541
18591983	chr3:18591983:C:T	2.90665e-09	-1.66824	-3.63989e-10	1.05587e-07	-1.07281	-3.63989e-10
18592001	chr3:18592001:A:T	6.09121e-09	0.43951	-1.3679	3.80358e-07	1.57939	-1.37061
18592083	chr3:18592083:G:T	1.17349e-08	-2.3002e-10	-0.272671	2.36032e-07	-2.3002e-10	-0.268373
18592159	chr3:18592159:C:T	7.00677e-10	-1.72025	-1.3707	1.47075e-08	-1.67463	-1.36935
18592460	chr3:18592460:G:A	6.33726e-09	-2.3002e-10	-0.888792	1.27948e-07	-2.3002e-10	-0.880717
18592927	chr3:18592927:T:A	7.7539e-08	-1.05164	2.66718	3.85244e-06	-0.199093	2.72321
18592944	chr3:18592944:A:G	9.0138e-09	-2.3002e-10	-0.536481	1.85422e-07	-2.3002e-10	-0.509707
18592986	chr3:18592986:C:T	7.48934e-10	-1.65455	-1.36979	1.58388e-08	-1.59919	-1.37068
18593046	chr3:18593046:G:A	7.15558e-08	-1.02746	2.5627	3.64995e-06	-0.144095	2.61422
18593264	chr3:18593264:T:A	3.97026e-09	-2.3002e-10	-1.35641	7.93488e-08	-2.3002e-10	-1.35849
18593787	chr3:18593787:G:C	6.93087e-09	-2.3002e-10	-0.799252	1.38946e-07	-2.3002e-10	-0.798256
18594463	chr3:18594463:T:C	2.27515e-09	-1.91319	-3.63989e-10	4.53554e-08	-1.91781	-3.63989e-10
18594562	chr3:18594562:A:G	2.89686e-09	-1.67161	-3.63989e-10	4.53674e-08	-1.91755	-3.63989e-10
18594722	chr3:18594722:A:G	8.50095e-09	-0.566287	-0.028773	4.37651e-07	0.332542	0.0165398
18594928	chr3:18594928:T:C	4.58193e-09	-2.3002e-10	-1.21312	9.15437e-08	-2.3002e-10	-1.21552
18594958	chr3:18594958:T:C	7.45807e-09	-0.93116	0.205219	3.8729e-07	-0.005191	0.232025
18595034	chr3:18595034:G:A	8.99355e-09	-2.3002e-10	-0.53873	1.85001e-07	-2.3002e-10	-0.511977
18595424	chr3:18595424:G:A	5.19665e-09	-0.440426	-0.646798	6.01199e-07	1.30873	-0.642143
18595656	chr3:18595656:A:C	4.28027e-09	-2.3002e-10	-1.28122	8.49861e-08	-2.3002e-10	-1.28985
18595902	chr3:18595902:C:T	8.49148e-10	-1.52959	-1.36917	1.82202e-08	-1.46233	-1.36748
18596150	chr3:18596150:T:C	7.68826e-09	-0.695543	-3.63989e-10	1.7001e-07	-0.596486	-3.63989e-10
18597096	chr3:18597096:G:A	1.65138e-08	-0.110028	0.178987	9.81891e-07	0.991823	0.165316
18597544	chr3:18597544:A:C	1.13816e-08	-2.3002e-10	-0.303237	2.28886e-07	-2.3002e-10	-0.299115
18597649	chr3:18597649:C:T	7.63572e-10	-1.63409	-1.3709	1.62281e-08	-1.57535	-1.37025
18597814	chr3:18597814:T:A	2.03675e-08	0.956655	-0.677951	4.2172e-06	3.25803	-0.643449
18597900	chr3:18597900:A:G	8.46855e-09	0.00606161	-0.60494	1.17593e-06	1.93979	-0.60231
18598123	chr3:18598123:C:G	4.14744e-09	-2.3002e-10	-1.31275	8.30762e-08	-2.3002e-10	-1.31258
18598126	chr3:18598126:C:T	9.61559e-09	-0.123934	-0.347917	5.6267e-07	0.967805	-0.367452
18598172	chr3:18598172:T:C	4.26145e-09	-2.3002e-10	-1.28563	8.46362e-08	-2.3002e-10	-1.29398
18598185	chr3:18598185:G:A	6.48793e-09	-2.3002e-10	-0.865294	1.31016e-07	-2.3002e-10	-0.857021
18598201	chr3:18598201:C:T	1.41276e-09	-1.27494	-1.11476	3.13398e-08	-1.18985	-1.0976
18598217	chr3:18598217:G:C	6.42958e-09	-2.3002e-10	-0.874329	1.34712e-07	-2.3002e-10	-0.829205
18598489	chr3:18598489:A:C	2.32152e-09	-1.89302	-3.63989e-10	5.47294e-08	-1.72994	-3.63989e-10
18598537	chr3:18598537:C:T	8.99297e-09	-2.3002e-10	-0.538794	1.84987e-07	-2.3002e-10	-0.512054
18598615	chr3:18598615:C:A	6.38429e-08	-1.13777	2.55896	3.0703e-06	-0.316567	2.61376
18598855	chr3:18598855:G:A	9.47348e-09	-0.0226796	-0.464062	5.74147e-07	1.10046	-0.479917
18599084	chr3:18599084:T:C	4.58985e-09	-2.3002e-10	-1.21139	9.16885e-08	-2.3002e-10	-1.21394
18599799	chr3:18599799:GA:G	9.23997e-09	-2.3002e-10	-0.511699	1.85384e-07	-2.3002e-10	-0.509909
18599884	chr3:18599884:A:G	4.44606e-09	-2.3002e-10	-1.24322	8.83146e-08	-2.3002e-10	-1.25143
18600353	chr3:18600353:G:T	1.27081e-09	-1.31503	-1.18055	2.65388e-08	-1.30689	-1.14685
18600424	chr3:18600424:T:C	5.51579e-08	-1.07164	2.3466	2.72081e-06	-0.223525	2.39987
18600470	chr3:18600470:G:A	7.007e-09	-2.3002e-10	-0.788328	1.3865e-07	-2.3002e-10	-0.80039
18600644	chr3:18600644:A:G	4.48671e-09	-2.3002e-10	-1.23412	8.96434e-08	-2.3002e-10	-1.2365
18600703	chr3:18600703:AG:A	7.76676e-08	-1.01388	2.63108	3.92521e-06	-0.144233	2.68707
18600783	chr3:18600783:T:C	7.20142e-09	-2.3002e-10	-0.76096	1.42474e-07	-2.3002e-10	-0.77318
18601055	chr3:18601055:G:GA	6.47796e-09	-2.3002e-10	-0.866832	1.27472e-07	-2.3002e-10	-0.884445
18601155	chr3:18601155:C:A	6.0427e-09	0.432699	-1.36909	3.76697e-07	1.57007	-1.37097
18601565	chr3:18601565:G:C	3.91495e-09	-2.3002e-10	-1.37043	7.84963e-08	-2.3002e-10	-1.36929
18601692	chr3:18601692:G:A	6.64892e-09	-2.3002e-10	-0.840784	1.33353e-07	-2.3002e-10	-0.839342
18601723	chr3:18601723:C:T	3.55998e-09	-1.46548	-3.63989e-10	5.43727e-08	-1.73648	-3.63989e-10
18601773	chr3:18601773:A:C	6.71794e-09	-2.3002e-10	-0.830457	1.3305e-07	-2.3002e-10	-0.841612
18602656	chr3:18602656:T:C	4.76535e-09	-2.3002e-10	-1.17387	9.42754e-08	-2.3002e-10	-1.18612
18603219	chr3:18603219:AAAATTGCCATTAGAAGTAATCACATAT:A	2.41671e-09	-1.5356	-0.317229	4.56485e-08	-1.63334	-0.278026
18603252	chr3:18603252:TTGAACAA:T	2.31005e-09	-1.55175	-0.346215	4.37079e-08	-1.64726	-0.307549
18603668	chr3:18603668:T:C	9.9353e-10	-1.50124	-1.24049	2.07496e-08	-1.48745	-1.21237
18603741	chr3:18603741:C:T	6.15082e-09	-2.3002e-10	-0.918653	1.2333e-07	-2.3002e-10	-0.917478
18603778	chr3:18603778:C:T	9.68419e-09	-2.3002e-10	-0.464743	1.91017e-07	-2.3002e-10	-0.479981
18603858	chr3:18603858:C:T	6.56247e-09	-2.3002e-10	-0.853871	1.32538e-07	-2.3002e-10	-0.845472
18604023	chr3:18604023:T:C	9.71173e-10	-1.43928	-1.32521	2.01191e-08	-1.42275	-1.30792
18604119	chr3:18604119:C:T	9.5563e-10	-1.45737	-1.32325	1.97997e-08	-1.44105	-1.30563
18604181	chr3:18604181:T:C	4.98545e-09	-1.12871	-3.63989e-10	1.07169e-07	-1.05793	-3.63989e-10
18604294	chr3:18604294:C:G	6.15082e-09	-2.3002e-10	-0.918653	1.2333e-07	-2.3002e-10	-0.917478
18604306	chr3:18604306:A:G	9.71371e-10	-1.44641	-1.31787	2.01338e-08	-1.43053	-1.29941
18604308	chr3:18604308:T:C	4.8881e-09	-2.3002e-10	-1.14843	9.75035e-08	-2.3002e-10	-1.15245
18604615	chr3:18604615:C:T	7.67666e-10	-1.63373	-1.3659	1.6291e-08	-1.57378	-1.36794
18604925	chr3:18604925:A:G	8.8337e-10	-1.5509	-1.30835	1.94449e-08	-1.4631	-1.30165
18604971	chr3:18604971:A:G	3.93816e-09	-2.3002e-10	-1.36452	7.85951e-08	-2.3002e-10	-1.36803
18604981	chr3:18604981:AAGTG:A	6.57073e-09	-2.3002e-10	-0.852613	1.32633e-07	-2.3002e-10	-0.844752
18605176	chr3:18605176:A:G	9.65717e-10	-1.40604	-1.36409	2.01287e-08	-1.36277	-1.36743
18605253	chr3:18605253:A:G	2.67206e-08	0.125152	0.425046	3.44068e-06	1.98908	0.422004
18605264	chr3:18605264:CA:C	4.78328e-09	-2.3002e-10	-1.17011	9.54302e-08	-2.3002e-10	-1.17395
18605320	chr3:18605320:GACA:G	6.15082e-09	-2.3002e-10	-0.918653	1.2333e-07	-2.3002e-10	-0.917478
18605381	chr3:18605381:T:C	4.35916e-09	-2.3002e-10	-1.26296	8.64775e-08	-2.3002e-10	-1.27246
18605578	chr3:18605578:T:C	3.91619e-09	-2.3002e-10	-1.37012	7.85343e-08	-2.3002e-10	-1.3688
18605830	chr3:18605830:G:A	2.26647e-09	-1.91701	-3.63989e-10	4.60814e-08	-1.90193	-3.63989e-10
18605895	chr3:18605895:G:T	1.49294e-09	-1.28565	-1.04883	3.33578e-08	-1.19519	-1.02986
18605930	chr3:18605930:C:T	6.15123e-09	-2.3002e-10	-0.918585	1.23339e-07	-2.3002e-10	-0.917405
18606021	chr3:18606021:G:A	5.99144e-08	-1.19984	2.55752	2.80827e-06	-0.403978	2.61196
18606212	chr3:18606212:A:C	4.6393e-09	-2.3002e-10	-1.20068	9.17209e-08	-2.3002e-10	-1.21359
18606404	chr3:18606404:A:C	6.92816e-09	-2.3002e-10	-0.799644	1.37176e-07	-2.3002e-10	-0.811077
18606551	chr3:18606551:G:A	5.17785e-09	-2.3002e-10	-1.09085	1.02054e-07	-2.3002e-10	-1.10684
18606989	chr3:18606989:C:A	1.22084e-09	-1.32333	-1.21236	2.70338e-08	-1.23643	-1.19882
18607427	chr3:18607427:A:G	3.91336e-09	-2.3002e-10	-1.37084	7.83578e-08	-2.3002e-10	-1.37106
18607705	chr3:18607705:T:C	4.85574e-09	-2.3002e-10	-1.15508	9.68486e-08	-2.3002e-10	-1.15919
18607959	chr3:18607959:C:T	2.06066e-08	-0.279467	0.569841	2.31103e-06	1.44768	0.565432
18608435	chr3:18608435:A:T	5.05508e-09	-2.3002e-10	-1.11484	1.01742e-07	-2.3002e-10	-1.1099
18608483	chr3:18608483:A:G	1.94621e-09	-0.788295	-1.28106	4.20256e-08	-0.695961	-1.2981
18608523	chr3:18608523:G:T	1.03916e-08	-0.762276	0.368035	3.56344e-07	-0.13927	0.282825
18608536	chr3:18608536:C:A	4.85068e-09	-2.3002e-10	-1.15612	9.67495e-08	-2.3002e-10	-1.16022
18609015	chr3:18609015:C:T	2.09346e-08	-0.253888	0.560054	2.37089e-06	1.48315	0.555532
18609069	chr3:18609069:C:T	1.99505e-08	-0.256248	0.514263	2.25623e-06	1.47932	0.509787
18609356	chr3:18609356:A:G	2.38173e-09	-1.86741	-3.63989e-10	4.5312e-08	-1.91877	-3.63989e-10
18609405	chr3:18609405:C:G	1.10143e-09	-1.40989	-1.22874	2.30164e-08	-1.39658	-1.19956
18609410	chr3:18609410:A:T	8.60506e-10	-1.52153	-1.36394	1.72815e-08	-1.51544	-1.36726
18609557	chr3:18609557:G:A	6.3662e-09	-2.3002e-10	-0.884235	1.26648e-07	-2.3002e-10	-0.890928
18609612	chr3:18609612:C:T	1.18626e-09	-1.35795	-1.20648	2.62135e-08	-1.27335	-1.19272
18609639	chr3:18609639:A:T	7.10867e-09	-2.3002e-10	-0.773923	1.4365e-07	-2.3002e-10	-0.764963
18609884	chr3:18609884:A:G	8.17176e-10	-1.6079	-1.32924	1.58134e-08	-1.65193	-1.31955
18609969	chr3:18609969:C:T	3.91253e-09	-2.3002e-10	-1.37105	7.83829e-08	-2.3002e-10	-1.37073
18610121	chr3:18610121:G:T	1.11294e-08	-2.3002e-10	-0.325651	2.19916e-07	-2.3002e-10	-0.339097
18610251	chr3:18610251:C:A	4.7783e-09	-2.3002e-10	-1.17115	9.53215e-08	-2.3002e-10	-1.17508
18610499	chr3:18610499:A:C	4.31262e-09	-2.3002e-10	-1.27369	8.6802e-08	-2.3002e-10	-1.26871
18610822	chr3:18610822:A:G	4.19298e-09	-2.3002e-10	-1.30183	8.47058e-08	-2.3002e-10	-1.29316
18611046	chr3:18611046:A:G	9.07502e-10	-1.46241	-1.36988	1.96172e-08	-1.38522	-1.37072
18611593	chr3:18611593:C:T	6.57352e-09	-2.3002e-10	-0.852188	1.3275e-07	-2.3002e-10	-0.843874
18611870	chr3:18611870:T:C	4.62072e-09	-2.3002e-10	-1.20469	9.13684e-08	-2.3002e-10	-1.21744
18611879	chr3:18611879:T:C	4.7594e-09	-1.17512	-3.63989e-10	5.42219e-08	-1.73926	-3.63989e-10
18611884	chr3:18611884:G:A	4.92017e-09	-2.3002e-10	-1.14189	9.81227e-08	-2.3002e-10	-1.14612
18611927	chr3:18611927:C:A	9.89711e-09	-1.15646	0.713462	6.69611e-07	-0.0170269	0.791383
18612088	chr3:18612088:A:T	6.28634e-09	-2.3002e-10	-0.896858	1.25983e-07	-2.3002e-10	-0.896197
18612156	chr3:18612156:C:T	1.34258e-09	-1.28818	-1.15246	2.98126e-08	-1.20081	-1.13659
18612393	chr3:18612393:A:C	3.91736e-09	-2.3002e-10	-1.36982	7.85536e-08	-2.3002e-10	-1.36856
18612614	chr3:18612614:C:A	1.33978e-09	-1.28207	-1.16066	2.9802e-08	-1.19439	-1.14338
18612621	chr3:18612621:T:TC	9.51378e-10	-1.66714	-1.11794	1.93333e-08	-1.68373	-1.08678
18612622	chr3:18612622:G:C	9.3983e-10	-1.66826	-1.12904	1.9087e-08	-1.68479	-1.09854
18612643	chr3:18612643:A:G	1.2741e-08	-2.3002e-10	-0.190409	2.56419e-07	-2.3002e-10	-0.185526
18612849	chr3:18612849:A:C	3.91887e-09	-2.3002e-10	-1.36943	7.85968e-08	-2.3002e-10	-1.36801
18613006	chr3:18613006:T:C	2.79966e-09	-1.70574	-3.63989e-10	7.0714e-08	-1.4737	-3.63989e-10
18613524	chr3:18613524:AT:A	1.09702e-08	-2.3002e-10	-0.340051	2.20764e-07	-2.3002e-10	-0.335247
18613525	chr3:18613525:T:A	7.44727e-10	-1.76341	-1.26656	1.50395e-08	-1.77566	-1.24601
18613553	chr3:18613553:A:T	4.31537e-09	-2.3002e-10	-1.27305	8.56487e-08	-2.3002e-10	-1.28209
18613584	chr3:18613584:G:A	3.92689e-09	-2.3002e-10	-1.36739	7.88037e-08	-2.3002e-10	-1.36538
18613679	chr3:18613679:CTGAG:C	3.9204e-09	-2.3002e-10	-1.36904	7.86381e-08	-2.3002e-10	-1.36748
18613736	chr3:18613736:A:G	4.72402e-09	-2.3002e-10	-1.18258	9.47357e-08	-2.3002e-10	-1.18125
18613794	chr3:18613794:C:T	1.45644e-09	-1.69857	-0.66067	2.97836e-08	-1.69045	-0.647938
18613843	chr3:18613843:C:G	4.35916e-09	-2.3002e-10	-1.26296	8.64775e-08	-2.3002e-10	-1.27246
18613881	chr3:18613881:G:A	4.6393e-09	-2.3002e-10	-1.20068	9.17209e-08	-2.3002e-10	-1.21359
18614106	chr3:18614106:A:G	2.45324e-08	-0.811191	1.27595	1.11958e-06	0.0361851	1.25218
18614174	chr3:18614174:A:T	6.14747e-09	-2.3002e-10	-0.919198	1.23262e-07	-2.3002e-10	-0.918025
18614597	chr3:18614597:T:G	1.1778e-09	-1.20657	-1.36502	2.47552e-08	-1.15528	-1.36802
18614604	chr3:18614604:C:T	3.91264e-09	-2.3002e-10	-1.37102	7.8397e-08	-2.3002e-10	-1.37055
18614739	chr3:18614739:C:T	6.16001e-09	-2.3002e-10	-0.91716	1.23513e-07	-2.3002e-10	-0.915996
18614743	chr3:18614743:A:C	3.91457e-09	-2.3002e-10	-1.37053	7.84687e-08	-2.3002e-10	-1.36964
18615146	chr3:18615146:G:T	3.91274e-09	-2.3002e-10	-1.371	7.84044e-08	-2.3002e-10	-1.37046
18615297	chr3:18615297:C:T	2.2625e-09	-1.91877	-3.63989e-10	4.66364e-08	-1.88996	-3.63989e-10
18615383	chr3:18615383:G:A	4.68605e-09	-2.3002e-10	-1.19065	9.25998e-08	-2.3002e-10	-1.20405
18615384	chr3:18615384:A:T	4.69863e-09	-2.3002e-10	-1.18797	9.28431e-08	-2.3002e-10	-1.20143
18615673	chr3:18615673:G:A	8.91643e-09	-2.3002e-10	-0.547342	1.78964e-07	-2.3002e-10	-0.545158
18616047	chr3:18616047:T:C	4.6286e-09	-2.3002e-10	-1.20298	9.15174e-08	-2.3002e-10	-1.21581
18616877	chr3:18616877:C:T	5.91768e-08	-1.05917	2.40447	2.8585e-06	-0.235583	2.46129
18617247	chr3:18617247:G:A	3.93892e-09	-2.3002e-10	-1.36433	7.87315e-08	-2.3002e-10	-1.3663
18617251	chr3:18617251:G:T	9.62116e-09	-0.879499	0.408225	4.44028e-07	-0.0313175	0.394864
18617627	chr3:18617627:G:T	8.23793e-09	-0.940137	0.313649	6.66596e-07	0.458481	0.311364
18617664	chr3:18617664:C:T	2.58661e-09	-1.78489	-3.63989e-10	4.59211e-08	-1.90542	-3.63989e-10
18618131	chr3:18618131:A:G	4.2285e-09	-2.3002e-10	-1.29339	8.46415e-08	-2.3002e-10	-1.29392
18618434	chr3:18618434:T:G	5.42903e-09	-2.3002e-10	-1.04348	1.09445e-07	-2.3002e-10	-1.03692
18618523	chr3:18618523:A:G	4.44086e-09	-2.3002e-10	-1.24439	8.97365e-08	-2.3002e-10	-1.23546
18618577	chr3:18618577:T:A	4.50289e-09	-2.3002e-10	-1.23052	9.10332e-08	-2.3002e-10	-1.22112
18618613	chr3:18618613:G:A	4.49212e-09	-2.3002e-10	-1.23291	9.08071e-08	-2.3002e-10	-1.2236
18618670	chr3:18618670:T:C	4.54973e-09	-2.3002e-10	-1.22017	9.2138e-08	-2.3002e-10	-1.20905
18618870	chr3:18618870:C:T	3.95481e-09	-2.3002e-10	-1.3603	7.90056e-08	-2.3002e-10	-1.36282
18619171	chr3:18619171:A:G	4.48669e-09	-2.3002e-10	-1.23412	9.06946e-08	-2.3002e-10	-1.22484
18619337	chr3:18619337:A:G	3.91503e-09	-2.3002e-10	-1.37041	7.84975e-08	-2.3002e-10	-1.36927
18619910	chr3:18619910:A:G	4.43654e-09	-2.3002e-10	-1.24536	8.96461e-08	-2.3002e-10	-1.23647
18620169	chr3:18620169:T:C	5.35126e-09	-2.3002e-10	-1.05791	1.07862e-07	-2.3002e-10	-1.05149
18620231	chr3:18620231:T:C	8.23478e-10	-1.58477	-1.34469	1.74194e-08	-1.53649	-1.33827
18620322	chr3:18620322:C:T	4.12689e-09	-2.3002e-10	-1.31771	8.32932e-08	-2.3002e-10	-1.30997
18620459	chr3:18620459:TA:T	3.94923e-09	-2.3002e-10	-1.36172	7.89086e-08	-2.3002e-10	-1.36405
18620748	chr3:18620748:C:T	4.49992e-09	-2.3002e-10	-1.23118	9.09746e-08	-2.3002e-10	-1.22176
18620985	chr3:18620985:T:C	7.94517e-10	-1.60787	-1.35739	1.67478e-08	-1.56141	-1.35266
18621016	chr3:18621016:T:A	3.92406e-09	-2.3002e-10	-1.36811	7.85205e-08	-2.3002e-10	-1.36898
18621386	chr3:18621386:A:G	4.57898e-09	-2.3002e-10	-1.21376	9.22402e-08	-2.3002e-10	-1.20794
18621441	chr3:18621441:T:C	5.33427e-09	-2.3002e-10	-1.06109	1.06338e-07	-2.3002e-10	-1.06572
18621496	chr3:18621496:C:T	4.53764e-09	-2.3002e-10	-1.22283	9.17582e-08	-2.3002e-10	-1.21318
18622046	chr3:18622046:C:T	1.72064e-08	-2.3002e-10	0.110044	3.46328e-07	-2.3002e-10	0.115046
18622093	chr3:18622093:G:A	1.27819e-09	-1.3231	-1.16669	2.84361e-08	-1.23347	-1.15121
18622792	chr3:18622792:T:C	4.04934e-09	-2.3002e-10	-1.33668	8.18828e-08	-2.3002e-10	-1.32705
18623238	chr3:18623238:T:C	4.4574e-09	-2.3002e-10	-1.24067	9.0081e-08	-2.3002e-10	-1.23163
18623273	chr3:18623273:T:C	9.24741e-09	-2.3002e-10	-0.510894	1.9625e-07	-2.3002e-10	-0.452952
18623402	chr3:18623402:T:A	2.83552e-09	-1.69301	-3.63989e-10	4.53189e-08	-1.91862	-3.63989e-10
18623432	chr3:18623432:T:C	4.4574e-09	-2.3002e-10	-1.24067	9.0081e-08	-2.3002e-10	-1.23163
18623547	chr3:18623547:T:C	3.93964e-09	-2.3002e-10	-1.36415	7.87938e-08	-2.3002e-10	-1.36551
18623978	chr3:18623978:C:T	1.3565e-09	-1.39447	-1.03586	3.01483e-08	-1.30987	-1.01634
18624382	chr3:18624382:C:T	3.93964e-09	-2.3002e-10	-1.36415	7.87938e-08	-2.3002e-10	-1.36551
18624559	chr3:18624559:T:C	4.54215e-09	-2.3002e-10	-1.22184	9.18492e-08	-2.3002e-10	-1.21219
18624640	chr3:18624640:G:A	9.37736e-09	-2.3002e-10	-0.49694	1.85057e-07	-2.3002e-10	-0.511675
18624643	chr3:18624643:G:A	4.4566e-09	-2.3002e-10	-1.24085	9.00643e-08	-2.3002e-10	-1.23182
18624839	chr3:18624839:A:G	1.27053e-08	-0.723112	0.529896	6.21531e-07	0.183059	0.516787
18625056	chr3:18625056:T:C	4.51924e-09	-2.3002e-10	-1.22689	9.03133e-08	-2.3002e-10	-1.22906
18625118	chr3:18625118:A:T	4.41515e-09	-2.3002e-10	-1.2502	8.91977e-08	-2.3002e-10	-1.24149
18625746	chr3:18625746:G:A	9.60541e-09	-2.3002e-10	-0.472911	2.04166e-07	-2.3002e-10	-0.413409
18625834	chr3:18625834:C:A	3.93447e-09	-2.3002e-10	-1.36546	7.86567e-08	-2.3002e-10	-1.36725
18625934	chr3:18625934:T:G	7.01364e-09	-2.3002e-10	-0.787381	1.42621e-07	-2.3002e-10	-0.772149
18626062	chr3:18626062:C:T	1.94517e-08	-2.3002e-10	0.232698	3.89978e-07	-2.3002e-10	0.233751
18626130	chr3:18626130:G:A	8.31056e-09	-0.810216	0.192506	7.41992e-07	0.685695	0.191303
18626258	chr3:18626258:T:C	2.27753e-09	-1.91215	-3.63989e-10	4.56947e-08	-1.91036	-3.63989e-10
18626509	chr3:18626509:T:A	1.96569e-08	-2.3002e-10	0.243189	3.94072e-07	-2.3002e-10	0.244194
18626531	chr3:18626531:C:A	2.29768e-08	-2.3002e-10	0.399249	4.60337e-07	-2.3002e-10	0.399618
18626605	chr3:18626605:A:T	6.09168e-09	-2.3002e-10	-0.928313	1.21576e-07	-2.3002e-10	-0.931803
18626677	chr3:18626677:C:A	2.0082e-08	-2.3002e-10	0.264584	4.026e-07	-2.3002e-10	0.265602
18626684	chr3:18626684:G:T	1.31866e-08	-2.3002e-10	-0.156036	2.58688e-07	-2.3002e-10	-0.176717
18626816	chr3:18626816:T:C	1.96793e-08	-2.3002e-10	0.244332	3.94526e-07	-2.3002e-10	0.245343
18626829	chr3:18626829:G:T	1.96793e-08	-2.3002e-10	0.244332	3.94526e-07	-2.3002e-10	0.245343
18627010	chr3:18627010:T:C	1.97359e-08	-2.3002e-10	0.247201	3.95662e-07	-2.3002e-10	0.248219
18627163	chr3:18627163:T:C	2.02192e-08	-2.3002e-10	0.271397	4.05357e-07	-2.3002e-10	0.272428
18627791	chr3:18627791:C:T	2.0581e-08	-2.3002e-10	0.289129	4.12283e-07	-2.3002e-10	0.289369
18627805	chr3:18627805:C:T	3.94986e-09	-2.3002e-10	-1.36156	7.89684e-08	-2.3002e-10	-1.36329
18628094	chr3:18628094:T:TA	9.13033e-09	-2.3002e-10	-0.523636	1.84371e-07	-2.3002e-10	-0.515388
18628290	chr3:18628290:A:G	3.95021e-09	-2.3002e-10	-1.36147	7.89748e-08	-2.3002e-10	-1.36321
18628685	chr3:18628685:T:A	5.63174e-09	-1.3049	0.298076	1.79343e-07	-0.819618	0.276577
18628786	chr3:18628786:A:G	1.87341e-08	-2.3002e-10	0.195105	3.7557e-07	-2.3002e-10	0.196104
18628790	chr3:18628790:G:A	1.86435e-08	-2.3002e-10	0.190259	3.73753e-07	-2.3002e-10	0.191254
18628895	chr3:18628895:A:C	4.46307e-09	-2.3002e-10	-1.2394	8.92016e-08	-2.3002e-10	-1.24144
18629078	chr3:18629078:G:T	2.08784e-08	-2.3002e-10	0.303475	4.18571e-07	-2.3002e-10	0.304505
18629120	chr3:18629120:A:C	1.07352e-09	-1.44452	-1.21977	2.3618e-08	-1.36404	-1.20629
18629134	chr3:18629134:A:G	7.14719e-10	-1.90246	-1.16864	1.46285e-08	-1.90043	-1.14894
18629200	chr3:18629200:G:A	1.36437e-08	-2.3002e-10	-0.121959	2.67503e-07	-2.3002e-10	-0.143208
18629219	chr3:18629219:A:G	2.74435e-09	-1.72569	-3.63989e-10	9.46545e-08	-1.18211	-3.63989e-10
18629238	chr3:18629238:A:G	2.00667e-08	-2.3002e-10	0.263824	4.02287e-07	-2.3002e-10	0.264825
18629340	chr3:18629340:T:C	1.97216e-08	-2.3002e-10	0.246479	3.95365e-07	-2.3002e-10	0.247469
18629766	chr3:18629766:T:A	1.89938e-08	-2.3002e-10	0.208876	3.80855e-07	-2.3002e-10	0.210077
18629820	chr3:18629820:C:T	6.09319e-09	-2.3002e-10	-0.928067	1.21606e-07	-2.3002e-10	-0.931558
18629983	chr3:18629983:C:T	1.87572e-08	-2.3002e-10	0.19634	3.77542e-07	-2.3002e-10	0.201341
18630358	chr3:18630358:A:G	4.46645e-09	-2.3002e-10	-1.23864	8.92618e-08	-2.3002e-10	-1.24077
18630408	chr3:18630408:A:G	1.88206e-08	-2.3002e-10	0.199716	3.77554e-07	-2.3002e-10	0.201374
18630503	chr3:18630503:C:T	8.54171e-09	-0.858831	0.268555	7.48233e-07	0.617707	0.267667
18630504	chr3:18630504:A:G	4.45641e-09	-2.3002e-10	-1.24089	8.93365e-08	-2.3002e-10	-1.23993
18630524	chr3:18630524:C:T	2.89865e-08	-2.3002e-10	0.631594	6.10724e-07	-2.3002e-10	0.682305
18630552	chr3:18630552:C:T	2.44175e-09	-1.84252	-3.63989e-10	5.28313e-08	-1.76524	-3.63989e-10
18630920	chr3:18630920:A:C	3.93056e-09	-2.3002e-10	-1.36645	7.86169e-08	-2.3002e-10	-1.36775
18631045	chr3:18631045:A:G	4.52062e-09	-1.22659	-3.63989e-10	1.22398e-07	-0.925061	-3.63989e-10
18631071	chr3:18631071:G:A	1.31631e-08	-2.3002e-10	-0.157823	2.5823e-07	-2.3002e-10	-0.17849
18631152	chr3:18631152:T:A	5.48207e-09	-2.3002e-10	-1.03376	1.10551e-07	-2.3002e-10	-1.02686
18631464	chr3:18631464:C:T	3.94754e-09	-2.3002e-10	-1.36215	7.89266e-08	-2.3002e-10	-1.36382
18631655	chr3:18631655:A:G	1.84591e-08	-2.3002e-10	0.180319	3.70302e-07	-2.3002e-10	0.181977
18631669	chr3:18631669:A:G	7.50641e-09	-0.896107	0.176626	6.42983e-07	0.557805	0.175972
18631680	chr3:18631680:T:C	1.86213e-08	-2.3002e-10	0.189066	3.73559e-07	-2.3002e-10	0.190735
18632037	chr3:18632037:C:A	5.84627e-10	-1.90241	-1.36961	1.43363e-08	-1.69906	-1.37048
18632262	chr3:18632262:C:T	3.98089e-09	-2.3002e-10	-1.35373	7.98857e-08	-2.3002e-10	-1.35174
18632285	chr3:18632285:G:C	6.56735e-09	-2.3002e-10	-0.853128	1.30461e-07	-2.3002e-10	-0.861264
18632360	chr3:18632360:T:C	5.09823e-09	-1.10634	-3.63989e-10	1.10234e-07	-1.02974	-3.63989e-10
18632487	chr3:18632487:C:T	9.56609e-10	-1.47372	-1.30588	2.08504e-08	-1.39872	-1.29625
18632501	chr3:18632501:A:G	3.33676e-09	-1.02913	-0.501111	2.56236e-07	0.320609	-0.506852
18632617	chr3:18632617:C:T	1.5016e-09	-1.9017	-0.427007	3.57213e-08	-1.69548	-0.461112
18632769	chr3:18632769:C:T	1.77324e-09	-1.91873	-0.243698	3.84005e-08	-1.84889	-0.235383
18632939	chr3:18632939:A:G	2.02968e-08	-2.3002e-10	0.275223	4.16855e-07	-2.3002e-10	0.300397
18633188	chr3:18633188:A:G	1.08072e-09	-1.30579	-1.35182	2.34941e-08	-1.22866	-1.34693
18633428	chr3:18633428:C:T	8.52051e-09	-0.792833	0.200071	6.67513e-07	0.554317	0.216901
18633926	chr3:18633926:C:T	5.69624e-09	-0.114907	-0.880525	6.87987e-07	1.70623	-0.904805
18634354	chr3:18634354:A:G	9.85535e-10	-1.50669	-1.24312	2.14965e-08	-1.43361	-1.23084
18635301	chr3:18635301:T:C	5.72076e-09	-2.3002e-10	-0.991137	1.14218e-07	-2.3002e-10	-0.994229
18635376	chr3:18635376:T:C	1.55699e-08	-1.25084	1.26095	5.43309e-07	-0.731791	1.29713
18635527	chr3:18635527:T:C	1.69343e-09	-0.838791	-1.36969	3.61e-08	-0.778395	-1.36765
18635624	chr3:18635624:A:T	3.91782e-09	-2.3002e-10	-1.3697	7.8403e-08	-2.3002e-10	-1.37048
18635956	chr3:18635956:G:A	4.99011e-09	-0.98959	-0.138191	1.72936e-07	-0.418478	-0.160942
18636206	chr3:18636206:T:A	1.28662e-08	-0.299311	0.11868	1.43599e-06	1.42083	0.11644
18636521	chr3:18636521:G:T	4.04372e-09	-2.3002e-10	-1.33807	8.12395e-08	-2.3002e-10	-1.33494
18636756	chr3:18636756:G:C	8.064e-10	-1.80882	-1.1416	1.70655e-08	-1.79158	-1.1037
18637351	chr3:18637351:G:A	1.37947e-08	-2.3002e-10	-0.110953	2.70564e-07	-2.3002e-10	-0.13183
18637476	chr3:18637476:T:C	1.37695e-08	-2.3002e-10	-0.112778	2.70072e-07	-2.3002e-10	-0.133652
18638092	chr3:18638092:A:G	4.11303e-09	-2.3002e-10	-1.32108	8.26423e-08	-2.3002e-10	-1.31782
18638989	chr3:18638989:G:A	7.11615e-10	-1.79068	-1.28477	1.48408e-08	-1.77704	-1.25793
18639385	chr3:18639385:A:C	1.64432e-09	-1.48301	-0.754902	3.6234e-08	-1.42001	-0.722328
18639433	chr3:18639433:TG:T	3.94862e-09	-2.3002e-10	-1.36187	7.89568e-08	-2.3002e-10	-1.36344
18639648	chr3:18639648:T:C	9.95459e-09	-2.3002e-10	-0.437204	2.01366e-07	-2.3002e-10	-0.427218
18639736	chr3:18639736:T:C	1.20238e-08	-2.3002e-10	-0.248348	2.46364e-07	-2.3002e-10	-0.225531
18639814	chr3:18639814:G:A	7.38329e-10	-1.8569	-1.1817	1.54603e-08	-1.84305	-1.15102
18640033	chr3:18640033:G:A	5.45958e-09	-2.3002e-10	-1.03787	1.1117e-07	-2.3002e-10	-1.02128
18640575	chr3:18640575:T:A	4.70584e-09	-2.3002e-10	-1.18643	9.46455e-08	-2.3002e-10	-1.1822
18640982	chr3:18640982:A:G	4.32097e-09	-1.1428	-0.128961	1.52288e-07	-0.600797	-0.105772
18641004	chr3:18641004:C:G	1.73275e-09	-0.999252	-1.18628	3.71559e-08	-0.919018	-1.1982
18641078	chr3:18641078:C:T	9.58843e-10	-1.48156	-1.29571	2.09271e-08	-1.40538	-1.28592
18641151	chr3:18641151:T:A	2.93227e-09	-0.449222	-1.21024	6.38224e-08	-0.343253	-1.23298
18641571	chr3:18641571:C:T	1.26598e-08	-0.196808	-3.63989e-10	3.93183e-07	0.241934	-3.63989e-10
18642354	chr3:18642354:A:G	6.13492e-09	0.0959039	-1.01715	1.10471e-07	-0.0189259	-1.00866
18642375	chr3:18642375:G:A	7.65719e-10	-1.79574	-1.20644	1.61084e-08	-1.78104	-1.17196
18642554	chr3:18642554:A:G	1.15958e-08	-0.363458	0.0788643	1.25961e-06	1.3286	0.0776118
18642640	chr3:18642640:TAGAA:T	4.13908e-09	-2.3002e-10	-1.31476	8.31701e-08	-2.3002e-10	-1.31145
18642775	chr3:18642775:A:G	5.22279e-09	-2.3002e-10	-1.08221	1.04293e-07	-2.3002e-10	-1.08513
18643167	chr3:18643167:T:C	1.02306e-09	-1.88832	-0.824123	2.54876e-08	-1.65082	-0.843326
18643231	chr3:18643231:G:C	1.88818e-08	-1.68717	1.89013	6.04998e-07	-1.26762	1.94051
18643456	chr3:18643456:T:G	5.35712e-09	-0.953108	-0.103703	1.84493e-07	-0.388337	-0.126391
18643823	chr3:18643823:T:A	1.43383e-08	-2.3002e-10	-0.0723055	2.8106e-07	-2.3002e-10	-0.093773
18644577	chr3:18644577:G:A	1.36633e-08	-2.3002e-10	-0.120523	2.80227e-07	-2.3002e-10	-0.096742
18644675	chr3:18644675:T:A	5.52875e-09	-0.922229	-0.103047	1.91854e-07	-0.349928	-0.125681
18644714	chr3:18644714:C:T	5.86692e-09	-0.923837	-0.0420706	2.03463e-07	-0.351546	-0.0653102
18644997	chr3:18644997:A:G	4.33619e-09	-2.3002e-10	-1.26824	8.7235e-08	-2.3002e-10	-1.26373
18645109	chr3:18645109:A:G	2.52745e-08	-1.70998	2.20453	7.98145e-07	-1.30768	2.25763
18645255	chr3:18645255:T:G	1.19649e-08	-2.3002e-10	-0.253261	2.45141e-07	-2.3002e-10	-0.230505
18645270	chr3:18645270:C:T	1.46615e-08	-2.3002e-10	-0.0500126	2.87343e-07	-2.3002e-10	-0.0716642
18645392	chr3:18645392:T:C	4.81422e-09	-2.3002e-10	-1.16366	9.52892e-08	-2.3002e-10	-1.17542
18645428	chr3:18645428:C:T	5.47003e-09	-0.948921	-0.0870322	1.88284e-07	-0.384477	-0.109914
18645472	chr3:18645472:G:A	2.49141e-09	-1.82239	-3.63989e-10	5.88399e-08	-1.65752	-3.63989e-10
18645526	chr3:18645526:G:A	5.27325e-09	-0.990051	-0.0825404	1.79681e-07	-0.435703	-0.105452
18645618	chr3:18645618:C:A	1.31316e-08	-0.326987	0.166768	1.44443e-06	1.37808	0.165053
18645677	chr3:18645677:A:G	1.31676e-09	-1.48369	-0.976374	2.92205e-08	-1.40857	-0.948903
18645678	chr3:18645678:G:A	5.7444e-09	-0.929111	-0.0579018	1.9872e-07	-0.359278	-0.0811686
18645707	chr3:18645707:G:A	1.82688e-08	-1.72363	1.89358	5.68828e-07	-1.33274	1.94398
18645770	chr3:18645770:A:G	3.75256e-09	-1.4128	-3.63989e-10	1.00466e-07	-1.12252	-3.63989e-10
18646981	chr3:18646981:G:T	9.18111e-10	-1.86219	-0.958485	1.95663e-08	-1.84795	-0.910588
18646985	chr3:18646985:G:A	4.21163e-09	-2.3002e-10	-1.29739	8.46711e-08	-2.3002e-10	-1.29357
18647223	chr3:18647223:G:A	3.60822e-09	-0.969273	-0.48275	1.24272e-07	-0.40724	-0.502631
18648006	chr3:18648006:C:T	1.54202e-09	-1.02916	-1.27298	3.44274e-08	-0.931345	-1.26214
18648046	chr3:18648046:A:G	7.03509e-10	-1.8188	-1.26811	1.46761e-08	-1.80728	-1.23884
18648223	chr3:18648223:A:G	4.68272e-09	-2.3002e-10	-1.19136	9.38305e-08	-2.3002e-10	-1.19085
18648247	chr3:18648247:T:C	3.85199e-09	-0.902002	-0.484647	1.37972e-07	-0.30105	-0.504237
18648888	chr3:18648888:T:A	4.76131e-09	-2.3002e-10	-1.17472	9.57286e-08	-2.3002e-10	-1.17082
18649075	chr3:18649075:G:A	2.97303e-09	-0.752311	-0.893345	2.73418e-07	0.750206	-0.871547
18649158	chr3:18649158:G:A	4.33709e-09	-2.3002e-10	-1.26803	8.72532e-08	-2.3002e-10	-1.26353
18649167	chr3:18649167:G:A	3.54899e-09	-0.999097	-0.469478	1.2151e-07	-0.442733	-0.489609
18649345	chr3:18649345:G:A	7.44903e-10	-1.83479	-1.19495	1.56402e-08	-1.82299	-1.15951
18649385	chr3:18649385:G:T	2.64099e-09	-1.76408	-3.63989e-10	5.88149e-08	-1.65794	-3.63989e-10
18649526	chr3:18649526:G:A	1.68798e-08	-2.3002e-10	0.0908806	3.30331e-07	-2.3002e-10	0.0677534
18649744	chr3:18649744:G:C	1.37779e-09	-1.41659	-0.998168	3.06772e-08	-1.33727	-0.971554
18649772	chr3:18649772:C:T	2.90011e-09	-0.86957	-0.800918	1.54354e-07	0.0833258	-0.776417
18649832	chr3:18649832:A:G	6.1516e-09	0.300044	-1.21857	4.45134e-08	-0.700336	-1.23621
18650043	chr3:18650043:G:A	4.13347e-09	-2.3002e-10	-1.31612	8.22768e-08	-2.3002e-10	-1.32225
18650064	chr3:18650064:G:C	3.06171e-08	0.42673	0.25959	2.08558e-06	1.64557	0.264893
18650089	chr3:18650089:A:C	3.37027e-09	-1.02414	-0.496106	1.14062e-07	-0.479999	-0.515603
18650103	chr3:18650103:T:C	4.28519e-09	-2.3002e-10	-1.28007	8.64e-08	-2.3002e-10	-1.27335
18650365	chr3:18650365:G:C	4.55295e-09	-2.3002e-10	-1.21946	8.8513e-08	-2.3002e-10	-1.24919
18650480	chr3:18650480:G:T	1.19402e-08	-2.3002e-10	-0.255329	2.44551e-07	-2.3002e-10	-0.232915
18650567	chr3:18650567:T:C	9.9138e-10	-1.47486	-1.26904	2.16937e-08	-1.39751	-1.25781
18650601	chr3:18650601:T:C	5.10636e-09	-0.907528	-0.197223	1.7762e-07	-0.332308	-0.220384
18650893	chr3:18650893:G:A	1.53541e-08	-2.3002e-10	-0.00385496	3.00739e-07	-2.3002e-10	-0.0260978
18651063	chr3:18651063:T:C	5.58734e-09	-2.3002e-10	-1.01473	1.1148e-07	-2.3002e-10	-1.0185
18651172	chr3:18651172:C:T	4.293e-09	-0.823702	-0.454551	1.57067e-07	-0.201176	-0.474495
18651418	chr3:18651418:A:G	1.90254e-08	-1.70232	1.91286	6.024e-07	-1.29445	1.96303
18651427	chr3:18651427:C:T	3.4693e-09	-0.985765	-0.505521	1.18883e-07	-0.429065	-0.525136
18651687	chr3:18651687:C:T	6.31827e-09	-0.375446	-0.516346	6.81225e-07	1.30949	-0.517939
18651699	chr3:18651699:T:C	4.09968e-09	-0.799608	-0.524722	1.50969e-07	-0.171278	-0.543988
18651731	chr3:18651731:A:G	7.20184e-10	-1.84598	-1.2175	1.50378e-08	-1.83151	-1.19026
18652322	chr3:18652322:C:T	1.08387e-08	-2.3002e-10	-0.352117	2.28987e-07	-2.3002e-10	-0.298673
18652532	chr3:18652532:T:C	4.97556e-09	-2.3002e-10	-1.1307	1.00072e-07	-2.3002e-10	-1.12645
18652703	chr3:18652703:C:T	4.79756e-09	-2.3002e-10	-1.16713	9.64578e-08	-2.3002e-10	-1.16324
18652999	chr3:18652999:A:C	3.76171e-09	-0.889454	-0.52091	1.35494e-07	-0.283309	-0.540101
18653372	chr3:18653372:A:G	1.78771e-08	-2.3002e-10	0.148284	3.49732e-07	-2.3002e-10	0.124827
18653484	chr3:18653484:C:A	3.95189e-09	-2.3002e-10	-1.36104	7.91843e-08	-2.3002e-10	-1.36056
18653507	chr3:18653507:C:T	7.87688e-09	-0.671306	-3.63989e-10	1.2483e-07	-0.905387	-3.63989e-10
18653645	chr3:18653645:C:A	3.93101e-09	-0.889173	-0.477169	1.41487e-07	-0.283149	-0.496983
18654015	chr3:18654015:C:T	4.56084e-09	-2.3002e-10	-1.21773	9.18688e-08	-2.3002e-10	-1.21198
18654057	chr3:18654057:C:T	1.00287e-09	-1.42495	-1.30742	2.19842e-08	-1.34352	-1.2985
18654230	chr3:18654230:C:T	3.93627e-09	-2.3002e-10	-1.365	7.90827e-08	-2.3002e-10	-1.36185
18654369	chr3:18654369:A:G	1.42612e-08	0.436214	-0.513908	9.7741e-07	1.65796	-0.505393
18654576	chr3:18654576:A:G	6.53043e-10	-1.83645	-1.3249	1.3513e-08	-1.81685	-1.31184
18654689	chr3:18654689:T:C	3.43709e-09	-1.05615	-0.444459	1.15464e-07	-0.51851	-0.464875
18654704	chr3:18654704:G:A	3.46334e-09	-1.04168	-0.451325	1.17109e-07	-0.497607	-0.471627
18654726	chr3:18654726:G:A	3.03758e-09	-0.997075	-0.627103	1.03621e-07	-0.443394	-0.648203
18654758	chr3:18654758:G:A	3.28797e-09	-1.54497	-3.63989e-10	4.68687e-08	-1.88499	-3.63989e-10
18654923	chr3:18654923:G:A	5.94992e-09	-0.951859	-3.63989e-10	8.44844e-08	-1.29577	-3.63989e-10
18655438	chr3:18655438:T:A	6.54123e-10	-1.83157	-1.32813	1.35345e-08	-1.81169	-1.31541
18655552	chr3:18655552:G:T	5.2614e-09	-2.3002e-10	-1.07484	1.04987e-07	-2.3002e-10	-1.0785
18656288	chr3:18656288:C:T	5.53394e-09	-2.3002e-10	-1.02434	1.114e-07	-2.3002e-10	-1.01921
18656452	chr3:18656452:A:G	2.88357e-09	-1.67621	-3.63989e-10	7.35315e-08	-1.43463	-3.63989e-10
18657090	chr3:18657090:G:A	9.03804e-09	-0.0719324	-0.461863	4.16454e-07	0.794466	-0.495031
18657436	chr3:18657436:C:T	1.02483e-09	-1.67521	-1.03551	2.12762e-08	-1.68271	-0.992042
18657819	chr3:18657819:G:A	7.70192e-09	0.468823	-1.16259	3.75959e-07	1.37558	-1.17844
18658231	chr3:18658231:T:C	1.38551e-09	-1.16549	-1.24367	2.96152e-08	-1.09033	-1.25372
18658246	chr3:18658246:A:T	4.67756e-09	-2.3002e-10	-1.19246	9.40533e-08	-2.3002e-10	-1.18848
18658321	chr3:18658321:G:T	3.91263e-09	-2.3002e-10	-1.37103	7.83593e-08	-2.3002e-10	-1.37104
18658485	chr3:18658485:G:T	1.30449e-09	-1.09874	-1.37068	8.04602e-08	0.0253106	-1.36989
18658579	chr3:18658579:T:C	8.50163e-09	0.458252	-1.05323	4.08456e-07	1.35647	-1.07643
18658867	chr3:18658867:A:C	1.30647e-08	-2.3002e-10	-0.165326	2.68831e-07	-2.3002e-10	-0.138256
18658928	chr3:18658928:C:T	9.03196e-10	-1.49747	-1.33958	1.81979e-08	-1.4968	-1.33423
18658930	chr3:18658930:C:T	9.62035e-09	-2.3002e-10	-0.471357	1.89263e-07	-2.3002e-10	-0.489202
18658992	chr3:18658992:C:T	9.05875e-10	-1.67237	-1.16172	1.8803e-08	-1.67529	-1.12304
18659315	chr3:18659315:C:A	1.31327e-09	-1.11982	-1.3429	2.15042e-08	-1.32722	-1.33688
18659898	chr3:18659898:A:C	4.60925e-09	-2.3002e-10	-1.20717	9.24515e-08	-2.3002e-10	-1.20566
18660158	chr3:18660158:A:G	4.195e-09	-2.3002e-10	-1.30135	8.38947e-08	-2.3002e-10	-1.30278
18660271	chr3:18660271:A:T	2.38379e-09	-1.02021	-0.84634	1.01807e-07	-0.244279	-0.864982
18660544	chr3:18660544:G:A	2.27489e-09	-1.04097	-0.872332	9.64836e-08	-0.272459	-0.890509
18660608	chr3:18660608:T:C	2.34714e-09	-1.88204	-3.63989e-10	5.01089e-08	-1.81814	-3.63989e-10
18661117	chr3:18661117:T:C	7.94011e-09	0.341124	-1.00443	3.73638e-07	1.22003	-1.02908
18661256	chr3:18661256:T:C	6.30327e-09	-2.3002e-10	-0.89417	1.31747e-07	-2.3002e-10	-0.851459
18661266	chr3:18661266:C:T	4.00698e-09	-2.3002e-10	-1.3472	8.02755e-08	-2.3002e-10	-1.34688
18661518	chr3:18661518:T:C	7.88406e-09	0.316482	-0.986876	3.69046e-07	1.19059	-1.01201
18661714	chr3:18661714:T:C	4.77666e-09	-1.1715	-3.63989e-10	1.03164e-07	-1.09602	-3.63989e-10
18661846	chr3:18661846:C:G	1.7133e-08	-2.3002e-10	0.105768	3.52816e-07	-2.3002e-10	0.133606
18661876	chr3:18661876:A:G	7.95263e-09	0.381478	-1.04321	3.77647e-07	1.26798	-1.06636
18661987	chr3:18661987:T:C	8.15535e-09	0.37784	-1.0144	3.8676e-07	1.26409	-1.03863
18661990	chr3:18661990:T:C	4.47661e-09	-2.3002e-10	-1.23637	8.99717e-08	-2.3002e-10	-1.23285
18661994	chr3:18661994:G:A	1.53725e-09	-0.980117	-1.32513	2.53336e-08	-1.18268	-1.31753
18662002	chr3:18662002:A:G	7.64662e-09	-2.3002e-10	-0.700974	1.53392e-07	-2.3002e-10	-0.699343
18662144	chr3:18662144:T:C	8.01189e-09	0.353442	-1.00775	3.77924e-07	1.23459	-1.03223
18662208	chr3:18662208:T:G	1.13188e-08	-2.3002e-10	-0.308775	2.31914e-07	-2.3002e-10	-0.285973
18662285	chr3:18662285:C:T	7.38158e-09	0.351626	-1.08788	3.50484e-07	1.23619	-1.10922
18662347	chr3:18662347:G:T	8.02903e-09	0.35961	-1.01178	3.7655e-07	1.23476	-1.03605
18662442	chr3:18662442:G:A	5.04525e-09	-2.3002e-10	-1.11679	9.73216e-08	-2.3002e-10	-1.15432
18662792	chr3:18662792:G:C	4.17294e-08	1.95864	-0.96267	6.1122e-06	3.96372	-0.978015
18662807	chr3:18662807:A:G	2.16576e-08	1.58637	-1.24625	2.79273e-06	3.45933	-1.25689
18663075	chr3:18663075:T:C	2.29412e-09	-1.90489	-3.63989e-10	4.53343e-08	-1.91828	-3.63989e-10
18663227	chr3:18663227:G:T	8.31418e-09	0.751616	-1.36889	4.40417e-07	1.72562	-1.37024
18663383	chr3:18663383:G:T	3.93242e-09	-2.3002e-10	-1.36598	7.8924e-08	-2.3002e-10	-1.36386
18663543	chr3:18663543:G:A	8.52108e-10	-1.66653	-1.22875	1.75849e-08	-1.67052	-1.19478
18663721	chr3:18663721:C:T	9.31853e-09	-1.23718	0.733951	2.80327e-07	-0.874357	0.777973
18664212	chr3:18664212:C:T	2.90804e-09	-1.66776	-3.63989e-10	5.364e-08	-1.75005	-3.63989e-10
18664488	chr3:18664488:C:T	5.86711e-09	-2.3002e-10	-0.965876	1.16128e-07	-2.3002e-10	-0.977644
18664685	chr3:18664685:A:G	1.35542e-08	0.0825042	-0.211044	1.81758e-06	1.98787	-0.214955
18664950	chr3:18664950:A:C	8.26032e-10	-1.59642	-1.32994	1.66537e-08	-1.59583	-1.32388
18665063	chr3:18665063:T:C	2.73517e-09	-1.72904	-3.63989e-10	6.00239e-08	-1.6376	-3.63989e-10
18665149	chr3:18665149:G:C	4.56667e-09	-2.3002e-10	-1.21645	9.14636e-08	-2.3002e-10	-1.2164
18665180	chr3:18665180:T:C	1.06395e-09	-1.45252	-1.22074	2.28139e-08	-1.3713	-1.23367
18665341	chr3:18665341:A:G	1.38035e-08	0.184746	-0.295065	1.93322e-06	2.1339	-0.299304
18665394	chr3:18665394:A:G	3.71083e-09	-0.0597607	-1.36422	1.34168e-07	0.526597	-1.35985
18665398	chr3:18665398:A:G	1.13622e-08	-2.3002e-10	-0.304944	2.32814e-07	-2.3002e-10	-0.282101
18665411	chr3:18665411:A:T	9.93061e-09	0.789303	-1.22892	5.26257e-07	1.7787	-1.24525
18665477	chr3:18665477:T:C	1.05703e-08	0.845189	-1.22238	5.64019e-07	1.84191	-1.23916
18665547	chr3:18665547:G:C	4.43377e-09	-2.3002e-10	-1.24599	8.88019e-08	-2.3002e-10	-1.24593
18665561	chr3:18665561:T:C	4.44993e-09	-2.3002e-10	-1.24235	8.91258e-08	-2.3002e-10	-1.24229
18665626	chr3:18665626:C:T	1.01931e-08	-2.3002e-10	-0.413529	2.08717e-07	-2.3002e-10	-0.391361
18666012	chr3:18666012:T:C	1.1513e-08	0.76521	-1.05697	6.01217e-07	1.74486	-1.07825
18666234	chr3:18666234:C:A	4.79788e-09	-2.3002e-10	-1.16706	9.66499e-08	-2.3002e-10	-1.16125
18666471	chr3:18666471:T:C	5.16366e-09	-2.3002e-10	-1.09359	1.03924e-07	-2.3002e-10	-1.08868
18666788	chr3:18666788:C:G	8.93075e-10	-1.65307	-1.19525	1.84489e-08	-1.65676	-1.16057
18666796	chr3:18666796:T:C	1.1431e-08	-2.3002e-10	-0.29891	2.22608e-07	-2.3002e-10	-0.326927
18666849	chr3:18666849:C:G	8.98618e-09	0.678396	-1.21795	4.62075e-07	1.63845	-1.23507
18667211	chr3:18667211:G:A	9.66969e-09	-2.3002e-10	-0.466241	2.03364e-07	-2.3002e-10	-0.417341
18667288	chr3:18667288:G:A	1.56868e-09	-1.22456	-1.06044	3.36542e-08	-1.15355	-1.06265
18667611	chr3:18667611:A:C	5.86483e-09	-2.3002e-10	-0.966265	1.17919e-07	-2.3002e-10	-0.962346
18667627	chr3:18667627:G:A	4.50989e-09	-1.22896	-3.63989e-10	7.88613e-08	-1.36465	-3.63989e-10
18667757	chr3:18667757:T:A	5.37089e-09	-2.3002e-10	-1.05424	1.08135e-07	-2.3002e-10	-1.04896
18667822	chr3:18667822:T:C	9.85296e-09	-1.49876	1.05129	2.80552e-07	-1.16629	1.0707
18668030	chr3:18668030:T:C	5.03559e-09	0.211269	-1.32997	1.46992e-07	0.595099	-1.33706
18668333	chr3:18668333:A:G	4.44409e-09	-2.3002e-10	-1.24366	8.90077e-08	-2.3002e-10	-1.24362
18668639	chr3:18668639:G:A	1.43373e-09	-1.30927	-1.06569	4.17391e-08	-0.926418	-1.07449
18668964	chr3:18668964:C:A	9.3313e-10	-1.5565	-1.24795	1.87355e-08	-1.56522	-1.2367
18668989	chr3:18668989:C:T	4.58192e-09	-2.3002e-10	-1.21312	9.22941e-08	-2.3002e-10	-1.20736
18669139	chr3:18669139:C:G	8.24641e-09	0.0220962	-0.647556	7.81276e-07	1.56404	-0.635456
18669141	chr3:18669141:C:T	2.00455e-09	-0.688262	-1.35155	3.15926e-08	-0.932829	-1.34659
18669200	chr3:18669200:C:A	2.36493e-09	-1.05016	-0.824333	6.05387e-08	-0.812734	-0.816324
18669373	chr3:18669373:C:T	4.15579e-09	0.0228479	-1.33358	1.15686e-07	0.358906	-1.34036
18669718	chr3:18669718:A:G	1.25618e-09	-1.43438	-1.07278	3.45852e-08	-1.10735	-1.08156
18669908	chr3:18669908:C:A	1.31388e-09	-1.36489	-1.09737	3.76729e-08	-0.997698	-1.1057
18670258	chr3:18670258:T:C	1.22992e-09	-1.46145	-1.06684	3.34721e-08	-1.14589	-1.07574
18670285	chr3:18670285:G:A	1.30916e-09	-1.3739	-1.09196	3.743e-08	-1.00942	-1.10045
18670689	chr3:18670689:T:C	1.21841e-09	-1.47078	-1.06692	3.31678e-08	-1.15486	-1.0759
18670740	chr3:18670740:G:A	1.24666e-09	-1.45447	-1.0603	3.40983e-08	-1.13376	-1.06933
18670831	chr3:18670831:A:G	1.27542e-09	-1.45462	-1.03735	3.48741e-08	-1.13393	-1.04666
18670940	chr3:18670940:A:T	2.37919e-09	-1.86848	-3.63989e-10	5.41543e-08	-1.7405	-3.63989e-10
18671152	chr3:18671152:A:G	4.9868e-09	-2.3002e-10	-1.12844	1.00278e-07	-2.3002e-10	-1.1244
18671393	chr3:18671393:T:G	2.1924e-09	-1.13584	-0.814407	5.57803e-08	-0.905094	-0.805825
18671419	chr3:18671419:G:A	7.54592e-10	-1.66774	-1.34908	1.52272e-08	-1.6645	-1.34476
18671647	chr3:18671647:A:G	1.33279e-09	-1.46401	-0.98395	3.63357e-08	-1.14538	-0.994159
18672549	chr3:18672549:C:G	2.62929e-09	-1.76852	-3.63989e-10	4.61393e-08	-1.90067	-3.63989e-10
18672680	chr3:18672680:A:G	2.27349e-09	-0.549055	-1.36487	3.51525e-08	-0.810668	-1.36198
18673748	chr3:18673748:T:C	1.37291e-09	-1.3781	-1.04021	3.9137e-08	-1.0155	-1.04977
18674329	chr3:18674329:C:T	2.29191e-09	-0.857492	-1.04836	4.87124e-08	-0.76734	-1.07907
18674641	chr3:18674641:T:A	1.41983e-09	-1.3444	-1.0403	4.08829e-08	-0.971742	-1.04989
18675016	chr3:18675016:G:C	1.71579e-08	0.107224	-3.63989e-10	5.5333e-07	0.583615	-3.63989e-10
18675073	chr3:18675073:C:T	1.44417e-09	-1.3566	-1.01111	4.14134e-08	-0.987627	-1.02111
18675290	chr3:18675290:G:C	1.39933e-09	-1.36425	-1.03499	4.00675e-08	-0.997096	-1.04468
18675348	chr3:18675348:C:T	1.8848e-09	-0.932334	-1.16908	3.11329e-08	-1.13495	-1.15912
18675361	chr3:18675361:A:G	1.37022e-09	-1.41347	-1.0068	3.78608e-08	-1.08142	-1.017
18675586	chr3:18675586:T:C	4.16948e-09	-2.3002e-10	-1.30745	8.27534e-08	-2.3002e-10	-1.31648
18675624	chr3:18675624:C:T	2.1127e-09	-0.622548	-1.36472	3.28636e-08	-0.878162	-1.36181
18675847	chr3:18675847:G:A	4.45399e-09	-1.24144	-3.63989e-10	7.7953e-08	-1.37623	-3.63989e-10
18676316	chr3:18676316:G:A	1.44668e-09	-1.35724	-1.00872	4.14761e-08	-0.988476	-1.01875
18676563	chr3:18676563:C:G	9.06034e-10	-1.63079	-1.20313	1.87834e-08	-1.6326	-1.16677
18676576	chr3:18676576:T:C	1.36757e-09	-1.42968	-0.992518	3.76127e-08	-1.10211	-1.00289
18676620	chr3:18676620:C:T	2.35213e-09	-1.87991	-3.63989e-10	4.67041e-08	-1.88851	-3.63989e-10
18676717	chr3:18676717:G:A	1.27298e-08	-2.3002e-10	-0.191289	2.61143e-07	-2.3002e-10	-0.167271
18676816	chr3:18676816:A:C	9.44386e-10	-1.59588	-1.19657	1.95267e-08	-1.60098	-1.15958
18676921	chr3:18676921:G:A	2.63391e-09	-1.76677	-3.63989e-10	5.73008e-08	-1.68403	-3.63989e-10
18677008	chr3:18677008:A:C	1.26742e-09	-1.46047	-1.03778	3.45382e-08	-1.14262	-1.04765
18677240	chr3:18677240:T:C	4.80774e-09	-2.3002e-10	-1.16501	9.68511e-08	-2.3002e-10	-1.15917
18677317	chr3:18677317:C:G	1.08204e-09	-1.59786	-1.05853	2.25038e-08	-1.59296	-1.02569
18678005	chr3:18678005:C:T	2.26761e-09	-0.562917	-1.35359	3.51279e-08	-0.824414	-1.34893
18678178	chr3:18678178:T:C	1.37468e-09	-1.36425	-1.05276	3.94783e-08	-0.99417	-1.06242
18678209	chr3:18678209:G:T	1.32969e-09	-1.44149	-1.00881	3.65727e-08	-1.11383	-1.01921
18678259	chr3:18678259:A:G	4.72721e-09	-2.3002e-10	-1.1819	9.46784e-08	-2.3002e-10	-1.18185
18678418	chr3:18678418:T:C	1.33416e-09	-1.36478	-1.08215	3.82926e-08	-0.995774	-1.09131
18678475	chr3:18678475:G:A	1.34561e-09	-1.38576	-1.05263	3.83897e-08	-1.02227	-1.06228
18678552	chr3:18678552:A:C	8.22177e-10	-1.67029	-1.26075	1.69266e-08	-1.67055	-1.2329
18678666	chr3:18678666:T:C	1.25715e-08	-1.06559	0.861784	3.88334e-07	-0.676957	0.906483
18678812	chr3:18678812:T:G	1.31966e-09	-1.39973	-1.05814	3.7472e-08	-1.04109	-1.06765
18678893	chr3:18678893:G:A	1.33757e-09	-1.38585	-1.05853	3.81453e-08	-1.02284	-1.0681
18678922	chr3:18678922:T:G	3.30475e-09	-0.505169	-1.03471	5.17882e-08	-0.774174	-1.011
18679001	chr3:18679001:C:T	1.2726e-08	-2.3002e-10	-0.19159	2.61069e-07	-2.3002e-10	-0.167558
18679003	chr3:18679003:A:G	1.35075e-09	-1.39427	-1.0403	3.84214e-08	-1.0336	-1.05013
18679016	chr3:18679016:G:T	1.6259e-08	-2.3002e-10	0.0534092	3.30831e-07	-2.3002e-10	0.0692664
18679247	chr3:18679247:T:C	4.07375e-09	-2.3002e-10	-1.33067	8.21989e-08	-2.3002e-10	-1.3232
18679249	chr3:18679249:T:G	4.79785e-09	-2.3002e-10	-1.16707	9.66504e-08	-2.3002e-10	-1.16124
18680012	chr3:18680012:C:T	1.33257e-09	-1.39639	-1.05174	3.789e-08	-1.03637	-1.06129
18680244	chr3:18680244:T:C	2.91179e-09	-1.66647	-3.63989e-10	5.03039e-08	-1.81426	-3.63989e-10
18680439	chr3:18680439:G:C	9.02122e-09	-2.3002e-10	-0.535658	1.84302e-07	-2.3002e-10	-0.515767
18680672	chr3:18680672:T:A	9.40561e-09	-2.3002e-10	-0.493932	1.92241e-07	-2.3002e-10	-0.473592
18680793	chr3:18680793:G:T	4.34736e-08	-2.3002e-10	1.03692	9.10223e-07	-2.3002e-10	1.08135
18681571	chr3:18681571:A:G	1.27011e-09	-1.43938	-1.05675	3.49212e-08	-1.11294	-1.06631
18682204	chr3:18682204:ACAACAG:A	1.19399e-08	-2.3002e-10	-0.255356	2.38695e-07	-2.3002e-10	-0.257156
18682423	chr3:18682423:C:T	1.26766e-09	-1.45622	-1.04184	3.47235e-08	-1.13329	-1.05164
18682439	chr3:18682439:T:C	1.24477e-09	-1.47926	-1.03703	3.38379e-08	-1.16384	-1.04691
18682645	chr3:18682645:C:T	3.56361e-09	-0.438941	-1.02552	5.54879e-08	-0.714609	-1.00157
18683175	chr3:18683175:T:C	6.4341e-09	-2.3002e-10	-0.873626	1.29977e-07	-2.3002e-10	-0.864981
18683556	chr3:18683556:T:C	4.82179e-09	-2.3002e-10	-1.16209	9.69396e-08	-2.3002e-10	-1.15825
18684504	chr3:18684504:G:A	2.06694e-09	-1.0337	-0.975465	5.1809e-08	-0.81307	-0.971706
18684527	chr3:18684527:T:C	4.30509e-09	-2.3002e-10	-1.27544	8.62202e-08	-2.3002e-10	-1.27544
18685010	chr3:18685010:T:C	1.25691e-09	-1.4475	-1.05908	3.45402e-08	-1.12161	-1.06861
18685189	chr3:18685189:CTT:C	6.01173e-09	-2.3002e-10	-0.941525	1.20247e-07	-2.3002e-10	-0.942795
18685223	chr3:18685223:C:T	1.68722e-09	-1.38437	-0.82779	4.8056e-08	-1.02057	-0.839407
18685226	chr3:18685226:C:T	4.71745e-09	-2.3002e-10	-1.18397	9.50229e-08	-2.3002e-10	-1.17822
18685245	chr3:18685245:G:A	4.75133e-09	-2.3002e-10	-1.17681	9.55122e-08	-2.3002e-10	-1.17309
18685347	chr3:18685347:G:A	4.63473e-09	-2.3002e-10	-1.20166	9.3146e-08	-2.3002e-10	-1.19817
18685456	chr3:18685456:A:T	4.75077e-09	-2.3002e-10	-1.17693	9.5501e-08	-2.3002e-10	-1.1732
18685594	chr3:18685594:G:A	4.56039e-09	-2.3002e-10	-1.21783	9.13322e-08	-2.3002e-10	-1.21784
18685672	chr3:18685672:A:T	6.73145e-10	-1.81688	-1.31415	1.43385e-08	-1.76085	-1.30855
18685822	chr3:18685822:T:C	4.79664e-09	-2.3002e-10	-1.16732	9.66245e-08	-2.3002e-10	-1.16151
18686395	chr3:18686395:A:G	1.28539e-09	-1.44133	-1.04285	3.53511e-08	-1.11438	-1.05263
18686558	chr3:18686558:T:C	1.08443e-08	-2.3002e-10	-0.351594	2.28519e-07	-2.3002e-10	-0.300721
18686686	chr3:18686686:T:C	1.38039e-09	-1.37028	-1.0426	3.95772e-08	-1.00182	-1.05226
18686943	chr3:18686943:C:T	2.27455e-09	-1.91345	-3.63989e-10	4.60316e-08	-1.90301	-3.63989e-10
18687100	chr3:18687100:T:A	9.62733e-09	-2.3002e-10	-0.470632	1.96825e-07	-2.3002e-10	-0.450026
18687285	chr3:18687285:T:A	1.32051e-09	-1.36317	-1.09405	3.80254e-08	-0.991207	-1.10288
18687868	chr3:18687868:G:T	2.46596e-08	1.82968	-1.35975	1.24859e-07	0.458772	-1.36393
18687930	chr3:18687930:A:G	2.29217e-09	-0.542268	-1.36347	3.53478e-08	-0.806824	-1.36028
18688357	chr3:18688357:A:C	1.24444e-09	-1.44887	-1.06769	3.41646e-08	-1.12418	-1.07697
18688760	chr3:18688760:C:T	9.57454e-09	-2.3002e-10	-0.47613	1.93897e-07	-2.3002e-10	-0.465015
18688902	chr3:18688902:A:G	5.12742e-09	-2.3002e-10	-1.10063	1.01432e-07	-2.3002e-10	-1.11295
18689145	chr3:18689145:T:C	1.00467e-08	-2.3002e-10	-0.427997	2.04004e-07	-2.3002e-10	-0.414199
18689742	chr3:18689742:T:A	1.36286e-09	-1.3501	-1.07555	3.93601e-08	-0.974959	-1.08463
18689867	chr3:18689867:C:G	9.40026e-10	-1.53334	-1.26375	1.91338e-08	-1.53568	-1.2452
18690095	chr3:18690095:T:A	2.60951e-09	-0.438874	-1.3372	3.99716e-08	-0.71335	-1.33082
18690107	chr3:18690107:A:G	1.96934e-08	-1.28086	1.5259	5.62328e-07	-0.937962	1.53771
18690135	chr3:18690135:T:G	1.14019e-09	-1.75996	-0.844083	3.0038e-08	-1.47579	-0.854089
18690195	chr3:18690195:C:A	1.32698e-09	-1.44388	-1.00845	3.65029e-08	-1.11618	-1.01877
18690293	chr3:18690293:G:A	1.32517e-09	-1.39678	-1.05691	3.68839e-08	-1.0583	-1.06627
18690502	chr3:18690502:G:C	2.04494e-09	-0.669295	-1.35057	5.094e-08	-0.446576	-1.35512
18690929	chr3:18690929:T:G	3.12587e-09	-1.59553	-3.63989e-10	6.6588e-08	-1.53382	-3.63989e-10
18691036	chr3:18691036:C:G	7.63597e-09	-2.3002e-10	-0.702368	1.5032e-07	-2.3002e-10	-0.719573
18691042	chr3:18691042:T:C	4.05604e-09	-2.3002e-10	-1.33503	8.1809e-08	-2.3002e-10	-1.32795
18691076	chr3:18691076:T:C	4.44013e-09	0.0606743	-1.30523	1.23742e-07	0.40035	-1.31449
18691208	chr3:18691208:C:T	5.15367e-09	-2.3002e-10	-1.09553	1.03913e-07	-2.3002e-10	-1.08878
18691460	chr3:18691460:T:C	5.99424e-09	-2.3002e-10	-0.944439	1.21133e-07	-2.3002e-10	-0.93545
18691858	chr3:18691858:A:G	1.33104e-09	-1.09361	-1.35566	2.17228e-08	-1.29441	-1.35957
18692192	chr3:18692192:G:A	4.34841e-09	-2.3002e-10	-1.26543	8.70936e-08	-2.3002e-10	-1.26536
18692345	chr3:18692345:C:T	1.1823e-08	-2.3002e-10	-0.265193	2.33651e-07	-2.3002e-10	-0.278512
18692513	chr3:18692513:C:G	2.18044e-09	-0.59245	-1.36326	3.37842e-08	-0.852304	-1.36004
18692547	chr3:18692547:T:C	1.40564e-09	-1.30645	-1.08829	4.10903e-08	-0.919416	-1.09715
18692678	chr3:18692678:G:A	7.17843e-09	-2.3002e-10	-0.764158	1.46051e-07	-2.3002e-10	-0.748388
18692784	chr3:18692784:C:T	1.64394e-08	-2.3002e-10	0.0644407	3.38647e-07	-2.3002e-10	0.0926187
18692843	chr3:18692843:C:T	4.52295e-09	-2.3002e-10	-1.22607	9.08752e-08	-2.3002e-10	-1.22285
18693024	chr3:18693024:A:G	7.47619e-09	-2.3002e-10	-0.723514	1.47352e-07	-2.3002e-10	-0.739516
18693031	chr3:18693031:A:G	1.27429e-08	-2.3002e-10	-0.190261	2.61418e-07	-2.3002e-10	-0.166219
18693042	chr3:18693042:C:A	2.26254e-09	-1.91875	-3.63989e-10	4.65402e-08	-1.89202	-3.63989e-10
18693136	chr3:18693136:C:T	1.90319e-08	-2.3002e-10	0.210879	3.97373e-07	-2.3002e-10	0.252536
18693248	chr3:18693248:G:A	5.10604e-09	-2.3002e-10	-1.10481	1.02934e-07	-2.3002e-10	-1.09825
18693266	chr3:18693266:T:C	4.79776e-09	-2.3002e-10	-1.16709	9.66475e-08	-2.3002e-10	-1.16127
18693359	chr3:18693359:A:C	1.27509e-08	-2.3002e-10	-0.189635	2.61587e-07	-2.3002e-10	-0.165572
18693738	chr3:18693738:C:G	2.7706e-09	-1.71617	-3.63989e-10	1.44489e-07	-0.759137	-3.63989e-10
18693835	chr3:18693835:G:T	4.00259e-09	-2.3002e-10	-1.3483	7.99759e-08	-2.3002e-10	-1.35062
18694318	chr3:18694318:C:G	2.76831e-09	-0.886522	-0.83048	7.18522e-08	-0.634838	-0.822891
18694359	chr3:18694359:G:A	1.38126e-09	-1.3316	-1.08064	4.00806e-08	-0.95194	-1.08951
18694626	chr3:18694626:T:G	4.16975e-09	-2.3002e-10	-1.30738	8.35166e-08	-2.3002e-10	-1.30729
18694729	chr3:18694729:T:A	1.27599e-09	-1.4391	-1.05241	3.51031e-08	-1.11221	-1.06184
18695070	chr3:18695070:A:G	1.32181e-09	-1.36554	-1.0907	3.79627e-08	-0.996319	-1.09942
18695152	chr3:18695152:G:T	1.20911e-09	-1.45444	-1.09092	3.31455e-08	-1.13167	-1.09976
18695283	chr3:18695283:T:G	3.91738e-09	-2.3002e-10	-1.36981	7.85156e-08	-2.3002e-10	-1.36904
18695358	chr3:18695358:CAG:C	1.26328e-08	-2.3002e-10	-0.198944	2.59195e-07	-2.3002e-10	-0.174759
18695493	chr3:18695493:A:G	6.68434e-09	-0.83547	-3.63989e-10	9.05815e-08	-1.22609	-3.63989e-10
18695825	chr3:18695825:A:G	2.48646e-08	0.582371	-0.104163	3.88018e-06	2.61275	-0.0814579
18696104	chr3:18696104:A:T	1.12935e-08	-2.3002e-10	-0.311011	2.28293e-07	-2.3002e-10	-0.30171
18696150	chr3:18696150:T:C	1.27452e-08	-2.3002e-10	-0.190084	2.61463e-07	-2.3002e-10	-0.166048
18696294	chr3:18696294:A:T	1.30883e-09	-1.35283	-1.11327	3.76895e-08	-0.981163	-1.12179
18696304	chr3:18696304:A:G	8.915e-10	-1.57786	-1.27223	1.81342e-08	-1.58008	-1.25446
18696352	chr3:18696352:C:A	2.56926e-09	-0.772037	-1.01958	5.46498e-08	-0.679674	-1.05172
18696494	chr3:18696494:A:G	5.82203e-09	-2.3002e-10	-0.97359	1.11212e-07	-2.3002e-10	-1.02091
18696525	chr3:18696525:A:T	1.35077e-09	-1.34791	-1.08665	3.898e-08	-0.973679	-1.09561
18696541	chr3:18696541:T:C	6.77323e-10	-1.87497	-1.24987	1.33964e-08	-1.88017	-1.25718
18696861	chr3:18696861:G:A	4.74604e-09	-2.3002e-10	-1.17793	9.54052e-08	-2.3002e-10	-1.17421
18696902	chr3:18696902:G:A	6.29915e-09	-2.3002e-10	-0.894824	1.2719e-07	-2.3002e-10	-0.886661
18696917	chr3:18696917:G:T	9.67135e-10	-1.56416	-1.2045	2.05515e-08	-1.49161	-1.21779
18696986	chr3:18696986:A:G	3.94713e-09	-2.3002e-10	-1.36225	7.86247e-08	-2.3002e-10	-1.36765
18697138	chr3:18697138:C:T	1.33337e-09	-1.35638	-1.09114	3.83847e-08	-0.984623	-1.10006
18697340	chr3:18697340:T:C	4.17215e-09	-2.3002e-10	-1.30681	8.35646e-08	-2.3002e-10	-1.30672
18697402	chr3:18697402:A:G	1.27385e-08	-2.3002e-10	-0.190609	2.61329e-07	-2.3002e-10	-0.166561
18697448	chr3:18697448:G:A	9.23362e-10	-1.64205	-1.17292	1.86894e-08	-1.62309	-1.18129
18697457	chr3:18697457:T:C	8.81565e-09	-2.3002e-10	-0.558709	1.81343e-07	-2.3002e-10	-0.531951
18697671	chr3:18697671:T:C	7.55899e-09	-2.3002e-10	-0.7125	1.48797e-07	-2.3002e-10	-0.729759
18698752	chr3:18698752:C:T	1.15681e-08	-2.3002e-10	-0.286988	2.28857e-07	-2.3002e-10	-0.299243
18699338	chr3:18699338:G:A	1.28346e-09	-1.39596	-1.08972	3.64988e-08	-1.03641	-1.09865
18699701	chr3:18699701:C:G	1.30895e-09	-1.37095	-1.09506	3.75168e-08	-1.00366	-1.10389
18699735	chr3:18699735:C:A	4.69034e-09	-2.3002e-10	-1.18973	9.42557e-08	-2.3002e-10	-1.18633
18699743	chr3:18699743:C:G	5.23177e-09	-2.3002e-10	-1.08049	1.06318e-07	-2.3002e-10	-1.06591
18699987	chr3:18699987:C:T	1.34198e-09	-1.35041	-1.09068	3.86623e-08	-0.977851	-1.09962
18700242	chr3:18700242:G:A	1.31806e-08	-2.3002e-10	-0.156494	2.63366e-07	-2.3002e-10	-0.158796
18700278	chr3:18700278:A:T	1.29896e-09	-1.36939	-1.10428	3.72249e-08	-1.00237	-1.11299
18700310	chr3:18700310:A:G	1.37745e-08	0.641094	-0.753516	2.14363e-06	2.68029	-0.742377
18700473	chr3:18700473:T:C	9.10257e-09	-2.3002e-10	-0.526681	1.85979e-07	-2.3002e-10	-0.506707
18700614	chr3:18700614:G:A	1.00979e-09	-1.60016	-1.12534	2.39272e-08	-1.44766	-1.10966
18700778	chr3:18700778:G:C	7.7972e-10	-1.7057	-1.27836	1.60537e-08	-1.70362	-1.25278
18700902	chr3:18700902:A:G	2.73084e-09	-1.73063	-3.63989e-10	4.82814e-08	-1.85529	-3.63989e-10
18701091	chr3:18701091:T:C	2.28116e-09	-1.91056	-3.63989e-10	4.55785e-08	-1.9129	-3.63989e-10
18701217	chr3:18701217:G:A	4.83162e-09	-2.3002e-10	-1.16006	9.7336e-08	-2.3002e-10	-1.15417
18701910	chr3:18701910:T:C	1.23057e-09	-1.4453	-1.08246	3.38244e-08	-1.11965	-1.09151
18702069	chr3:18702069:G:A	1.01569e-09	-1.38569	-1.33398	2.85615e-08	-1.05643	-1.32385
18702184	chr3:18702184:C:T	2.87437e-09	-1.6794	-3.63989e-10	6.39902e-08	-1.57361	-3.63989e-10
18702544	chr3:18702544:C:T	1.41574e-08	-2.3002e-10	-0.0849974	2.80249e-07	-2.3002e-10	-0.0966629
18702551	chr3:18702551:C:T	1.26242e-09	-1.38929	-1.11291	3.59897e-08	-1.0277	-1.12141
18702693	chr3:18702693:G:A	2.25303e-09	-0.551954	-1.37101	3.46762e-08	-0.815781	-1.37051
18702699	chr3:18702699:G:A	8.90609e-09	0.774633	-1.32314	1.43158e-06	2.85694	-1.32275
18702804	chr3:18702804:T:G	1.21793e-08	-2.3002e-10	-0.2355	2.49766e-07	-2.3002e-10	-0.211814
18703007	chr3:18703007:G:A	9.08349e-09	-2.3002e-10	-0.528779	1.85582e-07	-2.3002e-10	-0.508845
18703405	chr3:18703405:G:A	1.3008e-09	-1.37597	-1.09629	3.72233e-08	-1.01031	-1.10509
18703576	chr3:18703576:T:A	1.38368e-09	-1.04169	-1.3688	3.20459e-08	-0.899079	-1.36609
18703634	chr3:18703634:G:A	9.08349e-09	-2.3002e-10	-0.528779	1.85582e-07	-2.3002e-10	-0.508845
18703766	chr3:18703766:T:G	5.82908e-09	-2.3002e-10	-0.972379	1.11338e-07	-2.3002e-10	-1.01977
18704477	chr3:18704477:A:G	2.14536e-09	-0.603592	-1.36834	3.32377e-08	-0.862306	-1.36635
18704513	chr3:18704513:TATTAA:T	2.45427e-09	-0.897427	-0.939981	2.12569e-07	0.545521	-0.918594
18704569	chr3:18704569:A:G	5.38315e-09	-2.3002e-10	-1.05196	1.08247e-07	-2.3002e-10	-1.04793
18704716	chr3:18704716:G:A	5.37075e-09	-2.3002e-10	-1.05427	1.03167e-07	-2.3002e-10	-1.09599
18705111	chr3:18705111:C:T	2.24722e-09	-0.555495	-1.37005	3.46476e-08	-0.818379	-1.36873
18705174	chr3:18705174:A:G	1.30637e-09	-1.36371	-1.10427	3.74893e-08	-0.995285	-1.113
18705487	chr3:18705487:C:T	2.26268e-09	-1.91869	-3.63989e-10	4.53987e-08	-1.91686	-3.63989e-10
18705617	chr3:18705617:G:A	1.2213e-09	-1.44769	-1.08764	3.35129e-08	-1.12361	-1.09679
18705917	chr3:18705917:T:C	1.27121e-09	-1.4277	-1.06757	3.50966e-08	-1.0973	-1.07694
18706037	chr3:18706037:G:A	2.93505e-09	-1.65851	-3.63989e-10	6.03083e-08	-1.63287	-3.63989e-10
18706250	chr3:18706250:G:A	1.18528e-09	-1.46476	-1.1005	3.2392e-08	-1.14504	-1.10939
18706307	chr3:18706307:C:G	8.287e-09	-2.3002e-10	-0.620549	1.72673e-07	-2.3002e-10	-0.58094
18706493	chr3:18706493:G:A	4.21283e-09	-2.3002e-10	-1.2971	8.43885e-08	-2.3002e-10	-1.29691
18706534	chr3:18706534:T:A	1.23594e-09	-1.4296	-1.09381	3.41153e-08	-1.09983	-1.10277
18706814	chr3:18706814:A:C	1.22304e-09	-1.4483	-1.0856	3.35793e-08	-1.12383	-1.09461
18706825	chr3:18706825:G:A	1.26059e-09	-1.41459	-1.08907	3.49469e-08	-1.08043	-1.09808
18706902	chr3:18706902:C:G	2.06829e-09	-0.877943	-1.13057	5.30072e-08	-0.63327	-1.12864
18707386	chr3:18707386:G:T	1.2098e-09	-1.44251	-1.10228	3.32882e-08	-1.11605	-1.11109
18707704	chr3:18707704:TATGA:T	4.22165e-09	-1.29501	-3.63989e-10	1.13071e-07	-1.00432	-3.63989e-10
18707889	chr3:18707889:G:A	3.91252e-09	-2.3002e-10	-1.37106	7.83726e-08	-2.3002e-10	-1.37087
18708233	chr3:18708233:T:G	4.07901e-09	-1.32938	-3.63989e-10	7.19346e-08	-1.45658	-3.63989e-10
18708283	chr3:18708283:T:C	1.34397e-09	-1.44177	-0.997831	3.69003e-08	-1.11609	-1.00804
18708354	chr3:18708354:T:C	2.13129e-09	-0.621035	-1.35748	3.27888e-08	-0.881599	-1.36065
18708467	chr3:18708467:G:T	9.08575e-09	-2.3002e-10	-0.528531	1.85629e-07	-2.3002e-10	-0.50859
18708548	chr3:18708548:C:G	1.59762e-09	-0.906712	-1.36001	3.88391e-08	-0.709734	-1.36318
18708574	chr3:18708574:T:C	1.25875e-09	-1.42	-1.08512	3.48829e-08	-1.08608	-1.09426
18708643	chr3:18708643:A:G	4.24563e-09	-2.3002e-10	-1.28935	8.50428e-08	-2.3002e-10	-1.28919
18708755	chr3:18708755:T:C	1.28324e-09	-1.41803	-1.06782	3.56089e-08	-1.08255	-1.07719
18708849	chr3:18708849:C:T	1.43788e-08	0.767929	-0.837414	2.32795e-06	2.84742	-0.827016
18708855	chr3:18708855:T:G	4.06471e-09	-2.3002e-10	-1.33289	8.16219e-08	-2.3002e-10	-1.33024
18708894	chr3:18708894:G:A	5.17056e-09	-2.3002e-10	-1.09226	1.03855e-07	-2.3002e-10	-1.08934
18709029	chr3:18709029:C:G	1.20319e-09	-1.46892	-1.08134	3.28512e-08	-1.14989	-1.09046
18709199	chr3:18709199:G:A	4.27516e-09	-2.3002e-10	-1.28242	8.5635e-08	-2.3002e-10	-1.28225
18709230	chr3:18709230:G:A	1.28422e-09	-1.45297	-1.03211	3.53155e-08	-1.12587	-1.04215
18709424	chr3:18709424:G:A	2.56646e-08	-2.3002e-10	0.509875	5.05134e-07	-2.3002e-10	0.492482
18709581	chr3:18709581:G:A	1.18102e-09	-1.49747	-1.07139	3.18097e-08	-1.19183	-1.08074
18709655	chr3:18709655:TC:T	2.26908e-09	-1.91586	-3.63989e-10	4.96073e-08	-1.8282	-3.63989e-10
18710119	chr3:18710119:G:A	8.28108e-09	0.742294	-1.36356	7.54985e-07	2.26006	-1.36571
18710143	chr3:18710143:C:A	2.56147e-09	-1.79466	-3.63989e-10	6.07499e-08	-1.62558	-3.63989e-10
18710991	chr3:18710991:T:C	1.84399e-09	-0.755215	-1.36809	2.87268e-08	-1.00842	-1.36609
18711233	chr3:18711233:A:G	7.89356e-10	-1.64098	-1.3308	1.5954e-08	-1.63828	-1.32435
18711277	chr3:18711277:T:C	6.31054e-09	-2.3002e-10	-0.893016	1.24504e-07	-2.3002e-10	-0.908006
18711419	chr3:18711419:C:A	2.02143e-09	-1.08343	-0.947999	6.45157e-08	-0.639664	-0.925768
18711431	chr3:18711431:C:T	9.76602e-09	0.903087	-1.35942	8.91355e-07	2.42276	-1.36236
18711588	chr3:18711588:G:A	9.75396e-09	0.901495	-1.35906	8.91373e-07	2.42247	-1.36205
18711915	chr3:18711915:A:G	1.21118e-08	-2.3002e-10	-0.241057	2.42159e-07	-2.3002e-10	-0.242747
18711922	chr3:18711922:C:A	7.93922e-10	-1.666	-1.30001	1.61594e-08	-1.67239	-1.27745
18711954	chr3:18711954:G:A	1.05145e-08	0.976171	-1.35865	9.78948e-07	2.51582	-1.36168
18711984	chr3:18711984:C:G	1.25039e-08	1.15443	-1.36363	1.29323e-06	2.79847	-1.36592
18712388	chr3:18712388:TG:T	1.3474e-08	1.22391	-1.35838	1.41502e-06	2.88398	-1.36143
18712550	chr3:18712550:T:TTCTTTTTGTGAGGGA	1.1999e-08	1.11411	-1.36452	1.22778e-06	2.74728	-1.36666
18712756	chr3:18712756:A:G	4.92174e-09	-2.3002e-10	-1.14157	9.89623e-08	-2.3002e-10	-1.1376
18713205	chr3:18713205:C:A	7.99956e-10	-1.67834	-1.2801	1.63304e-08	-1.68458	-1.25473
18713853	chr3:18713853:C:T	1.2669e-08	1.17104	-1.36712	1.26594e-06	2.77994	-1.36871
18713856	chr3:18713856:T:A	1.0841e-08	1.01575	-1.36765	1.03619e-06	2.5801	-1.36913
18713874	chr3:18713874:T:A	1.36355e-08	1.24691	-1.36947	1.46586e-06	2.92827	-1.37041
18714216	chr3:18714216:A:G	1.15453e-07	2.01363	-3.63989e-10	1.67494e-06	1.69119	-3.63989e-10
18714222	chr3:18714222:A:G	2.65969e-08	-2.3002e-10	0.545559	5.22769e-07	-2.3002e-10	0.526799
18714230	chr3:18714230:T:G	1.87833e-09	-1.07005	-1.0348	3.12039e-08	-1.27014	-1.02166
18714701	chr3:18714701:C:A	1.56496e-08	-2.3002e-10	0.0152093	3.20099e-07	-2.3002e-10	0.0362882
18714738	chr3:18714738:G:A	9.75022e-09	0.905833	-1.36378	8.89586e-07	2.42446	-1.36604
18715239	chr3:18715239:G:A	9.42659e-09	0.874902	-1.36661	8.5419e-07	2.38615	-1.36834
18715250	chr3:18715250:G:A	9.50411e-09	0.880779	-1.36429	8.62969e-07	2.3945	-1.36646
18715375	chr3:18715375:G:A	1.6261e-09	-1.07241	-1.17664	5.09006e-08	-0.640215	-1.16225
18716001	chr3:18716001:A:C	3.66044e-09	-0.832444	-0.60521	5.84618e-08	-1.09314	-0.570826
18716020	chr3:18716020:C:G	1.01526e-08	0.947162	-1.36467	9.3584e-07	2.47587	-1.36677
18716191	chr3:18716191:T:A	9.59934e-09	0.890675	-1.36422	8.7397e-07	2.4071	-1.36639
18716283	chr3:18716283:T:G	6.3355e-09	-2.3002e-10	-0.88907	1.26238e-07	-2.3002e-10	-0.894175
18716606	chr3:18716606:A:G	1.10935e-08	-1.06833	0.739456	3.41381e-07	-0.682984	0.783642
18716711	chr3:18716711:A:G	9.78928e-09	0.908894	-1.36284	8.93889e-07	2.42848	-1.36524
18716746	chr3:18716746:C:T	2.68595e-09	-1.7472	-3.63989e-10	5.89182e-08	-1.65619	-3.63989e-10
18716927	chr3:18716927:A:G	9.69875e-09	0.905955	-1.3692	8.85807e-07	2.4244	-1.37024
18717009	chr3:18717009:A:T	8.24525e-10	-1.73875	-1.18943	1.72324e-08	-1.73007	-1.15548
18717154	chr3:18717154:C:T	9.89988e-09	0.923635	-1.36635	9.07984e-07	2.447	-1.36812
18717721	chr3:18717721:A:C	9.59966e-09	0.892264	-1.36577	8.7374e-07	2.4081	-1.36766
18717797	chr3:18717797:T:C	1.01972e-08	-1.11316	0.70003	3.09614e-07	-0.737865	0.74085
18717938	chr3:18717938:G:A	1.01612e-08	0.950343	-1.367	9.38242e-07	2.4803	-1.36863
18718222	chr3:18718222:C:T	1.24958e-08	1.15578	-1.36563	1.28728e-06	2.79548	-1.36754
18718321	chr3:18718321:C:T	1.93744e-09	-0.928932	-1.14494	3.07235e-08	-1.17867	-1.12864
18718347	chr3:18718347:AAG:A	1.23426e-09	-1.59734	-0.927426	2.50234e-08	-1.60741	-0.905125
18718528	chr3:18718528:A:G	9.02119e-09	0.833278	-1.36894	8.114e-07	2.33648	-1.37006
18718602	chr3:18718602:T:C	9.40038e-09	0.873954	-1.36844	8.52555e-07	2.3856	-1.36971
18718624	chr3:18718624:A:G	1.00638e-08	0.940508	-1.36681	9.26972e-07	2.46806	-1.36848
18718681	chr3:18718681:AG:A	1.20231e-08	1.11767	-1.36607	1.22813e-06	2.7488	-1.36789
18718752	chr3:18718752:A:G	9.8546e-09	0.916929	-1.36423	9.02566e-07	2.43931	-1.3664
18718942	chr3:18718942:C:T	9.46238e-09	0.875912	-1.36383	8.58911e-07	2.38939	-1.36607
18718957	chr3:18718957:T:A	9.46734e-09	0.876217	-1.36361	8.58448e-07	2.38867	-1.36589
18719412	chr3:18719412:G:T	4.99824e-09	-2.3002e-10	-1.12615	1.00685e-07	-2.3002e-10	-1.12034
18719554	chr3:18719554:T:C	2.26552e-09	-1.91743	-3.63989e-10	5.00139e-08	-1.82004	-3.63989e-10
18719697	chr3:18719697:C:T	1.19981e-08	1.11841	-1.3689	1.228e-06	2.75083	-1.37003
18719754	chr3:18719754:GC:G	5.62457e-09	-1.00809	-3.63989e-10	1.56986e-07	-0.676185	-3.63989e-10
18719845	chr3:18719845:G:A	6.04756e-09	-2.3002e-10	-0.935582	1.25988e-07	-2.3002e-10	-0.896152
18719852	chr3:18719852:T:C	2.57263e-08	-2.3002e-10	0.512276	5.39195e-07	-2.3002e-10	0.557736
18719997	chr3:18719997:G:A	8.1416e-10	-1.83728	-1.10356	1.60529e-08	-1.86064	-1.09581
18720062	chr3:18720062:C:A	5.18083e-09	-2.3002e-10	-1.09027	1.05775e-07	-2.3002e-10	-1.07102
18720259	chr3:18720259:T:C	6.31832e-09	-2.3002e-10	-0.891784	1.2768e-07	-2.3002e-10	-0.882812
18720297	chr3:18720297:A:G	4.85469e-09	-2.3002e-10	-1.15529	9.74717e-08	-2.3002e-10	-1.15278
18720621	chr3:18720621:C:T	1.26172e-08	1.14738	-1.34755	1.29453e-06	2.78525	-1.35169
18720689	chr3:18720689:A:G	5.02419e-09	-2.3002e-10	-1.12097	1.01042e-07	-2.3002e-10	-1.11681
18720935	chr3:18720935:C:T	5.8268e-09	-2.3002e-10	-0.972769	1.11275e-07	-2.3002e-10	-1.02033
18721068	chr3:18721068:A:G	4.1397e-09	-2.3002e-10	-1.31461	8.29197e-08	-2.3002e-10	-1.31447
18721075	chr3:18721075:A:G	1.02889e-08	0.938525	-1.34269	9.40806e-07	2.46167	-1.34727
18721264	chr3:18721264:G:A	8.77769e-10	-1.60612	-1.25949	1.8509e-08	-1.54283	-1.27125
18721440	chr3:18721440:G:A	1.08503e-08	0.993384	-1.34442	1.00652e-06	2.53078	-1.34886
18721753	chr3:18721753:T:C	4.00201e-09	-2.3002e-10	-1.34844	8.0355e-08	-2.3002e-10	-1.34589
18721838	chr3:18721838:T:C	1.04119e-08	0.952796	-1.34508	9.5589e-07	2.47977	-1.34946
18722148	chr3:18722148:T:C	2.71324e-09	-1.11965	-0.617445	4.6217e-08	-1.31571	-0.583282
18722634	chr3:18722634:A:C	2.40965e-08	-2.3002e-10	0.446827	5.0348e-07	-2.3002e-10	0.489204
18722782	chr3:18722782:C:T	1.16347e-08	1.06429	-1.34554	1.16666e-06	2.67937	-1.34981
18722783	chr3:18722783:A:G	1.04999e-08	0.951889	-1.33576	9.62683e-07	2.47823	-1.34084
18722812	chr3:18722812:T:C	6.74041e-08	2.71346	-1.238	4.15868e-06	3.81919	-1.21857
18723055	chr3:18723055:C:G	8.98429e-10	-1.54563	-1.29672	1.75048e-08	-1.59627	-1.2736
18723221	chr3:18723221:T:A	1.04436e-08	0.946224	-1.33547	9.57482e-07	2.47255	-1.34058
18723223	chr3:18723223:T:C	1.15618e-08	-2.3002e-10	-0.28753	2.30653e-07	-2.3002e-10	-0.291427
18723425	chr3:18723425:C:T	9.43013e-10	-1.51373	-1.28018	1.83262e-08	-1.56906	-1.25495
18723438	chr3:18723438:TG:T	2.32433e-09	-0.909144	-0.982664	3.70366e-08	-1.16284	-0.957596
18723468	chr3:18723468:C:A	1.33442e-08	0.124294	-0.268452	1.21757e-06	1.62484	-0.252573
18723537	chr3:18723537:A:G	9.41082e-10	-1.49742	-1.29854	2.14453e-08	-1.37262	-1.29422
18723811	chr3:18723811:T:C	1.46447e-08	0.137994	-0.189153	1.33707e-06	1.63808	-0.172184
18723838	chr3:18723838:C:A	1.28067e-08	0.085024	-0.270294	1.1525e-06	1.57136	-0.254011
18724013	chr3:18724013:T:A	1.09315e-08	0.103325	-0.446913	9.85759e-07	1.59259	-0.431515
18724048	chr3:18724048:G:A	4.53692e-09	-2.3002e-10	-1.22299	9.17152e-08	-2.3002e-10	-1.21365
18724202	chr3:18724202:G:A	7.17311e-09	-2.3002e-10	-0.764899	1.4148e-07	-2.3002e-10	-0.780182
18724486	chr3:18724486:T:C	1.22402e-08	0.187847	-0.418357	1.13348e-06	1.70149	-0.400789
18724769	chr3:18724769:A:G	1.92434e-08	-2.3002e-10	0.221928	3.80758e-07	-2.3002e-10	0.209824
18724777	chr3:18724777:G:A	3.06768e-09	-0.85324	-0.761077	4.88046e-08	-1.11768	-0.726839
18724795	chr3:18724795:C:A	3.94228e-09	-2.3002e-10	-1.36348	7.91565e-08	-2.3002e-10	-1.36091
18724905	chr3:18724905:A:G	1.1981e-08	0.169513	-0.421429	1.10451e-06	1.67872	-0.403902
18725326	chr3:18725326:A:G	1.32283e-08	0.304558	-0.457438	1.35767e-06	1.92098	-0.439796
18725331	chr3:18725331:A:G	1.74758e-08	-2.3002e-10	0.12558	3.48397e-07	-2.3002e-10	0.121002
18725564	chr3:18725564:C:T	1.17072e-08	0.13628	-0.411311	1.06861e-06	1.63549	-0.393717
18725782	chr3:18725782:G:C	1.31948e-08	0.302025	-0.457438	1.35069e-06	1.91582	-0.439796
18725850	chr3:18725850:TGGTCAAGGTCCCTATAATGA:T	1.99626e-08	-2.3002e-10	0.258622	3.93589e-07	-2.3002e-10	0.242967
18725876	chr3:18725876:C:T	1.26805e-08	0.153792	-0.348963	1.16618e-06	1.65997	-0.33082
18726087	chr3:18726087:G:A	1.29271e-08	0.253618	-0.429532	1.30795e-06	1.8555	-0.41162
18726088	chr3:18726088:C:G	1.30681e-08	0.267214	-0.432278	1.32799e-06	1.87348	-0.414396
18726643	chr3:18726643:T:C	4.81881e-09	-2.3002e-10	-1.16271	9.33482e-08	-2.3002e-10	-1.196
18726945	chr3:18726945:C:T	7.93228e-08	-2.3002e-10	1.63829	1.54678e-06	-2.3002e-10	1.61159
18727118	chr3:18727118:T:A	1.33535e-09	-1.20681	-1.23924	4.64055e-08	-0.666511	-1.22841
18727359	chr3:18727359:T:C	2.87979e-08	1.05316	-0.428093	5.06618e-06	3.20951	-0.411512
18727401	chr3:18727401:A:G	1.41621e-09	-1.33459	-1.05267	3.29747e-08	-1.20729	-1.02931
18727679	chr3:18727679:C:A	3.0087e-08	0.540316	0.128541	3.25774e-06	2.21973	0.136719
18728140	chr3:18728140:G:C	5.00328e-09	-2.3002e-10	-1.12514	9.66243e-08	-2.3002e-10	-1.16151
18728168	chr3:18728168:G:A	7.73041e-08	-2.3002e-10	1.61251	1.50887e-06	-2.3002e-10	1.58678
18728464	chr3:18728464:G:T	3.49132e-09	-1.38313	-0.101834	1.09859e-07	-0.958502	-0.0746409
18728915	chr3:18728915:G:C	1.4012e-08	0.362115	-0.457438	1.46597e-06	1.99773	-0.439796
18729087	chr3:18729087:C:G	1.33678e-08	0.26473	-0.40712	1.27533e-06	1.80811	-0.389492
18729093	chr3:18729093:A:T	1.31461e-08	0.249244	-0.408353	1.24818e-06	1.78784	-0.390733
18729302	chr3:18729302:G:T	1.26857e-08	0.19327	-0.38803	1.18486e-06	1.71541	-0.370374
18729579	chr3:18729579:C:G	7.56341e-09	-2.3002e-10	-0.711916	1.5306e-07	-2.3002e-10	-0.701512
18729787	chr3:18729787:A:G	5.30814e-09	-2.3002e-10	-1.066	1.02911e-07	-2.3002e-10	-1.09847
18729818	chr3:18729818:C:T	1.39284e-08	0.400531	-0.50184	1.47522e-06	2.04883	-0.484606
18729868	chr3:18729868:A:G	2.40378e-09	-0.940861	-0.917334	3.84244e-08	-1.19608	-0.887565
18730452	chr3:18730452:T:C	1.33434e-08	0.263996	-0.408215	1.272e-06	1.8066	-0.390592
18730599	chr3:18730599:A:T	1.6561e-09	-1.03136	-1.19941	2.641e-08	-1.27425	-1.18435
18730766	chr3:18730766:C:T	1.10099e-09	-1.35642	-1.28261	2.17895e-08	-1.37915	-1.27176
18731903	chr3:18731903:A:G	2.03563e-08	0.93873	-0.660579	2.37499e-06	2.69808	-0.657674
18732140	chr3:18732140:C:G	3.95883e-09	-2.3002e-10	-1.35929	7.92672e-08	-2.3002e-10	-1.35952
18732163	chr3:18732163:T:C	2.89931e-09	-0.786824	-0.88394	1.01239e-07	-0.216877	-0.897977
18732274	chr3:18732274:T:C	3.99072e-09	-2.3002e-10	-1.35127	7.99806e-08	-2.3002e-10	-1.35056
18732336	chr3:18732336:T:C	8.96318e-09	0.433982	-0.976094	1.35585e-06	2.4435	-0.963661
18732794	chr3:18732794:C:T	3.15365e-09	-0.854932	-0.731747	4.90773e-08	-1.11445	-0.724494
18732865	chr3:18732865:G:T	3.26035e-08	-2.3002e-10	0.749183	7.00328e-07	-2.3002e-10	0.819209
18732867	chr3:18732867:TG:T	1.95995e-08	0.778131	-0.537866	2.13152e-06	2.45094	-0.518689
18732883	chr3:18732883:T:G	1.17316e-08	0.327241	-0.600197	1.24537e-06	1.97523	-0.580383
18733891	chr3:18733891:G:T	2.7638e-09	-0.946554	-0.772076	4.35099e-08	-1.19447	-0.76488
18733894	chr3:18733894:G:T	5.78141e-09	-2.3002e-10	-0.98059	1.1609e-07	-2.3002e-10	-0.977975
18734076	chr3:18734076:T:C	1.5614e-08	-2.3002e-10	0.0129289	3.22441e-07	-2.3002e-10	0.0435811
18734105	chr3:18734105:G:T	5.78042e-09	-2.3002e-10	-0.980762	1.10534e-07	-2.3002e-10	-1.02702
18734570	chr3:18734570:G:A	3.10672e-08	2.07171	-1.37079	1.88717e-06	3.18116	-1.37067
18734594	chr3:18734594:C:G	1.10243e-08	0.190715	-0.525851	1.13066e-06	1.80279	-0.504574
18735587	chr3:18735587:C:T	2.23929e-09	-0.625068	-1.30401	8.26742e-08	-0.028561	-1.28887
18735613	chr3:18735613:C:T	3.00153e-09	-0.880372	-0.755742	4.69581e-08	-1.13471	-0.748373
18735722	chr3:18735722:T:C	3.74364e-08	2.18931	-1.30191	2.20602e-06	3.26648	-1.29987
18736086	chr3:18736086:G:T	5.63225e-09	-2.3002e-10	-1.00673	1.13081e-07	-2.3002e-10	-1.00423
18736134	chr3:18736134:G:A	5.06368e-09	-2.3002e-10	-1.11314	1.01574e-07	-2.3002e-10	-1.11155
18736135	chr3:18736135:C:A	5.04877e-09	-2.3002e-10	-1.11609	1.01274e-07	-2.3002e-10	-1.11451
18736344	chr3:18736344:A:G	3.2311e-09	-1.14889	-0.413531	6.46119e-08	-1.20268	-0.361258
18736399	chr3:18736399:T:G	8.78685e-09	0.414862	-0.976844	9.32979e-07	2.07692	-0.97088
18736820	chr3:18736820:T:TTAG	5.6704e-09	-2.3002e-10	-0.999978	1.13849e-07	-2.3002e-10	-0.997468
18737557	chr3:18737557:A:T	1.20687e-08	0.300563	-0.545186	1.28851e-06	1.95312	-0.524222
18737802	chr3:18737802:T:C	2.29138e-09	-0.851564	-1.05452	7.9286e-08	-0.293421	-1.06586
18737987	chr3:18737987:C:T	3.73739e-08	2.25574	-1.37	2.32129e-06	3.38775	-1.37021
18738008	chr3:18738008:G:A	2.85627e-09	-0.96787	-0.71785	4.50895e-08	-1.21345	-0.710237
18738451	chr3:18738451:T:G	6.19401e-09	-2.3002e-10	-0.911655	1.2534e-07	-2.3002e-10	-0.901308
18738656	chr3:18738656:C:T	2.29236e-09	-1.90565	-3.63989e-10	4.67393e-08	-1.88776	-3.63989e-10
18738820	chr3:18738820:G:A	6.39547e-09	-2.3002e-10	-0.879648	1.31071e-07	-2.3002e-10	-0.856601
18738832	chr3:18738832:G:A	3.40947e-09	-1.50868	-3.63989e-10	6.22396e-08	-1.60135	-3.63989e-10
18739046	chr3:18739046:T:A	1.01745e-08	0.129832	-0.545185	1.02269e-06	1.72171	-0.523863
18739089	chr3:18739089:A:C	1.61687e-08	-2.3002e-10	0.0478387	3.02761e-07	-2.3002e-10	-0.0193961
18740278	chr3:18740278:A:G	2.13452e-08	1.68816	-1.36257	1.33491e-06	2.82761	-1.36333
18740481	chr3:18740481:T:G	1.18648e-09	-1.21544	-1.34881	2.59089e-08	-1.13547	-1.34229
18740606	chr3:18740606:T:C	3.06124e-09	-0.830455	-0.785962	4.74501e-08	-1.09231	-0.780348
18741605	chr3:18741605:G:A	3.7316e-08	2.2545	-1.37032	2.31272e-06	3.38435	-1.37051
18741781	chr3:18741781:A:G	3.04692e-09	-0.85503	-0.766076	4.74857e-08	-1.11148	-0.76043
18741847	chr3:18741847:T:G	4.35872e-09	-2.3002e-10	-1.26306	8.78711e-08	-2.3002e-10	-1.25647
18741881	chr3:18741881:C:T	3.82883e-09	-1.51628	0.123602	8.01365e-08	-1.53867	0.190061
18741917	chr3:18741917:A:G	6.76077e-09	-2.3002e-10	-0.824101	1.32475e-07	-2.3002e-10	-0.845943
18741928	chr3:18741928:A:C	3.91256e-09	-2.3002e-10	-1.37105	7.83579e-08	-2.3002e-10	-1.37105
18741984	chr3:18741984:T:C	3.08174e-09	-1.27521	-0.334533	6.37169e-08	-1.29865	-0.279239
18742388	chr3:18742388:ATTTTCGCCTG:A	2.27538e-09	-1.91309	-3.63989e-10	4.60131e-08	-1.90342	-3.63989e-10
18742719	chr3:18742719:G:T	3.96837e-09	-2.3002e-10	-1.35688	7.95528e-08	-2.3002e-10	-1.35592
18742837	chr3:18742837:T:C	2.93262e-09	-0.851471	-0.807869	4.55933e-08	-1.1103	-0.802281
18742931	chr3:18742931:A:G	6.0296e-10	-1.8897	-1.35145	1.18182e-08	-1.90941	-1.3533
18743077	chr3:18743077:G:A	2.32657e-08	1.77332	-1.36157	1.47318e-06	2.92522	-1.36238
18743580	chr3:18743580:G:T	1.03434e-08	-0.398888	-3.63989e-10	3.15537e-07	0.0219352	-3.63989e-10
18743595	chr3:18743595:C:T	2.29598e-08	1.7625	-1.36399	1.45271e-06	2.91353	-1.36469
18743615	chr3:18743615:C:T	1.03271e-08	-2.3002e-10	-0.400469	2.06978e-07	-2.3002e-10	-0.39973
18743795	chr3:18743795:T:C	2.38799e-08	1.79985	-1.36205	1.51929e-06	2.95649	-1.36284
18744093	chr3:18744093:G:C	3.68371e-08	2.19017	-1.3189	2.16778e-06	3.266	-1.31688
18744316	chr3:18744316:G:A	4.19176e-09	-2.3002e-10	-1.30212	8.42839e-08	-2.3002e-10	-1.29815
18744558	chr3:18744558:A:T	2.87843e-09	-1.16518	-0.512812	5.80116e-08	-1.20827	-0.463429
18744712	chr3:18744712:T:C	7.81579e-09	-2.3002e-10	-0.679092	1.57686e-07	-2.3002e-10	-0.671734
18744753	chr3:18744753:G:A	4.27874e-09	-2.3002e-10	-1.28158	8.62084e-08	-2.3002e-10	-1.27557
18745699	chr3:18745699:T:A	3.14638e-09	-0.774408	-0.814577	4.84252e-08	-1.04317	-0.809147
18745764	chr3:18745764:A:G	4.99396e-08	2.53151	-1.35593	3.14982e-06	3.67874	-1.35598
18746038	chr3:18746038:T:G	3.4152e-09	-1.11673	-0.390269	6.83566e-08	-1.17021	-0.337395
18746111	chr3:18746111:C:T	8.70433e-09	-2.3002e-10	-0.571417	1.77522e-07	-2.3002e-10	-0.553246
18746451	chr3:18746451:A:T	2.46727e-09	-0.500455	-1.33167	9.30702e-08	0.12019	-1.31918
18746480	chr3:18746480:A:G	3.91285e-09	-2.3002e-10	-1.37097	7.83944e-08	-2.3002e-10	-1.37059
18746548	chr3:18746548:A:G	2.15687e-09	-0.633993	-1.33259	3.29513e-08	-0.898416	-1.3389
18746575	chr3:18746575:G:T	3.92311e-08	2.30371	-1.36948	2.45266e-06	3.44236	-1.36978
18746631	chr3:18746631:T:C	2.35986e-08	1.79105	-1.3651	1.50078e-06	2.94713	-1.36573
18746774	chr3:18746774:A:AGT	1.70539e-09	-1.03558	-1.16586	3.64299e-08	-0.947826	-1.18912
18747712	chr3:18747712:G:C	5.37243e-09	-2.3002e-10	-1.05396	1.07858e-07	-2.3002e-10	-1.05153
18747747	chr3:18747747:G:GCCTTC	2.78522e-09	-1.71091	-3.63989e-10	6.13617e-08	-1.61555	-3.63989e-10
18747767	chr3:18747767:G:A	5.27462e-09	-2.3002e-10	-1.07233	1.05882e-07	-2.3002e-10	-1.07001
18748143	chr3:18748143:G:A	1.05844e-08	-2.3002e-10	-0.375853	2.12336e-07	-2.3002e-10	-0.374169
18748718	chr3:18748718:G:T	2.65543e-09	-0.92688	-0.83175	4.17083e-08	-1.17527	-0.826372
18748754	chr3:18748754:T:C	4.36406e-09	-2.3002e-10	-1.26183	8.7983e-08	-2.3002e-10	-1.2552
18748778	chr3:18748778:A:G	6.80048e-10	-1.81758	-1.30325	1.3881e-08	-1.79752	-1.30429
18748792	chr3:18748792:A:AC	1.41422e-08	0.631795	-0.717872	2.31719e-06	2.71525	-0.699486
18749267	chr3:18749267:A:G	4.8733e-08	2.51126	-1.36014	3.06361e-06	3.65518	-1.36017
18749314	chr3:18749314:G:A	3.91253e-09	-2.3002e-10	-1.37105	7.83578e-08	-2.3002e-10	-1.37105
18749579	chr3:18749579:A:T	7.8805e-10	-1.78756	-1.18587	1.56563e-08	-1.80926	-1.17221
18749611	chr3:18749611:G:A	3.21397e-08	2.07946	-1.34461	2.08772e-06	3.25622	-1.34473
18749856	chr3:18749856:T:C	3.30927e-09	-1.04851	-0.49	6.58715e-08	-1.10506	-0.439572
18750216	chr3:18750216:C:T	1.07217e-08	0.692933	-1.0559	1.20413e-06	2.41159	-1.05042
18750512	chr3:18750512:CT:C	6.45565e-08	2.79292	-1.36061	4.12424e-06	3.95294	-1.36065
18751359	chr3:18751359:A:T	6.56367e-09	-2.3002e-10	-0.853688	1.31359e-07	-2.3002e-10	-0.854409
18751502	chr3:18751502:T:C	3.25534e-08	2.1026	-1.35495	2.12136e-06	3.28316	-1.35569
18751848	chr3:18751848:T:C	5.19805e-09	-1.08291	-0.00404194	1.06157e-07	-1.11299	0.0455724
18751866	chr3:18751866:T:C	5.38448e-08	2.6127	-1.36183	3.41892e-06	3.76706	-1.36232
18752347	chr3:18752347:G:A	1.01926e-08	-2.3002e-10	-0.413576	2.04411e-07	-2.3002e-10	-0.412207
18752504	chr3:18752504:T:A	4.22509e-09	-2.3002e-10	-1.2942	8.49723e-08	-2.3002e-10	-1.29002
18752585	chr3:18752585:C:T	5.22335e-09	-1.0821	-3.63989e-10	5.92002e-08	-1.65141	-3.63989e-10
18752586	chr3:18752586:A:G	2.44453e-09	-0.984314	-0.85707	3.8689e-08	-1.22499	-0.851793
18752821	chr3:18752821:A:ATTTC	3.44877e-09	-1.0398	-0.457419	6.91155e-08	-1.09064	-0.40592
18752903	chr3:18752903:C:T	4.31477e-09	-2.3002e-10	-1.27319	8.63244e-08	-2.3002e-10	-1.27423
18752932	chr3:18752932:A:G	5.80855e-08	2.68728	-1.3606	3.72488e-06	3.85155	-1.3611
18753082	chr3:18753082:T:TC	4.32618e-09	-2.3002e-10	-1.27055	8.65932e-08	-2.3002e-10	-1.27112
18753847	chr3:18753847:C:T	9.70157e-10	-1.76748	-0.998059	1.95233e-08	-1.77766	-0.983078
18754026	chr3:18754026:G:A	3.07233e-09	-1.02999	-0.58281	6.11065e-08	-1.08481	-0.534916
18754789	chr3:18754789:T:C	3.48874e-09	-0.93431	-0.551387	1.22304e-07	-0.409964	-0.515866
18754868	chr3:18754868:T:C	5.46496e-08	2.62462	-1.35891	3.45924e-06	3.77587	-1.3594
18755071	chr3:18755071:G:C	1.33492e-08	0.414242	-0.558022	1.44034e-06	2.07776	-0.537462
18755332	chr3:18755332:G:A	1.56121e-08	0.619936	-0.60713	1.79582e-06	2.34797	-0.587095
18755530	chr3:18755530:A:G	2.82059e-08	1.94278	-1.33849	1.78686e-06	3.09527	-1.33939
18755552	chr3:18755552:T:C	2.82494e-08	1.94353	-1.3377	1.79187e-06	3.09728	-1.33861
18755773	chr3:18755773:C:T	4.66332e-09	-2.3002e-10	-1.19551	9.36635e-08	-2.3002e-10	-1.19263
18755918	chr3:18755918:T:C	3.31812e-09	-0.981936	-0.553903	5.24918e-08	-1.22683	-0.544852
18755927	chr3:18755927:G:A	2.26963e-09	-1.91562	-3.63989e-10	5.01542e-08	-1.81724	-3.63989e-10
18756004	chr3:18756004:T:A	6.7982e-09	-2.3002e-10	-0.81858	1.35674e-07	-2.3002e-10	-0.822088
18756081	chr3:18756081:T:C	7.35982e-09	-2.3002e-10	-0.739202	1.50589e-07	-2.3002e-10	-0.717788
18756248	chr3:18756248:C:T	4.82256e-08	2.48999	-1.34934	2.99769e-06	3.62325	-1.34999
18756465	chr3:18756465:T:C	2.64766e-08	1.88005	-1.33902	1.67304e-06	3.02997	-1.33991
18756935	chr3:18756935:T:G	4.64557e-08	2.45654	-1.35328	2.90091e-06	3.59431	-1.35387
18756947	chr3:18756947:A:G	4.05209e-09	-2.3002e-10	-1.336	8.0817e-08	-2.3002e-10	-1.34015
18756952	chr3:18756952:C:T	4.6307e-08	2.45416	-1.3541	2.89103e-06	3.59171	-1.35468
18757163	chr3:18757163:T:G	1.97894e-09	-0.707338	-1.34534	3.03408e-08	-0.969355	-1.35049
18757356	chr3:18757356:T:C	4.72999e-08	2.47352	-1.35225	2.95643e-06	3.61225	-1.35285
18757540	chr3:18757540:A:G	2.86323e-09	-1.14692	-0.53637	5.70549e-08	-1.20165	-0.486678
18758024	chr3:18758024:G:A	4.83998e-08	2.49973	-1.35547	3.0356e-06	3.64185	-1.35602
18758069	chr3:18758069:GAT:G	9.03632e-10	-1.65089	-1.18568	1.92096e-08	-1.58938	-1.18755
18758386	chr3:18758386:C:T	1.50354e-08	0.832759	-0.85759	2.58591e-06	2.96853	-0.843038
18758455	chr3:18758455:C:T	4.19417e-08	2.37007	-1.36903	2.59583e-06	3.49866	-1.36934
18758554	chr3:18758554:C:T	4.75294e-08	2.48039	-1.35428	2.97091e-06	3.61914	-1.35486
18758719	chr3:18758719:A:G	3.44296e-09	-1.37338	-0.125529	7.09212e-08	-1.40824	-0.0625271
18759562	chr3:18759562:G:A	5.55285e-08	2.47959	-1.19793	3.29718e-06	3.56502	-1.19654
18759758	chr3:18759758:G:A	4.03972e-09	-0.798195	-0.540868	1.48104e-07	-0.228651	-0.505775
18759794	chr3:18759794:G:A	4.2238e-09	-2.3002e-10	-1.2945	8.4053e-08	-2.3002e-10	-1.30089
18759806	chr3:18759806:T:G	4.08989e-09	-2.3002e-10	-1.32672	8.18226e-08	-2.3002e-10	-1.32779
18759910	chr3:18759910:G:A	3.981e-09	-0.81746	-0.536245	1.45377e-07	-0.25201	-0.501003
18759911	chr3:18759911:A:G	3.94258e-09	-0.830464	-0.532938	1.43535e-07	-0.268175	-0.49759
18760021	chr3:18760021:A:G	3.88177e-09	-0.82692	-0.552026	1.41227e-07	-0.264706	-0.517266
18760048	chr3:18760048:T:C	8.6556e-10	-1.87241	-1.0072	1.84685e-08	-1.84105	-0.975227
18760329	chr3:18760329:C:A	5.52979e-09	-1.33619	0.311106	1.76818e-07	-0.900222	0.343
18760365	chr3:18760365:C:T	4.11203e-09	-2.3002e-10	-1.32132	8.26708e-08	-2.3002e-10	-1.31747
18760386	chr3:18760386:A:G	1.04729e-08	-2.3002e-10	-0.38645	2.06822e-07	-2.3002e-10	-0.400481
18761171	chr3:18761171:A:G	3.71494e-09	-0.928431	-0.494445	1.31933e-07	-0.391674	-0.458371
18761292	chr3:18761292:A:AAC	1.59809e-09	-1.88311	-0.383316	3.55574e-08	-1.84452	-0.316678
18761296	chr3:18761296:T:C	1.09065e-08	-0.345882	-3.63989e-10	4.41177e-07	0.357107	-3.63989e-10
18761297	chr3:18761297:ATAT:A	4.97212e-09	-1.51741	0.386015	1.49492e-07	-1.14424	0.419147
18761299	chr3:18761299:AT:A	4.35461e-09	-2.3002e-10	-1.264	8.57166e-08	-2.3002e-10	-1.28129
18761695	chr3:18761695:C:T	3.73238e-09	-0.909512	-0.508679	1.33431e-07	-0.365716	-0.47304
18762059	chr3:18762059:G:A	4.15139e-09	-0.84019	-0.471605	1.5093e-07	-0.280275	-0.435247
18762237	chr3:18762237:T:C	2.85468e-09	-0.43069	-1.25559	1.10294e-07	0.206731	-1.23592
18762304	chr3:18762304:T:C	2.89933e-08	-2.3002e-10	0.631825	5.71444e-07	-2.3002e-10	0.615826
18762397	chr3:18762397:A:T	2.91143e-08	-2.3002e-10	0.635993	5.73814e-07	-2.3002e-10	0.619965
18762408	chr3:18762408:A:T	3.8402e-09	-0.873935	-0.515778	1.38471e-07	-0.321433	-0.480244
18762471	chr3:18762471:C:T	3.95911e-09	-0.841848	-0.517369	1.4409e-07	-0.280009	-0.481895
18762533	chr3:18762533:A:C	8.28968e-10	-1.61609	-1.30672	1.66954e-08	-1.6224	-1.29481
18762549	chr3:18762549:C:T	3.89906e-09	-0.856603	-0.517899	1.41456e-07	-0.297958	-0.482393
18762701	chr3:18762701:C:T	7.19369e-09	-2.3002e-10	-0.762034	1.44517e-07	-2.3002e-10	-0.758946
18762853	chr3:18762853:T:TCAC	2.4991e-09	-1.15893	-0.660375	4.96068e-08	-1.21497	-0.613246
18763163	chr3:18763163:G:A	2.68574e-09	-1.15294	-0.594342	5.33671e-08	-1.20903	-0.546113
18763329	chr3:18763329:C:T	1.06361e-08	0.383433	-0.754414	1.13926e-06	2.0451	-0.739305
18763498	chr3:18763498:T:C	5.97376e-09	-2.3002e-10	-0.947862	1.18117e-07	-2.3002e-10	-0.960662
18763674	chr3:18763674:A:G	2.95052e-08	-2.3002e-10	0.649328	5.81485e-07	-2.3002e-10	0.633244
18763719	chr3:18763719:T:C	9.04119e-09	0.0154161	-0.548863	6.37736e-07	1.26347	-0.537889
18764607	chr3:18764607:T:A	2.33276e-07	-2.3002e-10	2.71699	4.8735e-06	-2.3002e-10	2.75923
18764615	chr3:18764615:G:C	2.22818e-09	-0.592356	-1.3417	1.78057e-07	0.785763	-1.336
18764652	chr3:18764652:C:T	3.81231e-09	-0.877734	-0.519269	1.37488e-07	-0.324973	-0.483833
18764737	chr3:18764737:T:A	3.70716e-09	-0.88577	-0.539202	1.33319e-07	-0.335433	-0.504166
18764784	chr3:18764784:G:A	3.77116e-09	-0.881561	-0.526294	1.35718e-07	-0.330513	-0.491248
18765036	chr3:18765036:T:C	7.24816e-09	-2.3002e-10	-0.754491	1.48547e-07	-2.3002e-10	-0.731437
18765089	chr3:18765089:C:A	8.62266e-10	-1.54316	-1.34027	1.94259e-08	-1.4278	-1.33793
18765139	chr3:18765139:A:T	4.06259e-09	-0.833582	-0.499836	1.47965e-07	-0.271297	-0.464065
18765345	chr3:18765345:A:G	8.83419e-10	-1.65316	-1.20604	1.88546e-08	-1.58825	-1.20733
18765867	chr3:18765867:A:G	4.05303e-09	-2.3002e-10	-1.33577	8.05486e-08	-2.3002e-10	-1.34348
18766492	chr3:18766492:T:G	2.54372e-08	-2.3002e-10	0.500976	5.01736e-07	-2.3002e-10	0.485733
18766495	chr3:18766495:T:C	2.25174e-09	-0.73022	-1.19331	8.06892e-08	-0.140919	-1.20082
18766695	chr3:18766695:G:T	4.82494e-09	-2.3002e-10	-1.16144	9.70491e-08	-2.3002e-10	-1.15712
18766977	chr3:18766977:C:G	1.40289e-08	0.600568	-0.694683	1.5675e-06	2.30397	-0.679072
18767396	chr3:18767396:G:A	6.44974e-10	-1.86127	-1.31252	1.27377e-08	-1.87398	-1.31379
18767549	chr3:18767549:A:G	8.29826e-10	-1.90175	-1.02003	1.70359e-08	-1.89038	-1.00664
18767689	chr3:18767689:C:T	6.79911e-10	-1.76216	-1.35887	1.37797e-08	-1.75237	-1.35677
18767740	chr3:18767740:A:T	5.17488e-09	-0.767442	-0.323979	1.88339e-07	-0.212561	-0.281536
18767911	chr3:18767911:CAG:C	5.68402e-09	-0.716235	-0.281344	2.09274e-07	-0.150589	-0.238105
18768044	chr3:18768044:G:A	2.3908e-09	-1.28491	-0.578695	4.80651e-08	-1.32986	-0.52992
18768052	chr3:18768052:C:T	5.26004e-09	-0.759759	-0.315341	1.91676e-07	-0.203713	-0.272822
18768309	chr3:18768309:T:A	5.36032e-09	-0.743081	-0.313133	1.9595e-07	-0.183863	-0.270619
18768310	chr3:18768310:G:T	2.00085e-08	1.11837	-0.857452	3.66786e-06	3.3177	-0.842675
18768642	chr3:18768642:G:GCA	2.57536e-09	-1.78925	-3.63989e-10	6.23453e-08	-1.59965	-3.63989e-10
18768708	chr3:18768708:G:A	1.68245e-09	-1.14344	-1.07155	2.70805e-08	-1.34863	-1.0849
18768753	chr3:18768753:T:C	8.19973e-09	-0.806678	0.175542	2.97843e-07	-0.25977	0.223995
18769284	chr3:18769284:AG:A	4.01675e-09	-0.972947	-0.371816	6.07971e-08	-1.22909	-0.395704
18769432	chr3:18769432:T:C	9.7588e-09	-0.717325	0.260257	3.51766e-07	-0.179401	0.310026
18769671	chr3:18769671:T:C	6.54672e-10	-1.83812	-1.32074	1.3686e-08	-1.80319	-1.31278
18769774	chr3:18769774:C:T	9.74545e-09	-0.714595	0.256158	3.52144e-07	-0.174103	0.305804
18770580	chr3:18770580:A:G	6.57798e-10	-1.84078	-1.31332	1.37502e-08	-1.80645	-1.30484
18770914	chr3:18770914:G:A	7.25176e-10	-1.91109	-1.14549	1.48271e-08	-1.90288	-1.13301
18771008	chr3:18771008:C:T	5.97122e-09	-2.3002e-10	-0.948287	1.19358e-07	-2.3002e-10	-0.950216
18771128	chr3:18771128:A:T	9.27422e-09	-0.743505	0.235506	3.31913e-07	-0.211917	0.284449
18771350	chr3:18771350:CAATCCTAAGGGCACATAAAGATT:C	9.49221e-09	-0.681712	0.196946	3.43885e-07	-0.137326	0.245292
18771487	chr3:18771487:C:G	1.35345e-09	-1.06889	-1.36369	2.09736e-08	-1.32601	-1.36307
18771619	chr3:18771619:A:G	3.18495e-08	-2.3002e-10	0.725784	6.3821e-07	-2.3002e-10	0.726326
18772080	chr3:18772080:G:A	9.56365e-09	-0.723077	0.245809	3.46169e-07	-0.180523	0.295109
18772582	chr3:18772582:T:C	1.34209e-08	-2.3002e-10	-0.138422	2.71335e-07	-2.3002e-10	-0.128985
18772934	chr3:18772934:T:C	9.63731e-09	-0.738531	0.268935	3.48117e-07	-0.198211	0.318408
18772967	chr3:18772967:A:C	9.29477e-09	-0.744496	0.238711	3.35617e-07	-0.203962	0.287592
18773039	chr3:18773039:T:C	9.84167e-09	-0.74497	0.296357	3.55965e-07	-0.203464	0.345954
18773040	chr3:18773040:G:A	2.87546e-09	-1.89418	0.215152	5.95737e-08	-1.89377	0.24864
18773089	chr3:18773089:A:G	8.81853e-10	-1.8238	-1.03716	2.51146e-08	-1.50823	-1.00066
18773126	chr3:18773126:A:G	4.84174e-09	-0.0486741	-1.10929	3.92631e-07	1.36801	-1.12748
18773597	chr3:18773597:A:G	8.9702e-09	-0.761737	0.220407	3.22768e-07	-0.224486	0.269078
18773600	chr3:18773600:A:T	9.19545e-09	-0.752964	0.236435	3.31467e-07	-0.21416	0.285348
18773624	chr3:18773624:C:A	6.55725e-10	-1.86866	-1.28859	1.36236e-08	-1.8411	-1.27943
18773696	chr3:18773696:A:C	9.86561e-09	-0.742459	0.296276	3.56763e-07	-0.201354	0.346086
18773822	chr3:18773822:A:G	7.78363e-09	-2.3002e-10	-0.683215	1.56516e-07	-2.3002e-10	-0.679183
18774333	chr3:18774333:A:G	2.26647e-09	-1.91701	-3.63989e-10	4.64527e-08	-1.89391	-3.63989e-10
18774426	chr3:18774426:G:A	3.85976e-09	-1.53554	0.150903	7.90874e-08	-1.56794	0.206153
18774634	chr3:18774634:A:G	2.32564e-09	-1.54624	-0.345006	4.74233e-08	-1.5817	-0.291528
18775355	chr3:18775355:A:G	1.80849e-07	-0.424858	2.88728	7.07845e-06	0.191669	2.9408
18775415	chr3:18775415:G:A	8.72997e-09	-2.3002e-10	-0.568476	1.74915e-07	-2.3002e-10	-0.568042
18776151	chr3:18776151:A:G	3.1022e-08	-2.3002e-10	0.699458	6.21724e-07	-2.3002e-10	0.700156
18777118	chr3:18777118:C:T	8.08954e-09	-0.774662	0.129996	2.90401e-07	-0.241032	0.179953
18777331	chr3:18777331:G:T	5.65761e-08	-2.3002e-10	1.30035	1.0908e-06	-2.3002e-10	1.26232
18778001	chr3:18778001:G:A	4.76971e-09	-2.3002e-10	-1.17295	9.55912e-08	-2.3002e-10	-1.17226
18778055	chr3:18778055:A:G	5.22138e-09	-2.3002e-10	-1.08248	1.05256e-07	-2.3002e-10	-1.07595
18778158	chr3:18778158:A:G	2.2274e-07	-2.3002e-10	2.67077	4.72407e-06	-2.3002e-10	2.72809
18778329	chr3:18778329:C:G	7.8185e-09	-0.787395	0.108651	2.79863e-07	-0.257027	0.158986
18778341	chr3:18778341:A:C	8.13246e-09	-0.742886	0.103512	2.93981e-07	-0.202588	0.153761
18778458	chr3:18778458:C:CA	7.58668e-09	-0.797479	0.0886363	2.71528e-07	-0.266955	0.138679
18778501	chr3:18778501:C:G	7.82697e-10	-1.74988	-1.23037	1.47989e-08	-1.79881	-1.23897
18778564	chr3:18778564:C:T	7.97021e-09	-0.785264	0.125737	2.85762e-07	-0.253596	0.176414
18778663	chr3:18778663:C:T	2.94991e-09	-1.02965	-0.623813	4.53327e-08	-1.27751	-0.6408
18778674	chr3:18778674:C:T	7.68566e-09	-0.726615	0.0307337	2.785e-07	-0.182484	0.079563
18778786	chr3:18778786:A:G	7.54884e-09	-0.776672	0.0628273	2.70966e-07	-0.242785	0.112436
18778802	chr3:18778802:G:A	7.69512e-09	-0.754803	0.0601514	2.77696e-07	-0.215549	0.109737
18778808	chr3:18778808:T:C	7.96935e-09	-0.766944	0.10731	2.86942e-07	-0.230737	0.157678
18778832	chr3:18778832:A:G	2.35947e-09	-1.8768	-3.63989e-10	5.20455e-08	-1.78022	-3.63989e-10
18778913	chr3:18778913:C:T	4.72169e-09	-1.23955	0.0564827	1.5576e-07	-0.769205	0.0851794
18779075	chr3:18779075:T:C	1.59927e-08	-2.3002e-10	0.036892	3.23808e-07	-2.3002e-10	0.0478088
18779089	chr3:18779089:A:G	1.34567e-09	-1.10835	-1.32999	2.16233e-08	-1.32211	-1.33646
18779143	chr3:18779143:T:C	7.82308e-09	-0.785071	0.106912	2.80403e-07	-0.25333	0.157218
18779171	chr3:18779171:C:G	2.06705e-09	-0.81467	-1.19444	4.32841e-08	-0.749239	-1.21532
18779255	chr3:18779255:T:A	4.27188e-09	-2.3002e-10	-1.28318	8.51395e-08	-2.3002e-10	-1.28805
18779564	chr3:18779564:A:G	7.60733e-09	-0.789534	0.0834081	2.72363e-07	-0.258641	0.133436
18779581	chr3:18779581:C:T	7.65084e-09	-0.782273	0.08185	2.74117e-07	-0.250637	0.131851
18780145	chr3:18780145:C:T	8.13972e-09	-0.766251	0.127768	2.93271e-07	-0.229713	0.17847
18780159	chr3:18780159:C:T	8.11964e-09	-0.775328	0.134376	2.92178e-07	-0.240224	0.185246
18780201	chr3:18780201:C:T	8.48601e-09	-0.755662	0.158843	3.06379e-07	-0.217637	0.210121
18780311	chr3:18780311:C:T	8.14652e-09	-0.731672	0.0940248	2.9489e-07	-0.189865	0.144128
18780541	chr3:18780541:GTATTA:G	2.17838e-07	-2.3002e-10	2.64851	4.6192e-06	-2.3002e-10	2.70564
18780676	chr3:18780676:T:C	3.74904e-09	-0.202299	-1.21144	1.46548e-07	0.443827	-1.18882
18780980	chr3:18780980:G:C	8.33629e-09	-2.3002e-10	-0.61462	1.6797e-07	-2.3002e-10	-0.608554
18781241	chr3:18781241:C:T	7.77678e-09	-2.3002e-10	-0.684096	1.59285e-07	-2.3002e-10	-0.661647
18781600	chr3:18781600:T:A	3.86103e-09	-1.3843	-3.63989e-10	9.82212e-07	1.15747	-3.63989e-10
18781808	chr3:18781808:T:C	7.99922e-09	-2.3002e-10	-0.655894	1.61149e-07	-2.3002e-10	-0.650008
18782806	chr3:18782806:A:G	3.57013e-09	-1.44946	-0.0131725	7.26528e-08	-1.48533	0.0386854
18782829	chr3:18782829:C:T	7.09432e-10	-1.77567	-1.30286	1.39653e-08	-1.79012	-1.30565
18783123	chr3:18783123:A:G	1.52125e-08	0.670685	-0.683806	2.42001e-06	2.7062	-0.647011
18783582	chr3:18783582:T:A	8.95235e-09	0.197481	-0.740803	8.62721e-07	1.74852	-0.720772
18783890	chr3:18783890:T:C	4.44175e-08	-2.3002e-10	1.0584	8.60083e-07	-2.3002e-10	1.02469
18784177	chr3:18784177:T:A	8.57576e-09	0.201014	-0.787313	8.03968e-07	1.72493	-0.767707
18784399	chr3:18784399:G:A	6.59557e-09	-2.3002e-10	-0.848839	1.34891e-07	-2.3002e-10	-0.827876
18784449	chr3:18784449:G:A	2.34289e-09	-1.88385	-3.63989e-10	4.95756e-08	-1.82884	-3.63989e-10
18784560	chr3:18784560:G:C	7.00404e-09	-2.3002e-10	-0.78875	1.43478e-07	-2.3002e-10	-0.766158
18784825	chr3:18784825:G:C	2.49842e-09	-1.81958	-3.63989e-10	7.52156e-08	-1.41198	-3.63989e-10
18784882	chr3:18784882:C:T	6.30809e-09	-2.3002e-10	-0.893404	1.24541e-07	-2.3002e-10	-0.907705
18784986	chr3:18784986:A:C	1.27882e-08	-2.3002e-10	-0.186718	2.63425e-07	-2.3002e-10	-0.158572
18785354	chr3:18785354:C:G	1.08339e-09	-1.49316	-1.16199	2.21715e-08	-1.49591	-1.13763
18785897	chr3:18785897:AG:A	1.19613e-09	-1.2013	-1.35485	2.27811e-08	-1.25923	-1.34718
18786199	chr3:18786199:C:G	3.3465e-08	-2.3002e-10	0.775263	6.40573e-07	-2.3002e-10	0.730022
18786297	chr3:18786297:T:A	1.15926e-08	-2.3002e-10	-0.284867	2.39427e-07	-2.3002e-10	-0.254092
18786501	chr3:18786501:A:G	1.20442e-08	-1.25314	1.00649	2.97174e-07	-1.00233	0.964309
18787070	chr3:18787070:A:G	3.92156e-09	-2.3002e-10	-1.36875	7.83971e-08	-2.3002e-10	-1.37055
18787264	chr3:18787264:A:G	3.41615e-09	-1.50672	-3.63989e-10	8.25685e-08	-1.31871	-3.63989e-10
18787278	chr3:18787278:A:G	3.31432e-09	-1.53699	-3.63989e-10	7.96508e-08	-1.35469	-3.63989e-10
18787467	chr3:18787467:C:A	6.25051e-10	-1.90102	-1.30414	1.22849e-08	-1.91747	-1.3065
18787498	chr3:18787498:G:A	4.63837e-09	-2.3002e-10	-1.20087	9.30397e-08	-2.3002e-10	-1.19931
18787672	chr3:18787672:C:T	2.52652e-09	-1.8084	-3.63989e-10	5.0564e-08	-1.8091	-3.63989e-10
18787828	chr3:18787828:G:A	2.31936e-09	-1.89395	-3.63989e-10	5.04893e-08	-1.81058	-3.63989e-10
18787841	chr3:18787841:G:A	3.95047e-09	-2.3002e-10	-1.3614	7.97535e-08	-2.3002e-10	-1.3534
18789123	chr3:18789123:G:A	9.44849e-09	-2.3002e-10	-0.489383	1.92922e-07	-2.3002e-10	-0.470052
18789643	chr3:18789643:G:A	1.01545e-09	-1.39057	-1.32933	1.66009e-08	-1.59864	-1.32425
18790208	chr3:18790208:C:G	3.91301e-09	-2.3002e-10	-1.37093	7.84644e-08	-2.3002e-10	-1.36969
18790661	chr3:18790661:G:A	7.87591e-10	-1.91689	-1.05712	1.5887e-08	-1.90236	-1.06448
18790764	chr3:18790764:T:A	4.28808e-09	-2.3002e-10	-1.2794	8.59228e-08	-2.3002e-10	-1.27889
18790827	chr3:18790827:G:C	7.19609e-10	-1.80334	-1.26094	1.35873e-08	-1.8567	-1.26651
18791045	chr3:18791045:A:G	2.69506e-09	-1.74382	-3.63989e-10	5.2948e-08	-1.76303	-3.63989e-10
18791815	chr3:18791815:C:T	1.13012e-09	-1.38062	-1.23229	1.84312e-08	-1.59546	-1.22284
18792613	chr3:18792613:G:A	4.41773e-09	-2.3002e-10	-1.24961	8.80178e-08	-2.3002e-10	-1.2548
18793180	chr3:18793180:G:A	9.26503e-09	-2.3002e-10	-0.50899	1.83113e-07	-2.3002e-10	-0.522239
18793409	chr3:18793409:G:T	3.25707e-09	-1.55441	-3.63989e-10	7.78729e-08	-1.37726	-3.63989e-10
18793473	chr3:18793473:T:C	4.80689e-09	-2.3002e-10	-1.16519	9.73425e-08	-2.3002e-10	-1.15411
18793986	chr3:18793986:AC:A	3.31606e-09	-1.53646	-3.63989e-10	7.93276e-08	-1.35875	-3.63989e-10
18794158	chr3:18794158:A:G	1.28477e-09	-1.11402	-1.37064	2.37247e-08	-1.19632	-1.36951
18794525	chr3:18794525:C:T	6.49749e-10	-1.87545	-1.29096	1.25628e-08	-1.90056	-1.30104
18794641	chr3:18794641:A:G	3.95936e-09	-2.3002e-10	-1.35915	7.94512e-08	-2.3002e-10	-1.3572
18794738	chr3:18794738:T:TCACCAATGCCTGGCACGTAGTAGGTG	4.56186e-09	-2.3002e-10	-1.21751	9.12063e-08	-2.3002e-10	-1.21922
18795009	chr3:18795009:T:C	5.82781e-09	-0.167826	-0.804771	3.39422e-07	0.867672	-0.772769
18795066	chr3:18795066:G:A	6.7128e-10	-1.84057	-1.29324	1.28213e-08	-1.88781	-1.29342
18795407	chr3:18795407:A:G	4.85806e-09	-2.3002e-10	-1.1546	9.8406e-08	-2.3002e-10	-1.14324
18796103	chr3:18796103:A:G	4.47474e-09	-2.3002e-10	-1.23679	9.0355e-08	-2.3002e-10	-1.22859
18796112	chr3:18796112:C:A	6.40109e-09	-2.3002e-10	-0.87877	1.29816e-07	-2.3002e-10	-0.866222
18796192	chr3:18796192:G:A	4.63514e-09	-2.3002e-10	-1.20157	9.37664e-08	-2.3002e-10	-1.19153
18796444	chr3:18796444:C:T	6.72121e-10	-1.84869	-1.28386	1.28747e-08	-1.89293	-1.28415
18796652	chr3:18796652:A:G	3.28929e-09	-1.54457	-3.63989e-10	7.88117e-08	-1.36528	-3.63989e-10
18796956	chr3:18796956:T:C	4.3327e-09	-1.26905	-3.63989e-10	7.56864e-08	-1.40574	-3.63989e-10
18797127	chr3:18797127:C:T	6.05706e-10	-1.90711	-1.32949	1.19843e-08	-1.91527	-1.33347
18797134	chr3:18797134:G:A	6.8781e-10	-1.82583	-1.28365	1.30973e-08	-1.87593	-1.284
18797388	chr3:18797388:G:T	9.88636e-10	-1.65603	-1.09064	1.61194e-08	-1.85968	-1.09264
18797445	chr3:18797445:A:G	1.27848e-08	-2.3002e-10	-0.18698	2.60767e-07	-2.3002e-10	-0.168713
18797477	chr3:18797477:A:G	1.00225e-09	-1.48002	-1.25297	1.6621e-08	-1.67738	-1.24429
18798640	chr3:18798640:C:T	3.39641e-08	-2.3002e-10	0.790066	6.49327e-07	-2.3002e-10	0.743596
18798849	chr3:18798849:CA:C	6.85436e-10	-1.84819	-1.26475	1.31245e-08	-1.88146	-1.27641
18799328	chr3:18799328:A:G	4.46386e-09	-1.23922	-3.63989e-10	7.78048e-08	-1.37814	-3.63989e-10
18799814	chr3:18799814:G:T	4.33824e-09	-2.3002e-10	-1.26777	8.69041e-08	-2.3002e-10	-1.26754
18799833	chr3:18799833:A:G	6.43972e-09	-2.3002e-10	-0.872753	1.30641e-07	-2.3002e-10	-0.859887
18800086	chr3:18800086:G:A	6.80579e-10	-1.84973	-1.27031	1.30405e-08	-1.88264	-1.28165
18800092	chr3:18800092:G:A	1.31204e-09	-1.38953	-1.07413	2.54699e-08	-1.43946	-1.05538
18800244	chr3:18800244:A:G	4.28426e-09	-2.3002e-10	-1.28029	8.58459e-08	-2.3002e-10	-1.27979
18800255	chr3:18800255:G:A	4.02784e-09	-2.3002e-10	-1.34201	8.08857e-08	-2.3002e-10	-1.3393
18800296	chr3:18800296:C:A	4.08999e-09	-2.3002e-10	-1.3267	8.18747e-08	-2.3002e-10	-1.32715
18800840	chr3:18800840:GTT:G	3.31435e-09	-1.53698	-3.63989e-10	7.89097e-08	-1.36404	-3.63989e-10
18801053	chr3:18801053:C:T	6.94028e-10	-1.79818	-1.3023	1.31003e-08	-1.85619	-1.30352
18801122	chr3:18801122:A:G	3.65671e-09	-1.43867	-3.63989e-10	5.8849e-08	-1.65737	-3.63989e-10
18801137	chr3:18801137:T:G	7.7068e-10	-1.78637	-1.20935	1.45382e-08	-1.84226	-1.2133
18801310	chr3:18801310:G:A	6.58687e-10	-1.84217	-1.31057	1.25717e-08	-1.87855	-1.32234
18801409	chr3:18801409:C:A	7.0214e-10	-1.82317	-1.26569	1.33556e-08	-1.87432	-1.26609
18802316	chr3:18802316:G:A	3.47689e-08	-2.3002e-10	0.813485	6.65387e-07	-2.3002e-10	0.768029
18802356	chr3:18802356:A:G	4.05049e-08	-2.3002e-10	0.966186	7.67518e-07	-2.3002e-10	0.910822
18802490	chr3:18802490:A:C	2.29409e-09	-1.9049	-3.63989e-10	4.93725e-08	-1.83295	-3.63989e-10
18802670	chr3:18802670:G:T	4.73021e-09	-2.3002e-10	-1.18127	9.57446e-08	-2.3002e-10	-1.17066
18802713	chr3:18802713:T:G	7.11165e-10	-1.81024	-1.26585	1.34642e-08	-1.86497	-1.26733
18803180	chr3:18803180:T:G	4.3874e-09	-2.3002e-10	-1.2565	8.73216e-08	-2.3002e-10	-1.26274
18803528	chr3:18803528:T:C	7.85049e-10	-1.73892	-1.23833	1.81407e-08	-1.60264	-1.23154
18803897	chr3:18803897:G:A	4.0275e-09	-2.3002e-10	-1.34209	8.08785e-08	-2.3002e-10	-1.33939
18804323	chr3:18804323:A:G	7.97014e-10	-1.77745	-1.18467	1.49975e-08	-1.83554	-1.18892
18804368	chr3:18804368:T:C	1.34975e-09	-1.44201	-0.993308	2.22061e-08	-1.64396	-0.988008
18804606	chr3:18804606:C:T	3.93219e-09	-1.65161	0.285565	9.83862e-08	-1.46794	0.324502
18805165	chr3:18805165:C:T	6.38385e-09	-2.3002e-10	-0.881466	1.29878e-07	-2.3002e-10	-0.865741
18805198	chr3:18805198:G:C	8.18643e-10	-1.7679	-1.16745	1.53435e-08	-1.827	-1.17465
18805364	chr3:18805364:T:C	4.85072e-09	-2.3002e-10	-1.15611	9.82528e-08	-2.3002e-10	-1.1448
18805370	chr3:18805370:G:A	2.36602e-09	-1.90654	0.0325106	4.66866e-08	-1.91769	0.0288105
18805388	chr3:18805388:C:T	2.18276e-09	-1.91767	-0.0369829	4.34705e-08	-1.91881	-0.0414491
18805410	chr3:18805410:C:T	3.20613e-09	-1.57017	-3.63989e-10	7.63609e-08	-1.39687	-3.63989e-10
18805828	chr3:18805828:T:A	4.76753e-09	-2.3002e-10	-1.17341	9.65244e-08	-2.3002e-10	-1.16254
18805894	chr3:18805894:T:C	7.01323e-10	-1.80776	-1.28226	1.32826e-08	-1.86337	-1.28252
18805896	chr3:18805896:T:C	1.31208e-09	-1.33662	-1.12701	2.54775e-08	-1.3846	-1.10995
18805977	chr3:18805977:A:C	3.14487e-09	-1.58947	-3.63989e-10	7.43418e-08	-1.42367	-3.63989e-10
18806078	chr3:18806078:C:T	2.28252e-09	-1.90996	-3.63989e-10	5.06628e-08	-1.80715	-3.63989e-10
18806081	chr3:18806081:C:T	2.87074e-09	-1.68067	-3.63989e-10	5.5988e-08	-1.7072	-3.63989e-10
18806740	chr3:18806740:A:C	4.79809e-09	-2.3002e-10	-1.16702	9.71594e-08	-2.3002e-10	-1.15599
18806744	chr3:18806744:A:G	4.76089e-09	-0.306108	-0.868695	2.66706e-07	0.692293	-0.838486
18806819	chr3:18806819:C:T	6.34497e-10	-1.91689	-1.27327	1.26756e-08	-1.91842	-1.27424
18806837	chr3:18806837:A:G	1.22548e-09	-1.57184	-0.960063	2.08073e-08	-1.74251	-0.954524
18807363	chr3:18807363:G:C	6.2309e-10	-1.90112	-1.30718	1.24061e-08	-1.90661	-1.30754
18807388	chr3:18807388:G:T	1.34549e-09	-1.38935	-1.04912	2.61737e-08	-1.43795	-1.02964
18807535	chr3:18807535:T:A	1.39345e-09	-1.8616	-0.541854	2.68166e-08	-1.8955	-0.547822
18808283	chr3:18808283:G:C	1.26489e-08	-2.3002e-10	-0.197665	2.57991e-07	-2.3002e-10	-0.179415
18808423	chr3:18808423:A:G	3.52156e-08	-2.3002e-10	0.82625	6.73951e-07	-2.3002e-10	0.780816
18808482	chr3:18808482:T:A	2.08979e-09	-1.90615	-0.0920224	4.12436e-08	-1.91753	-0.0953135
18808742	chr3:18808742:C:A	3.18384e-09	-1.57715	-3.63989e-10	7.55056e-08	-1.40813	-3.63989e-10
18809095	chr3:18809095:T:C	6.47401e-09	-2.3002e-10	-0.867442	1.303e-07	-2.3002e-10	-0.862503
18809201	chr3:18809201:T:C	7.17779e-10	-1.70248	-1.36435	1.26267e-08	-1.82871	-1.36782
18809269	chr3:18809269:G:A	1.41233e-09	-1.028	-1.36199	2.58946e-08	-1.11211	-1.3662
18809345	chr3:18809345:G:A	1.30327e-09	-1.39387	-1.07649	2.53292e-08	-1.44255	-1.05783
18809351	chr3:18809351:G:C	2.03968e-09	-1.91854	-0.103901	4.06929e-08	-1.91835	-0.107942
18810002	chr3:18810002:T:G	3.973e-09	-2.3002e-10	-1.35572	7.96064e-08	-2.3002e-10	-1.35525
18810462	chr3:18810462:G:T	3.07749e-09	-1.61112	-3.63989e-10	7.25821e-08	-1.44762	-3.63989e-10
18810599	chr3:18810599:G:A	7.36772e-10	-1.8155	-1.22522	1.39665e-08	-1.87023	-1.22544
18811124	chr3:18811124:C:T	2.2695e-09	-1.91568	-3.63989e-10	4.67099e-08	-1.88838	-3.63989e-10
18811150	chr3:18811150:C:T	5.8156e-10	-1.91887	-1.35841	1.16368e-08	-1.91758	-1.36059
18811205	chr3:18811205:T:G	8.68216e-10	-1.71879	-1.15777	1.88395e-08	-1.66449	-1.1319
18811346	chr3:18811346:A:G	1.28378e-08	-2.3002e-10	-0.182847	2.64315e-07	-2.3002e-10	-0.1552
18811696	chr3:18811696:C:T	4.59463e-09	-1.21035	-3.63989e-10	5.32481e-08	-1.75738	-3.63989e-10
18811985	chr3:18811985:A:T	1.23224e-09	-1.2556	-1.2708	2.4124e-08	-1.26739	-1.28174
18812061	chr3:18812061:GC:G	7.6569e-10	-1.81947	-1.18274	1.46562e-08	-1.86375	-1.18373
18812329	chr3:18812329:T:C	4.96438e-09	-2.3002e-10	-1.13295	9.87695e-08	-2.3002e-10	-1.13955
18812330	chr3:18812330:C:T	4.96037e-09	-2.3002e-10	-1.13376	9.8691e-08	-2.3002e-10	-1.14035
18812375	chr3:18812375:A:G	5.78269e-10	-1.91885	-1.3641	1.16037e-08	-1.91795	-1.36307
18812683	chr3:18812683:A:G	5.98296e-10	-1.91685	-1.33206	1.20058e-08	-1.91182	-1.33513
18812736	chr3:18812736:T:C	3.97396e-09	-2.3002e-10	-1.35547	7.96161e-08	-2.3002e-10	-1.35512
18812963	chr3:18812963:T:G	8.02237e-10	-1.83156	-1.12403	1.54329e-08	-1.87161	-1.12423
18813032	chr3:18813032:C:T	5.16988e-09	-2.3002e-10	-1.09239	1.04205e-07	-2.3002e-10	-1.08598
18813653	chr3:18813653:T:G	8.90371e-10	-1.75723	-1.09413	1.60575e-08	-1.85536	-1.1008
18813672	chr3:18813672:A:C	8.95026e-10	-1.59082	-1.25532	1.57625e-08	-1.70626	-1.26845
18813717	chr3:18813717:G:C	1.4198e-09	-1.3344	-1.05033	2.70565e-08	-1.41786	-1.01655
18813785	chr3:18813785:A:G	6.17254e-10	-1.85703	-1.36069	1.17491e-08	-1.91346	-1.35511
18813838	chr3:18813838:G:A	2.351e-09	-1.24152	-0.638874	5.08362e-08	-1.21405	-0.589686
18813851	chr3:18813851:C:T	1.01294e-08	-2.3002e-10	-0.419795	2.05103e-07	-2.3002e-10	-0.408829
18814181	chr3:18814181:G:A	5.59272e-09	-2.3002e-10	-1.01377	1.12878e-07	-2.3002e-10	-1.00603
18815193	chr3:18815193:T:C	3.53536e-09	-1.47242	-3.63989e-10	8.55575e-08	-1.28315	-3.63989e-10
18815248	chr3:18815248:A:G	1.13842e-09	-1.42245	-1.18314	2.24338e-08	-1.46362	-1.15816
18815362	chr3:18815362:A:G	1.05673e-09	-1.44331	-1.23675	2.81356e-08	-1.16295	-1.23236
18815502	chr3:18815502:A:G	1.27395e-08	-2.3002e-10	-0.190527	2.61503e-07	-2.3002e-10	-0.165894
18815681	chr3:18815681:G:A	4.67883e-08	-2.3002e-10	1.11039	8.92883e-07	-2.3002e-10	1.06212
18815698	chr3:18815698:G:A	3.52125e-09	-1.47642	-3.63989e-10	8.54974e-08	-1.28385	-3.63989e-10
18815705	chr3:18815705:A:G	8.26762e-10	-1.68113	-1.24435	1.48993e-08	-1.77426	-1.25677
18815760	chr3:18815760:A:G	8.02872e-10	-1.79677	-1.15803	1.53278e-08	-1.84697	-1.1557
18815988	chr3:18815988:A:G	8.07817e-10	-1.83435	-1.1143	1.55528e-08	-1.87354	-1.11456
18816064	chr3:18816064:A:G	6.58603e-10	-1.89258	-1.26029	1.28367e-08	-1.90962	-1.27041
18816146	chr3:18816146:A:G	1.01497e-09	-1.47253	-1.24785	2.68385e-08	-1.19879	-1.24371
18816320	chr3:18816320:T:C	4.69238e-09	-1.91532	0.726024	9.8234e-08	-1.90728	0.762297
18816462	chr3:18816462:G:A	2.32484e-09	-1.89159	-3.63989e-10	4.55344e-08	-1.91387	-3.63989e-10
18817136	chr3:18817136:C:G	1.19506e-08	-2.3002e-10	-0.254454	2.45248e-07	-2.3002e-10	-0.230069
18817152	chr3:18817152:A:C	3.97326e-09	-2.3002e-10	-1.35565	7.96018e-08	-2.3002e-10	-1.3553
18817268	chr3:18817268:A:G	2.2637e-09	-1.91824	-3.63989e-10	4.89126e-08	-1.84231	-3.63989e-10
18817397	chr3:18817397:G:T	3.92364e-09	-0.047739	-1.32048	1.25149e-07	0.419496	-1.32233
18817654	chr3:18817654:G:A	9.97723e-09	-2.3002e-10	-0.434932	2.02007e-07	-2.3002e-10	-0.424036
18818252	chr3:18818252:C:T	3.58448e-09	-1.45862	-3.63989e-10	8.71904e-08	-1.26425	-3.63989e-10
18818461	chr3:18818461:G:T	1.36195e-08	-2.3002e-10	-0.123735	2.80051e-07	-2.3002e-10	-0.0973685
18818647	chr3:18818647:C:T	8.09796e-10	-1.83578	-1.11043	1.55995e-08	-1.87447	-1.11063
18818989	chr3:18818989:C:T	3.10747e-09	-1.60143	-3.63989e-10	7.43179e-08	-1.42399	-3.63989e-10
18819652	chr3:18819652:T:G	5.97122e-09	-1.91504	0.966756	1.25454e-07	-1.90615	1.00575
18819716	chr3:18819716:C:A	5.08567e-09	-2.3002e-10	-1.10881	1.02483e-07	-2.3002e-10	-1.10265
18819722	chr3:18819722:A:G	6.22009e-10	-1.85317	-1.35686	1.18182e-08	-1.91225	-1.35045
18819730	chr3:18819730:A:G	7.97631e-10	-1.85217	-1.10917	1.54342e-08	-1.88633	-1.10943
18819752	chr3:18819752:A:T	8.0729e-10	-1.83996	-1.10935	1.55679e-08	-1.87755	-1.10958
18820006	chr3:18820006:T:C	4.84654e-09	-2.3002e-10	-1.15697	9.64563e-08	-2.3002e-10	-1.16325
18820218	chr3:18820218:C:T	4.0343e-09	-2.3002e-10	-1.3404	8.06623e-08	-2.3002e-10	-1.34207
18820249	chr3:18820249:T:A	3.48668e-09	-1.48629	-3.63989e-10	8.40965e-08	-1.30038	-3.63989e-10
18820251	chr3:18820251:T:A	3.49651e-09	-1.48347	-3.63989e-10	8.43748e-08	-1.29707	-3.63989e-10
18820659	chr3:18820659:C:T	2.02554e-09	-1.31518	-0.714218	4.38219e-08	-1.28423	-0.667978
18820667	chr3:18820667:T:C	1.04657e-08	-2.3002e-10	-0.387138	2.12029e-07	-2.3002e-10	-0.375619
18821196	chr3:18821196:A:G	8.40318e-10	-1.652	-1.25721	1.50612e-08	-1.75149	-1.26873
18821331	chr3:18821331:A:T	4.89803e-09	-2.3002e-10	-1.1464	9.74658e-08	-2.3002e-10	-1.15284
18821565	chr3:18821565:A:G	4.32428e-09	-2.3002e-10	-1.27099	8.70394e-08	-2.3002e-10	-1.26598
18821683	chr3:18821683:G:C	3.31747e-09	-1.82549	0.289459	7.4258e-08	-1.74019	0.315397
18821703	chr3:18821703:G:A	3.97016e-09	-2.3002e-10	-1.35643	7.95389e-08	-2.3002e-10	-1.35609
18821874	chr3:18821874:G:T	7.68967e-10	-1.82093	-1.17702	1.4764e-08	-1.86301	-1.17714
18821910	chr3:18821910:G:A	1.0875e-09	-1.49598	-1.15538	2.88441e-08	-1.21736	-1.15307
18822146	chr3:18822146:G:A	6.23624e-10	-1.87319	-1.33425	1.20603e-08	-1.91732	-1.3251
18822417	chr3:18822417:G:A	1.01224e-08	-2.3002e-10	-0.420487	2.05125e-07	-2.3002e-10	-0.408722
18822828	chr3:18822828:T:C	1.60333e-09	-1.5239	-0.739256	3.66079e-08	-1.43793	-0.694142
18822948	chr3:18822948:C:T	5.13369e-09	-2.3002e-10	-1.09941	1.02017e-07	-2.3002e-10	-1.1072
18823017	chr3:18823017:A:C	5.59531e-09	-1.89777	0.884459	1.15812e-07	-1.90525	0.924881
18823445	chr3:18823445:T:C	8.84682e-10	-1.62023	-1.23754	1.56573e-08	-1.72995	-1.25145
18823604	chr3:18823604:T:C	5.90023e-10	-1.90035	-1.36248	1.19075e-08	-1.89169	-1.36349
18823706	chr3:18823706:A:C	7.98026e-10	-1.82996	-1.13089	1.5345e-08	-1.87043	-1.13112
18823812	chr3:18823812:A:G	8.06317e-10	-1.81843	-1.13209	1.54556e-08	-1.86204	-1.13233
18823990	chr3:18823990:A:G	9.90564e-10	-1.49321	-1.2515	2.61919e-08	-1.21946	-1.24743
18824244	chr3:18824244:G:A	8.11256e-10	-1.67149	-1.27292	1.46134e-08	-1.76683	-1.28357
18824327	chr3:18824327:A:G	6.06221e-09	-2.3002e-10	-0.933163	1.2519e-07	-2.3002e-10	-0.902509
18824459	chr3:18824459:T:A	6.58018e-10	-1.90992	-1.24384	1.31837e-08	-1.90974	-1.24362
18824479	chr3:18824479:T:TG	8.43105e-10	-1.64801	-1.25789	1.51004e-08	-1.7483	-1.26931
18824679	chr3:18824679:A:C	3.91299e-09	-2.3002e-10	-1.37094	7.84046e-08	-2.3002e-10	-1.37046
18824815	chr3:18824815:T:G	7.71142e-09	-2.3002e-10	-0.692535	1.57133e-07	-2.3002e-10	-0.675248
18824923	chr3:18824923:T:C	1.56316e-09	-1.48926	-0.799268	3.57864e-08	-1.39855	-0.756224
18826087	chr3:18826087:G:A	2.0698e-09	-1.2532	-0.75459	4.45565e-08	-1.22584	-0.709738
18826204	chr3:18826204:T:A	3.59647e-09	-1.45528	-3.63989e-10	8.81601e-08	-1.25319	-3.63989e-10
18828218	chr3:18828218:T:C	3.97487e-09	-2.3002e-10	-1.35525	7.96345e-08	-2.3002e-10	-1.35489
18828643	chr3:18828643:C:T	3.68035e-09	-1.43223	-3.63989e-10	9.06135e-08	-1.22574	-3.63989e-10
18828700	chr3:18828700:A:G	1.59726e-09	-1.47893	-0.788018	3.67831e-08	-1.38214	-0.745162
18828733	chr3:18828733:A:G	6.873e-10	-1.90876	-1.20146	1.37666e-08	-1.90849	-1.20161
18828784	chr3:18828784:G:T	4.79541e-09	-2.3002e-10	-1.16758	9.53814e-08	-2.3002e-10	-1.17446
18828919	chr3:18828919:T:C	3.72539e-08	-2.3002e-10	0.882518	7.12885e-07	-2.3002e-10	0.83698
18829173	chr3:18829173:C:T	5.83415e-09	-0.971509	-3.63989e-10	9.75475e-08	-1.152	-3.63989e-10
18829326	chr3:18829326:A:G	1.77076e-09	-0.883727	-1.2801	2.12124e-08	-1.41097	-1.26678
18829885	chr3:18829885:C:CA	9.77642e-10	-1.91793	-0.839924	1.94538e-08	-1.91496	-0.849342
18830112	chr3:18830112:A:G	1.49668e-08	-2.3002e-10	-0.0294066	3.07584e-07	-2.3002e-10	-0.00359085
18830625	chr3:18830625:G:A	5.91593e-10	-1.90795	-1.35223	1.19167e-08	-1.90084	-1.35355
18830641	chr3:18830641:G:T	5.93473e-09	-0.954416	-3.63989e-10	9.90895e-08	-1.13632	-3.63989e-10
18830890	chr3:18830890:A:G	6.22775e-09	-2.3002e-10	-0.906223	1.23776e-07	-2.3002e-10	-0.913868
18830907	chr3:18830907:T:G	1.50025e-08	-2.3002e-10	-0.0270197	3.08322e-07	-2.3002e-10	-0.00119441
18831124	chr3:18831124:T:C	7.13466e-10	-1.91291	-1.15995	1.42811e-08	-1.9127	-1.16071
18831379	chr3:18831379:A:G	1.57956e-08	-2.3002e-10	0.0244944	3.24764e-07	-2.3002e-10	0.0507592
18831447	chr3:18831447:CTTT:C	4.79769e-09	-2.3002e-10	-1.1671	9.54243e-08	-2.3002e-10	-1.17401
18831649	chr3:18831649:T:G	5.32435e-09	-1.06295	-3.63989e-10	8.96819e-08	-1.23607	-3.63989e-10
18831772	chr3:18831772:G:T	3.25914e-08	-2.3002e-10	0.74881	6.2438e-07	-2.3002e-10	0.704418
18831796	chr3:18831796:G:C	4.21664e-09	-1.2962	-3.63989e-10	6.15096e-08	-1.61315	-3.63989e-10
18832091	chr3:18832091:G:A	4.06242e-09	-1.33346	-3.63989e-10	1.017e-07	-1.11031	-3.63989e-10
18832366	chr3:18832366:AG:A	4.64167e-09	-2.3002e-10	-1.20016	9.23777e-08	-2.3002e-10	-1.20646
18832426	chr3:18832426:T:C	2.98083e-09	-1.64304	-3.63989e-10	3.73696e-07	0.191101	-3.63989e-10
18832779	chr3:18832779:A:T	2.27807e-09	-1.91191	-3.63989e-10	5.82342e-08	-1.66787	-3.63989e-10
18833250	chr3:18833250:C:T	3.73169e-09	-1.41838	-3.63989e-10	9.19866e-08	-1.2107	-3.63989e-10
18833428	chr3:18833428:T:A	6.72676e-10	-1.9136	-1.21813	1.34672e-08	-1.91338	-1.2187
18833547	chr3:18833547:C:T	3.7521e-09	-1.91659	0.503673	7.75277e-08	-1.91886	0.537153
18833682	chr3:18833682:T:C	7.62929e-10	-1.67121	-1.33462	1.40831e-08	-1.75928	-1.32809
18834026	chr3:18834026:T:C	1.49008e-08	-2.3002e-10	-0.0338238	3.06436e-07	-2.3002e-10	-0.00733291
18834050	chr3:18834050:T:C	2.48057e-09	-1.82675	-3.63989e-10	4.87254e-08	-1.84614	-3.63989e-10
18834263	chr3:18834263:C:G	3.7293e-09	-1.41902	-3.63989e-10	9.15127e-08	-1.21586	-3.63989e-10
18834446	chr3:18834446:G:A	6.35905e-10	-1.83619	-1.35175	1.20002e-08	-1.89141	-1.35601
18834816	chr3:18834816:G:A	4.20888e-09	-1.29804	-3.63989e-10	7.33511e-08	-1.43708	-3.63989e-10
18834900	chr3:18834900:C:T	3.94377e-09	-1.3631	-3.63989e-10	6.92152e-08	-1.49512	-3.63989e-10
18834915	chr3:18834915:A:T	4.39824e-09	-2.3002e-10	-1.25403	8.7813e-08	-2.3002e-10	-1.25713
18835119	chr3:18835119:G:A	5.19547e-09	-2.3002e-10	-1.08745	1.02367e-07	-2.3002e-10	-1.10377
18835714	chr3:18835714:G:A	1.4891e-09	-1.57481	-0.762253	3.37475e-08	-1.4951	-0.71833
18835934	chr3:18835934:T:C	9.00194e-10	-1.6324	-1.20798	1.85828e-08	-1.62108	-1.18902
18835961	chr3:18835961:A:G	1.49504e-08	-2.3002e-10	-0.0305011	3.07206e-07	-2.3002e-10	-0.00482205
18836070	chr3:18836070:C:T	9.60745e-10	-1.43318	-1.3421	2.59727e-08	-1.13506	-1.34023
18836188	chr3:18836188:G:A	4.79811e-09	-2.3002e-10	-1.16701	9.54402e-08	-2.3002e-10	-1.17384
18836436	chr3:18836436:A:G	8.50169e-09	-0.594973	-3.63989e-10	7.5513e-08	-1.40804	-3.63989e-10
18836522	chr3:18836522:G:A	6.27578e-10	-1.90469	-1.29644	1.22841e-08	-1.918	-1.30603
18836585	chr3:18836585:G:C	9.26953e-10	-1.47312	-1.33797	2.45391e-08	-1.19611	-1.33596
18836909	chr3:18836909:A:G	5.88985e-10	-1.91877	-1.34583	1.18395e-08	-1.91013	-1.35077
18837064	chr3:18837064:C:T	1.46776e-08	-2.3002e-10	-0.0489153	3.01554e-07	-2.3002e-10	-0.0233906
18837257	chr3:18837257:G:A	2.43687e-09	-1.84452	-3.63989e-10	4.79438e-08	-1.86231	-3.63989e-10
18837537	chr3:18837537:C:T	6.55623e-10	-1.80204	-1.35536	1.22037e-08	-1.87102	-1.35958
18838033	chr3:18838033:G:A	4.02172e-09	-2.3002e-10	-1.34353	8.05391e-08	-2.3002e-10	-1.3436
18838474	chr3:18838474:T:C	3.00307e-09	-1.6356	-3.63989e-10	7.74709e-08	-1.38244	-3.63989e-10
18838711	chr3:18838711:G:A	3.1642e-08	-2.3002e-10	0.719248	6.06353e-07	-2.3002e-10	0.675122
18839335	chr3:18839335:A:G	3.92781e-09	-2.3002e-10	-1.36716	7.8735e-08	-2.3002e-10	-1.36625
18839637	chr3:18839637:GTC:G	8.95318e-10	-1.91242	-0.933395	1.79529e-08	-1.90763	-0.936952
18840012	chr3:18840012:G:A	7.01391e-09	-2.3002e-10	-0.787342	1.41833e-07	-2.3002e-10	-0.777694
18840466	chr3:18840466:A:G	3.61156e-09	-1.4511	-3.63989e-10	8.83008e-08	-1.25159	-3.63989e-10
18840609	chr3:18840609:A:G	4.77281e-09	-2.3002e-10	-1.1723	9.49364e-08	-2.3002e-10	-1.17913
18840996	chr3:18840996:A:G	2.57578e-08	-2.3002e-10	0.513499	4.94966e-07	-2.3002e-10	0.472149
18841090	chr3:18841090:C:T	1.52881e-09	-1.55961	-0.751136	2.99811e-08	-1.58257	-0.749201
18841247	chr3:18841247:A:G	6.69318e-10	-1.83219	-1.30454	1.38588e-08	-1.79986	-1.30356
18841309	chr3:18841309:C:T	5.63734e-09	-1.00583	-3.63989e-10	9.62315e-08	-1.16558	-3.63989e-10
18841757	chr3:18841757:A:T	1.10944e-09	-1.91675	-0.714635	2.32097e-08	-1.91135	-0.676422
18841865	chr3:18841865:T:C	4.09384e-09	-2.3002e-10	-1.32575	8.22948e-08	-2.3002e-10	-1.32203
18841984	chr3:18841984:T:C	3.9369e-09	-2.3002e-10	-1.36484	7.90294e-08	-2.3002e-10	-1.36252
18842270	chr3:18842270:A:G	3.35407e-09	-1.52506	-3.63989e-10	6.09025e-08	-1.62307	-3.63989e-10
18842371	chr3:18842371:T:C	1.07116e-09	-1.9168	-0.749689	2.27296e-08	-1.89402	-0.714658
18842408	chr3:18842408:T:C	7.10823e-10	-1.80714	-1.26943	1.47971e-08	-1.77341	-1.2645
18842507	chr3:18842507:T:C	4.89296e-09	0.00580383	-1.15324	2.29144e-07	0.848814	-1.1468
18842983	chr3:18842983:G:T	3.24826e-09	-0.714113	-0.843007	6.15376e-08	-0.749415	-0.863277
18843442	chr3:18843442:A:G	2.86994e-08	-2.3002e-10	0.621637	5.93438e-07	-2.3002e-10	0.653592
18843484	chr3:18843484:T:C	2.7734e-08	-2.3002e-10	0.587423	5.73339e-07	-2.3002e-10	0.619137
18843689	chr3:18843689:C:T	1.98397e-09	-1.11668	-0.933459	3.8108e-08	-1.15124	-0.940671
18844174	chr3:18844174:C:A	1.78246e-08	-2.3002e-10	0.14534	3.46395e-07	-2.3002e-10	0.11524
18844223	chr3:18844223:T:G	2.93347e-08	-2.3002e-10	0.643534	6.11479e-07	-2.3002e-10	0.68354
18844226	chr3:18844226:T:C	9.12513e-10	-1.7062	-1.12059	1.89945e-08	-1.66588	-1.12231
18844231	chr3:18844231:A:T	2.57463e-09	-0.92628	-0.863252	4.85011e-08	-0.96738	-0.883373
18844549	chr3:18844549:C:G	2.42727e-09	-0.95421	-0.894262	4.46753e-08	-1.0252	-0.907718
18844666	chr3:18844666:T:C	9.26759e-10	-1.90335	-0.907952	1.8722e-08	-1.89915	-0.903496
18845681	chr3:18845681:A:G	1.0434e-09	-1.90367	-0.789083	2.12723e-08	-1.8818	-0.793135
18845722	chr3:18845722:G:A	6.79948e-10	-1.88868	-1.2323	1.34174e-08	-1.91146	-1.22433
18845898	chr3:18845898:A:G	8.05482e-10	-1.89562	-1.05593	1.57667e-08	-1.91769	-1.05675
18845975	chr3:18845975:T:C	2.33933e-09	-1.88537	-3.63989e-10	4.69054e-08	-1.88421	-3.63989e-10
18846231	chr3:18846231:C:T	1.45604e-09	-1.57077	-0.788741	3.11816e-08	-1.50666	-0.785847
18846624	chr3:18846624:T:C	6.33102e-09	-2.3002e-10	-0.889777	1.25597e-07	-2.3002e-10	-0.899263
18846769	chr3:18846769:A:G	2.90396e-09	-1.66916	-3.63989e-10	5.68575e-08	-1.69179	-3.63989e-10
18846819	chr3:18846819:T:C	6.62476e-09	-2.3002e-10	-0.844424	1.35319e-07	-2.3002e-10	-0.824703
18847993	chr3:18847993:A:G	6.04277e-10	-1.86923	-1.36973	1.21407e-08	-1.86561	-1.37016
18848050	chr3:18848050:T:C	4.30006e-09	-2.3002e-10	-1.27661	8.60544e-08	-2.3002e-10	-1.27736
18848765	chr3:18848765:T:C	3.9136e-09	-2.3002e-10	-1.37078	7.8419e-08	-2.3002e-10	-1.37027
18849366	chr3:18849366:A:G	1.19424e-09	-1.59362	-0.964107	2.30059e-08	-1.63074	-0.96585
18849564	chr3:18849564:C:T	2.44536e-09	-1.84104	-3.63989e-10	4.90763e-08	-1.83897	-3.63989e-10
18849884	chr3:18849884:T:G	5.74714e-10	-1.91882	-1.3703	1.15244e-08	-1.91798	-1.36989
18850166	chr3:18850166:G:A	5.11416e-09	-2.3002e-10	-1.10322	1.0167e-07	-2.3002e-10	-1.11061
18850186	chr3:18850186:G:T	4.35825e-09	-2.3002e-10	-1.26317	8.71537e-08	-2.3002e-10	-1.26467
18850280	chr3:18850280:C:T	6.48661e-10	-1.90237	-1.26571	1.37547e-08	-1.84233	-1.26864
18850435	chr3:18850435:A:T	2.59738e-09	-1.78074	-3.63989e-10	5.36217e-08	-1.75039	-3.63989e-10
18850830	chr3:18850830:A:T	2.60104e-09	-1.77932	-3.63989e-10	5.22705e-08	-1.77591	-3.63989e-10
18851358	chr3:18851358:G:A	5.10288e-09	-2.3002e-10	-1.10543	1.01452e-07	-2.3002e-10	-1.11275
18851425	chr3:18851425:T:C	4.43418e-09	-2.3002e-10	-1.24589	8.9062e-08	-2.3002e-10	-1.24301
18851889	chr3:18851889:CACTT:C	4.3835e-09	-1.25739	-3.63989e-10	1.34798e-07	-0.82856	-3.63989e-10
18852118	chr3:18852118:C:G	5.63695e-09	-2.3002e-10	-1.00589	1.11774e-07	-2.3002e-10	-1.01587
18852532	chr3:18852532:A:G	2.59429e-09	-1.78193	-3.63989e-10	5.19951e-08	-1.78119	-3.63989e-10
18852824	chr3:18852824:C:T	3.91275e-09	-2.3002e-10	-1.371	7.83623e-08	-2.3002e-10	-1.371
18852864	chr3:18852864:G:A	7.52984e-09	-0.716364	-3.63989e-10	1.73714e-07	-0.574932	-3.63989e-10
18853932	chr3:18853932:T:C	4.98951e-09	-2.3002e-10	-1.1279	9.92252e-08	-2.3002e-10	-1.13495
18854731	chr3:18854731:G:A	5.79826e-10	-1.91887	-1.3614	1.16531e-08	-1.91653	-1.36024
18854732	chr3:18854732:T:G	6.02353e-10	-1.91885	-1.3233	1.20879e-08	-1.91882	-1.32132
18855528	chr3:18855528:G:A	8.21047e-10	-1.8049	-1.12752	1.57723e-08	-1.85118	-1.1229
18855933	chr3:18855933:T:C	1.00748e-09	-1.74327	-0.98452	2.14527e-08	-1.68149	-0.984998
18855945	chr3:18855945:G:C	8.18676e-10	-1.78729	-1.14801	1.71387e-08	-1.74955	-1.14146
18856283	chr3:18856283:A:C	5.53847e-09	-2.3002e-10	-1.02352	1.1243e-07	-2.3002e-10	-1.01001
18856284	chr3:18856284:A:G	5.53847e-09	-2.3002e-10	-1.02352	1.1243e-07	-2.3002e-10	-1.01001
18856347	chr3:18856347:G:A	5.60734e-09	-2.3002e-10	-1.01116	1.114e-07	-2.3002e-10	-1.01922
18856574	chr3:18856574:A:G	3.96892e-09	-2.3002e-10	-1.35674	7.94372e-08	-2.3002e-10	-1.35737
18856687	chr3:18856687:AG:A	5.71462e-09	-2.3002e-10	-0.992211	1.14329e-07	-2.3002e-10	-0.993263
18857319	chr3:18857319:T:C	4.51773e-09	-2.3002e-10	-1.22723	9.00798e-08	-2.3002e-10	-1.23164
18857342	chr3:18857342:G:A	2.93322e-09	-1.65914	-3.63989e-10	5.66786e-08	-1.69494	-3.63989e-10
18857492	chr3:18857492:G:C	9.04726e-09	-2.3002e-10	-0.532775	1.78499e-07	-2.3002e-10	-0.547755
18857522	chr3:18857522:T:C	7.73586e-09	-2.3002e-10	-0.689371	1.53454e-07	-2.3002e-10	-0.698938
18857540	chr3:18857540:C:T	2.80908e-09	-1.70238	-3.63989e-10	6.05119e-08	-1.6295	-3.63989e-10
18857783	chr3:18857783:A:G	5.01927e-09	-2.3002e-10	-1.12195	9.98209e-08	-2.3002e-10	-1.12896
18857992	chr3:18857992:G:T	4.14525e-09	-2.3002e-10	-1.31327	8.32418e-08	-2.3002e-10	-1.31059
18858635	chr3:18858635:T:G	3.98026e-09	-2.3002e-10	-1.35389	7.96717e-08	-2.3002e-10	-1.35443
18858696	chr3:18858696:AAAT:A	3.96775e-09	-2.3002e-10	-1.35704	7.94144e-08	-2.3002e-10	-1.35766
18858982	chr3:18858982:G:A	3.96021e-09	-2.3002e-10	-1.35894	7.9314e-08	-2.3002e-10	-1.35893
18858990	chr3:18858990:G:A	2.3125e-09	-1.89691	-3.63989e-10	4.63947e-08	-1.89516	-3.63989e-10
18859420	chr3:18859420:A:G	3.91877e-09	-2.3002e-10	-1.36946	7.84667e-08	-2.3002e-10	-1.36967
18859778	chr3:18859778:C:G	7.3132e-10	-1.7048	-1.34334	1.55721e-08	-1.64056	-1.3463
18860111	chr3:18860111:T:A	2.3485e-09	-1.88146	-3.63989e-10	4.53958e-08	-1.91692	-3.63989e-10
18860523	chr3:18860523:G:A	6.4095e-09	-2.3002e-10	-0.877456	1.30809e-07	-2.3002e-10	-0.858605
18860598	chr3:18860598:T:A	2.52293e-09	-1.80982	-3.63989e-10	5.06411e-08	-1.80758	-3.63989e-10
18860830	chr3:18860830:C:G	2.49847e-09	-1.81956	-3.63989e-10	5.01332e-08	-1.81766	-3.63989e-10
18861306	chr3:18861306:T:C	8.9497e-10	-1.8735	-0.972706	1.82227e-08	-1.88441	-0.945263
18861609	chr3:18861609:T:G	6.9883e-10	-1.75537	-1.33822	1.36323e-08	-1.7832	-1.33669
18862502	chr3:18862502:G:A	4.16025e-09	-2.3002e-10	-1.30966	8.36813e-08	-2.3002e-10	-1.30533
18863107	chr3:18863107:T:C	5.74537e-10	-1.91877	-1.37066	1.15229e-08	-1.91764	-1.37036
18863310	chr3:18863310:C:A	1.22218e-08	-2.3002e-10	-0.232018	2.49041e-07	-2.3002e-10	-0.214723
18864924	chr3:18864924:G:A	5.77557e-10	-1.91886	-1.36532	1.15629e-08	-1.91838	-1.36616
18865603	chr3:18865603:T:C	1.41061e-09	-1.38852	-1.00269	2.70925e-08	-1.42873	-1.00436
18866536	chr3:18866536:C:T	7.62203e-10	-1.67307	-1.33371	1.55276e-08	-1.65371	-1.33601
18867224	chr3:18867224:C:G	5.91483e-10	-1.91267	-1.34769	1.1833e-08	-1.91212	-1.34933
18867608	chr3:18867608:A:G	2.31581e-09	-1.89548	-3.63989e-10	4.68749e-08	-1.88486	-3.63989e-10
18868091	chr3:18868091:AG:A	6.63297e-09	-2.3002e-10	-0.843184	1.3159e-07	-2.3002e-10	-0.852652
18868184	chr3:18868184:A:G	3.47512e-09	-1.48961	-3.63989e-10	6.52467e-08	-1.55416	-3.63989e-10
18868201	chr3:18868201:C:T	5.90989e-10	-1.91351	-1.34768	1.1847e-08	-1.91096	-1.34931
18868853	chr3:18868853:A:G	3.96763e-09	-2.3002e-10	-1.35707	7.94121e-08	-2.3002e-10	-1.35769
18868873	chr3:18868873:A:G	4.15041e-09	-2.3002e-10	-1.31203	8.29819e-08	-2.3002e-10	-1.31372
18869000	chr3:18869000:TTAC:T	1.43594e-09	-1.66266	-0.71076	2.74687e-08	-1.70511	-0.714185
18869767	chr3:18869767:C:T	5.80808e-10	-1.90828	-1.37029	1.17981e-08	-1.89456	-1.36984
18870273	chr3:18870273:A:G	4.79343e-09	-2.3002e-10	-1.16799	9.5951e-08	-2.3002e-10	-1.1685
18870359	chr3:18870359:T:C	1.69741e-08	-2.3002e-10	0.0964537	3.31641e-07	-2.3002e-10	0.071712
18870715	chr3:18870715:T:C	4.38055e-09	-2.3002e-10	-1.25806	8.74909e-08	-2.3002e-10	-1.26081
18870841	chr3:18870841:A:G	7.24997e-09	-2.3002e-10	-0.75424	1.48022e-07	-2.3002e-10	-0.734978
18871582	chr3:18871582:G:A	5.78572e-10	-1.9114	-1.37103	1.172e-08	-1.90014	-1.3709
18871649	chr3:18871649:C:G	4.47413e-09	-2.3002e-10	-1.23693	8.93306e-08	-2.3002e-10	-1.24
18871724	chr3:18871724:G:A	4.13812e-09	-2.3002e-10	-1.315	8.27441e-08	-2.3002e-10	-1.31659
18872181	chr3:18872181:C:A	3.96876e-09	-2.3002e-10	-1.35679	7.9434e-08	-2.3002e-10	-1.35741
18872514	chr3:18872514:G:T	5.79433e-10	-1.90989	-1.37105	1.17471e-08	-1.89772	-1.37102
18872979	chr3:18872979:G:A	8.37196e-10	-1.60404	-1.30889	1.71034e-08	-1.58121	-1.31185
18873299	chr3:18873299:GT:G	5.90021e-10	-1.89209	-1.37074	1.20336e-08	-1.87421	-1.37043
18873304	chr3:18873304:A:T	5.91916e-10	-1.88913	-1.3705	1.20833e-08	-1.87042	-1.3701
18873309	chr3:18873309:T:A	5.92264e-10	-1.88836	-1.37068	1.20916e-08	-1.86948	-1.37034
18873431	chr3:18873431:C:G	4.01721e-09	-2.3002e-10	-1.34465	8.059e-08	-2.3002e-10	-1.34297
18873459	chr3:18873459:T:G	1.7625e-09	-1.5184	-0.650103	3.39329e-08	-1.55468	-0.653273
18873661	chr3:18873661:T:G	3.92995e-09	-2.3002e-10	-1.36661	7.87571e-08	-2.3002e-10	-1.36597
18873673	chr3:18873673:T:C	2.33389e-09	-1.8877	-3.63989e-10	4.98198e-08	-1.82393	-3.63989e-10
18873831	chr3:18873831:T:A	6.42409e-09	-2.3002e-10	-0.875182	1.2743e-07	-2.3002e-10	-0.884771
18874952	chr3:18874952:G:A	1.41423e-08	-2.3002e-10	-0.0860694	2.76464e-07	-2.3002e-10	-0.110262
18875080	chr3:18875080:G:A	4.15841e-09	-2.3002e-10	-1.31011	8.36051e-08	-2.3002e-10	-1.30624
18875100	chr3:18875100:G:A	3.91276e-09	-2.3002e-10	-1.371	7.83793e-08	-2.3002e-10	-1.37078
18875306	chr3:18875306:T:C	4.20189e-09	-2.3002e-10	-1.2997	8.39981e-08	-2.3002e-10	-1.30155
18876053	chr3:18876053:A:T	1.62355e-09	-1.49944	-0.751176	3.12779e-08	-1.53521	-0.754216
18876124	chr3:18876124:A:G	5.4966e-09	-2.3002e-10	-1.03111	1.09536e-07	-2.3002e-10	-1.03609
18876312	chr3:18876312:CTT:C	4.08226e-09	-2.3002e-10	-1.32859	8.16434e-08	-2.3002e-10	-1.32998
18876899	chr3:18876899:TGA:T	3.95754e-09	-2.3002e-10	-1.35961	7.92154e-08	-2.3002e-10	-1.36017
18877476	chr3:18877476:T:G	1.48985e-08	-0.0339762	-3.63989e-10	3.06538e-07	-0.00699887	-3.63989e-10
18877870	chr3:18877870:A:G	6.95894e-10	-1.91734	-1.18046	1.38668e-08	-1.91526	-1.18759
18877947	chr3:18877947:A:G	8.88104e-10	-1.83267	-1.02123	1.78663e-08	-1.85377	-0.995658
18879382	chr3:18879382:G:A	4.12967e-09	-2.3002e-10	-1.31704	8.25764e-08	-2.3002e-10	-1.31862
18879604	chr3:18879604:AAAAT:A	6.60952e-10	-1.91235	-1.23696	1.31683e-08	-1.91171	-1.24281
18880280	chr3:18880280:T:C	1.08414e-09	-1.7739	-0.880549	2.26299e-08	-1.71804	-0.895033
18880929	chr3:18880929:A:G	4.39832e-09	-2.3002e-10	-1.25401	8.83229e-08	-2.3002e-10	-1.25134
18881417	chr3:18881417:T:G	9.6719e-10	-1.75117	-1.01743	2.02011e-08	-1.71209	-1.01451
18881482	chr3:18881482:T:C	3.32029e-09	-1.37283	-0.162358	6.83436e-08	-1.33487	-0.172925
18881563	chr3:18881563:A:G	5.55915e-09	-2.3002e-10	-1.01979	1.09978e-07	-2.3002e-10	-1.03206
18881606	chr3:18881606:T:C	4.06762e-09	-2.3002e-10	-1.33218	8.12191e-08	-2.3002e-10	-1.33519
18881685	chr3:18881685:G:A	1.09575e-09	-1.73635	-0.907448	2.3191e-08	-1.66887	-0.91971
18881791	chr3:18881791:T:C	1.50665e-08	-2.3002e-10	-0.0227641	2.98596e-07	-2.3002e-10	-0.0332489
18882029	chr3:18882029:G:A	6.29568e-09	-2.3002e-10	-0.895373	1.25361e-07	-2.3002e-10	-0.901145
18882064	chr3:18882064:T:C	1.58544e-08	-2.3002e-10	0.0282078	3.1415e-07	-2.3002e-10	0.0175287
18882818	chr3:18882818:T:C	6.41687e-10	-1.83182	-1.34707	1.27095e-08	-1.84605	-1.34394
18883265	chr3:18883265:G:T	3.3934e-09	-1.5134	-3.63989e-10	6.38366e-08	-1.57601	-3.63989e-10
18883550	chr3:18883550:A:T	7.11184e-10	-1.91454	-1.16153	1.4293e-08	-1.91146	-1.16111
18883958	chr3:18883958:G:A	6.59712e-10	-1.87099	-1.2802	1.29164e-08	-1.8984	-1.27544
18884253	chr3:18884253:A:G	1.87711e-08	-2.3002e-10	0.19708	3.78633e-07	-2.3002e-10	0.204226
18884480	chr3:18884480:C:T	4.12906e-09	-2.3002e-10	-1.31719	8.2805e-08	-2.3002e-10	-1.31585
18884596	chr3:18884596:A:G	4.64471e-09	-2.3002e-10	-1.19951	9.3392e-08	-2.3002e-10	-1.19553
18884651	chr3:18884651:C:T	3.94399e-09	-2.3002e-10	-1.36304	7.90265e-08	-2.3002e-10	-1.36256
18884653	chr3:18884653:G:T	5.89342e-10	-1.90836	-1.35563	1.16941e-08	-1.91694	-1.35632
18884709	chr3:18884709:C:T	7.6858e-10	-1.87538	-1.12307	1.56913e-08	-1.84629	-1.13294
18885113	chr3:18885113:A:C	3.92798e-09	-2.3002e-10	-1.36711	7.86535e-08	-2.3002e-10	-1.36729
18885214	chr3:18885214:A:G	5.96161e-10	-1.89776	-1.35473	1.1679e-08	-1.91887	-1.35568
18885632	chr3:18885632:C:T	3.93662e-09	-2.3002e-10	-1.36492	7.88066e-08	-2.3002e-10	-1.36534
18886126	chr3:18886126:G:C	3.96278e-09	-2.3002e-10	-1.35829	7.92126e-08	-2.3002e-10	-1.3602
18886279	chr3:18886279:A:G	1.40009e-08	-2.3002e-10	-0.0961159	2.77572e-07	-2.3002e-10	-0.106259
18887363	chr3:18887363:T:A	7.52455e-10	-1.89171	-1.12794	1.4588e-08	-1.91521	-1.13693
18887934	chr3:18887934:T:C	4.74349e-09	-2.3002e-10	-1.17847	9.52451e-08	-2.3002e-10	-1.17589
18888109	chr3:18888109:A:G	9.75502e-10	-1.88314	-0.876901	1.87215e-08	-1.91867	-0.883996
18888134	chr3:18888134:G:A	1.1572e-09	-1.86568	-0.723552	2.29267e-08	-1.87431	-0.725727
18888364	chr3:18888364:T:C	5.1029e-09	-2.3002e-10	-1.10543	1.02488e-07	-2.3002e-10	-1.10259
18888395	chr3:18888395:C:A	5.87479e-10	-1.89814	-1.36901	1.22894e-08	-1.85605	-1.36755
18888504	chr3:18888504:A:G	1.0335e-09	-1.82776	-0.87453	2.06643e-08	-1.84874	-0.855191
18888545	chr3:18888545:G:A	1.00486e-08	-2.3002e-10	-0.427809	2.01787e-07	-2.3002e-10	-0.42513
18888782	chr3:18888782:T:C	6.32419e-10	-1.87116	-1.32228	1.27442e-08	-1.87388	-1.31338
18889169	chr3:18889169:T:C	5.18214e-09	-2.3002e-10	-1.09002	1.04287e-07	-2.3002e-10	-1.08519
18889225	chr3:18889225:T:C	3.91713e-09	-2.3002e-10	-1.36988	7.84049e-08	-2.3002e-10	-1.37045
18889374	chr3:18889374:G:T	4.06646e-09	-2.3002e-10	-1.33246	8.16372e-08	-2.3002e-10	-1.33006
18889387	chr3:18889387:A:C	4.13382e-09	-2.3002e-10	-1.31604	8.25261e-08	-2.3002e-10	-1.31923
18889489	chr3:18889489:A:G	2.49885e-09	-1.20946	-0.609952	3.55682e-08	-1.57606	-0.584826
18889624	chr3:18889624:CTG:C	4.24903e-09	-2.3002e-10	-1.28855	8.47687e-08	-2.3002e-10	-1.29241
18889643	chr3:18889643:C:T	8.88201e-10	-1.69058	-1.16322	1.47073e-08	-1.88254	-1.16146
18889727	chr3:18889727:T:C	4.0311e-09	-2.3002e-10	-1.3412	8.08464e-08	-2.3002e-10	-1.33979
18889755	chr3:18889755:C:A	5.3839e-09	-2.3002e-10	-1.05182	1.09015e-07	-2.3002e-10	-1.04085
18889791	chr3:18889791:G:A	2.04159e-08	0.281075	-3.63989e-10	3.768e-07	0.199373	-3.63989e-10
18889811	chr3:18889811:T:C	4.1359e-09	-2.3002e-10	-1.31553	8.31673e-08	-2.3002e-10	-1.31149
18889955	chr3:18889955:A:G	3.94734e-09	-2.3002e-10	-1.3622	7.91323e-08	-2.3002e-10	-1.36122
18890304	chr3:18890304:A:G	2.07568e-09	-1.02559	-0.979356	2.69727e-08	-1.46626	-0.971256
18890800	chr3:18890800:G:T	4.41368e-09	-2.3002e-10	-1.25053	8.87289e-08	-2.3002e-10	-1.24675
18891041	chr3:18891041:A:G	1.86053e-09	-1.09099	-1.02338	2.46903e-08	-1.51036	-1.01557
18891506	chr3:18891506:C:A	5.58848e-09	-2.3002e-10	-1.01453	1.1382e-07	-2.3002e-10	-0.997721
18891913	chr3:18891913:G:A	3.9423e-09	-2.3002e-10	-1.36347	7.90886e-08	-2.3002e-10	-1.36177
18892332	chr3:18892332:G:T	4.0128e-09	-2.3002e-10	-1.34575	8.04726e-08	-2.3002e-10	-1.34442
18892687	chr3:18892687:G:A	3.94174e-09	-2.3002e-10	-1.36362	7.90762e-08	-2.3002e-10	-1.36193
18892823	chr3:18892823:A:G	4.16818e-09	-2.3002e-10	-1.30776	8.36652e-08	-2.3002e-10	-1.30552
18892897	chr3:18892897:C:A	7.4324e-09	-2.3002e-10	-0.729389	1.51418e-07	-2.3002e-10	-0.712299
18892898	chr3:18892898:A:G	7.41593e-09	-2.3002e-10	-0.731607	1.51078e-07	-2.3002e-10	-0.714546
18892931	chr3:18892931:A:C	7.7267e-10	-1.91795	-1.07519	1.5365e-08	-1.91714	-1.08311
18893348	chr3:18893348:G:A	2.26321e-09	-1.91846	-3.63989e-10	4.99419e-08	-1.82148	-3.63989e-10
18893749	chr3:18893749:AT:A	1.74104e-08	-2.3002e-10	0.121832	3.61189e-07	-2.3002e-10	0.157062
18894084	chr3:18894084:T:TA	2.36092e-09	-1.87619	-3.63989e-10	7.11857e-08	-1.46705	-3.63989e-10
18894409	chr3:18894409:T:A	4.01357e-09	-2.3002e-10	-1.34556	8.04873e-08	-2.3002e-10	-1.34424
18894546	chr3:18894546:A:G	2.17092e-08	-2.3002e-10	0.342497	4.51635e-07	-2.3002e-10	0.380534
18894896	chr3:18894896:T:C	3.94955e-09	-2.3002e-10	-1.36164	7.90442e-08	-2.3002e-10	-1.36233
18895189	chr3:18895189:C:T	3.69983e-09	-1.42695	-3.63989e-10	7.34321e-08	-1.43598	-3.63989e-10
18895437	chr3:18895437:G:A	3.99691e-09	-2.3002e-10	-1.34972	8.01849e-08	-2.3002e-10	-1.34801
18895509	chr3:18895509:A:C	3.91672e-09	-2.3002e-10	-1.36998	7.85028e-08	-2.3002e-10	-1.36921
18895664	chr3:18895664:A:T	2.34008e-08	-2.3002e-10	0.417531	4.44312e-07	-2.3002e-10	0.364186
18895968	chr3:18895968:A:G	2.42954e-08	-2.3002e-10	0.455048	4.61035e-07	-2.3002e-10	0.401133
18896008	chr3:18896008:C:G	9.81482e-10	-1.76917	-0.984762	1.71674e-08	-1.90282	-0.986507
18896470	chr3:18896470:C:G	3.92017e-09	-2.3002e-10	-1.3691	7.85473e-08	-2.3002e-10	-1.36864
18896695	chr3:18896695:A:G	2.6761e-08	-2.3002e-10	0.551706	5.57561e-07	-2.3002e-10	0.591232
18896963	chr3:18896963:TTTTGTGAGGCATGGAAAGATTGGATTCAGAATA:T	4.46495e-09	-2.3002e-10	-1.23898	8.97362e-08	-2.3002e-10	-1.23547
18897714	chr3:18897714:A:G	2.45087e-09	-1.83879	-3.63989e-10	4.83245e-08	-1.8544	-3.63989e-10
18897735	chr3:18897735:A:G	6.31649e-10	-1.82363	-1.37103	1.27655e-08	-1.81466	-1.37093
18897865	chr3:18897865:TATC:T	4.0263e-09	-2.3002e-10	-1.34239	8.0803e-08	-2.3002e-10	-1.34033
18897921	chr3:18897921:G:A	4.02024e-09	-2.3002e-10	-1.3439	8.06307e-08	-2.3002e-10	-1.34246
18897942	chr3:18897942:T:C	1.33593e-08	-2.3002e-10	-0.143024	2.67968e-07	-2.3002e-10	-0.141474
18898512	chr3:18898512:C:T	7.5615e-10	-1.79732	-1.21743	1.43313e-08	-1.85089	-1.219
18898574	chr3:18898574:C:G	3.95163e-09	-2.3002e-10	-1.36111	7.9207e-08	-2.3002e-10	-1.36028
18898588	chr3:18898588:G:A	3.50721e-09	-1.32533	-0.155092	5.59195e-08	-1.5536	-0.154826
18898866	chr3:18898866:G:T	7.15201e-09	-0.767844	-3.63989e-10	1.33612e-07	-0.837399	-3.63989e-10
18899438	chr3:18899438:G:A	4.01497e-09	-2.3002e-10	-1.34521	8.0575e-08	-2.3002e-10	-1.34315
18900174	chr3:18900174:C:G	7.24331e-10	-1.91882	-1.13893	1.44543e-08	-1.91368	-1.14767
18900453	chr3:18900453:TG:T	9.27847e-10	-1.49432	-1.3158	2.19128e-08	-1.34027	-1.305
18900673	chr3:18900673:A:G	6.15923e-09	-2.3002e-10	-0.917286	1.25445e-07	-2.3002e-10	-0.90047
18900927	chr3:18900927:A:C	4.14907e-09	-2.3002e-10	-1.31235	8.30621e-08	-2.3002e-10	-1.31275
18901205	chr3:18901205:C:A	4.03576e-09	-2.3002e-10	-1.34004	8.10003e-08	-2.3002e-10	-1.33789
18901476	chr3:18901476:C:T	3.97418e-09	-2.3002e-10	-1.35542	7.97177e-08	-2.3002e-10	-1.35385
18902745	chr3:18902745:C:T	6.88752e-09	-2.3002e-10	-0.805527	1.38082e-07	-2.3002e-10	-0.804496
18902933	chr3:18902933:G:T	2.18904e-09	-1.80201	-0.149763	4.24944e-08	-1.86467	-0.1183
18902975	chr3:18902975:A:G	5.64285e-09	-2.3002e-10	-1.00485	1.13703e-07	-2.3002e-10	-0.998752
18903189	chr3:18903189:C:G	1.50717e-08	-2.3002e-10	-0.0224178	3.08945e-07	-2.3002e-10	0.000824096
18903511	chr3:18903511:A:G	4.19619e-09	-2.3002e-10	-1.30106	8.42931e-08	-2.3002e-10	-1.29804
18903610	chr3:18903610:G:A	7.05978e-10	-1.71835	-1.36506	1.39929e-08	-1.72933	-1.36446
18904123	chr3:18904123:T:C	6.88209e-09	-2.3002e-10	-0.806316	1.37974e-07	-2.3002e-10	-0.805272
18904545	chr3:18904545:T:C	8.47392e-10	-1.62755	-1.27328	1.63646e-08	-1.66776	-1.26945
18904806	chr3:18904806:G:T	7.63898e-10	-1.63353	-1.37103	1.48385e-08	-1.66453	-1.37059
18905128	chr3:18905128:G:A	2.57394e-09	-1.52651	-0.263294	4.31981e-08	-1.70571	-0.260832
18905225	chr3:18905225:A:G	4.45208e-09	-2.3002e-10	-1.24187	8.8924e-08	-2.3002e-10	-1.24456
18905380	chr3:18905380:T:A	1.23061e-09	-1.75548	-0.772247	2.48722e-08	-1.74596	-0.772633
18905672	chr3:18905672:A:C	1.30953e-09	-1.52261	-0.942965	2.70198e-08	-1.49767	-0.938097
18906270	chr3:18906270:G:C	4.65348e-09	-2.3002e-10	-1.19762	9.20303e-08	-2.3002e-10	-1.21022
18906683	chr3:18906683:T:G	1.34322e-08	-2.3002e-10	-0.137579	2.7576e-07	-2.3002e-10	-0.112811
18906719	chr3:18906719:T:C	2.32214e-09	-1.89275	-3.63989e-10	4.5609e-08	-1.91224	-3.63989e-10
18907315	chr3:18907315:T:A	1.14957e-08	-2.3002e-10	-0.293266	2.35757e-07	-2.3002e-10	-0.269539
18907429	chr3:18907429:ATCT:A	1.39872e-09	-1.69496	-0.704723	2.29e-08	-1.89537	-0.705833
18907662	chr3:18907662:A:T	3.9756e-09	-2.3002e-10	-1.35506	7.94995e-08	-2.3002e-10	-1.35659
18908029	chr3:18908029:A:G	5.05334e-09	-2.3002e-10	-1.11519	1.01908e-07	-2.3002e-10	-1.10827
18908042	chr3:18908042:A:G	1.98987e-08	-2.3002e-10	0.255417	4.1239e-07	-2.3002e-10	0.28963
18908126	chr3:18908126:T:A	4.84247e-08	-2.3002e-10	1.14477	1.01003e-06	-2.3002e-10	1.1854
18908172	chr3:18908172:T:G	9.37436e-10	-1.50149	-1.29836	1.77198e-08	-1.56007	-1.29759
18908307	chr3:18908307:T:C	6.77899e-09	-2.3002e-10	-0.821409	1.37837e-07	-2.3002e-10	-0.80627
18908456	chr3:18908456:T:A	4.14389e-09	-2.3002e-10	-1.3136	8.27973e-08	-2.3002e-10	-1.31595
18908555	chr3:18908555:C:A	1.01869e-08	-2.3002e-10	-0.414134	2.08911e-07	-2.3002e-10	-0.390432
18908819	chr3:18908819:CTT:C	4.4154e-09	-2.3002e-10	-1.25014	8.82905e-08	-2.3002e-10	-1.25171
18909053	chr3:18909053:A:T	8.18842e-09	-2.3002e-10	-0.632517	1.62272e-07	-2.3002e-10	-0.643069
18909076	chr3:18909076:A:G	4.02461e-09	-2.3002e-10	-1.34281	8.07511e-08	-2.3002e-10	-1.34097
18909921	chr3:18909921:G:C	2.01957e-08	-2.3002e-10	0.270234	4.06097e-07	-2.3002e-10	0.274251
18910655	chr3:18910655:G:C	6.06695e-10	-1.86833	-1.36664	1.19776e-08	-1.88517	-1.36413
18910703	chr3:18910703:C:T	6.48132e-10	-1.88248	-1.28642	1.2852e-08	-1.89009	-1.28875
18910891	chr3:18910891:G:A	5.90431e-10	-1.89164	-1.3705	1.16864e-08	-1.9029	-1.37101
18911286	chr3:18911286:A:C	1.80936e-08	-2.3002e-10	0.16032	3.74843e-07	-2.3002e-10	0.194165
18911384	chr3:18911384:C:T	9.74683e-09	0.874664	-1.33296	2.28782e-07	1.02993	-1.3295
18911560	chr3:18911560:G:A	9.07544e-09	-2.3002e-10	-0.529666	1.84932e-07	-2.3002e-10	-0.51235
18911717	chr3:18911717:G:A	4.4528e-09	-2.3002e-10	-1.24171	8.94356e-08	-2.3002e-10	-1.23882
18912010	chr3:18912010:A:G	6.23193e-10	-1.86788	-1.34025	1.20673e-08	-1.89546	-1.34638
18912143	chr3:18912143:T:C	6.28724e-10	-1.85918	-1.34012	1.21424e-08	-1.88938	-1.34626
18912621	chr3:18912621:T:C	6.72607e-09	-2.3002e-10	-0.829246	1.34735e-07	-2.3002e-10	-0.829032
18912640	chr3:18912640:C:T	4.55432e-09	-2.3002e-10	-1.21916	9.14979e-08	-2.3002e-10	-1.21602
18913185	chr3:18913185:G:A	2.24231e-08	-2.3002e-10	0.374854	4.41456e-07	-2.3002e-10	0.357738
18913469	chr3:18913469:T:C	6.3397e-10	-1.82442	-1.36657	1.21794e-08	-1.86398	-1.36862
18913487	chr3:18913487:T:C	3.47425e-09	-1.48986	-3.63989e-10	7.30515e-08	-1.44118	-3.63989e-10
18913807	chr3:18913807:A:G	5.97219e-10	-1.89312	-1.35759	1.18074e-08	-1.9079	-1.35572
18913833	chr3:18913833:T:A	6.45387e-10	-1.83637	-1.33677	1.25937e-08	-1.86534	-1.3338
18914564	chr3:18914564:A:G	2.72812e-09	-1.73163	-3.63989e-10	5.68426e-08	-1.69205	-3.63989e-10
18914571	chr3:18914571:A:G	8.34793e-09	-2.3002e-10	-0.613224	1.68584e-07	-2.3002e-10	-0.604904
18914746	chr3:18914746:C:T	6.17507e-10	-1.87151	-1.34579	1.20542e-08	-1.89316	-1.34977
18914747	chr3:18914747:G:A	1.49099e-08	-0.528784	0.495573	2.16904e-07	-0.876932	0.524046
18914846	chr3:18914846:T:C	5.06018e-09	-2.3002e-10	-1.11384	1.01336e-07	-2.3002e-10	-1.11389
18914849	chr3:18914849:C:G	3.9264e-09	-2.3002e-10	-1.36751	7.86726e-08	-2.3002e-10	-1.36705
18914910	chr3:18914910:A:C	6.17836e-10	-1.84591	-1.37086	1.20454e-08	-1.8726	-1.37105
18915884	chr3:18915884:G:A	5.26432e-09	-0.253972	-0.820314	5.06616e-08	-0.989092	-0.818081
18915977	chr3:18915977:A:G	2.75169e-09	-1.72302	-3.63989e-10	5.74195e-08	-1.68196	-3.63989e-10
18916028	chr3:18916028:A:G	6.23988e-10	-1.83598	-1.37088	1.21337e-08	-1.8653	-1.37106
18916395	chr3:18916395:G:C	6.66579e-10	-1.77079	-1.37005	1.28392e-08	-1.80897	-1.37087
18916878	chr3:18916878:G:C	3.93326e-09	-2.3002e-10	-1.36577	7.88807e-08	-2.3002e-10	-1.3644
18917370	chr3:18917370:C:T	2.46008e-09	-1.83504	-3.63989e-10	4.88871e-08	-1.84283	-3.63989e-10
18917629	chr3:18917629:C:G	4.03003e-09	-2.3002e-10	-1.34147	8.06244e-08	-2.3002e-10	-1.34254
18917840	chr3:18917840:G:A	1.79381e-08	-0.657373	0.809063	2.75456e-07	-0.96702	0.853106
18918353	chr3:18918353:T:C	7.1082e-10	-1.71491	-1.36166	1.57384e-08	-1.61224	-1.36399
18918464	chr3:18918464:A:G	2.03746e-08	-0.99127	1.27032	3.20361e-07	-1.25571	1.29282
18919122	chr3:18919122:T:C	2.0868e-08	-2.3002e-10	0.302979	4.18599e-07	-2.3002e-10	0.304573
18919287	chr3:18919287:T:C	3.91461e-09	-2.3002e-10	-1.37052	7.84268e-08	-2.3002e-10	-1.37017
18920172	chr3:18920172:C:T	1.06958e-08	-0.946318	0.58093	1.63456e-07	-1.22659	0.590796
18920198	chr3:18920198:A:C	9.89124e-10	-1.72944	-1.01673	2.36549e-08	-1.57272	-0.996053
18920275	chr3:18920275:G:T	7.40553e-09	-2.3002e-10	-0.73301	1.48399e-07	-2.3002e-10	-0.732439
18920304	chr3:18920304:T:C	7.40954e-09	-2.3002e-10	-0.732469	1.48471e-07	-2.3002e-10	-0.731951
18920375	chr3:18920375:A:G	4.63305e-09	-2.3002e-10	-1.20202	9.30896e-08	-2.3002e-10	-1.19878
18921782	chr3:18921782:C:T	4.59806e-09	-2.3002e-10	-1.2096	9.23756e-08	-2.3002e-10	-1.20648
18921831	chr3:18921831:G:A	6.46676e-10	-1.80029	-1.37086	1.23905e-08	-1.84437	-1.37104
18921846	chr3:18921846:T:G	6.6712e-10	-1.80964	-1.33038	1.29169e-08	-1.85044	-1.32336
18922007	chr3:18922007:A:G	8.56147e-09	-2.3002e-10	-0.587966	1.70507e-07	-2.3002e-10	-0.593563
18922417	chr3:18922417:A:G	5.17668e-09	-2.3002e-10	-1.09107	1.02925e-07	-2.3002e-10	-1.09834
18922761	chr3:18922761:A:G	9.04506e-10	-1.87284	-0.962762	1.89844e-08	-1.82121	-0.967516
18922899	chr3:18922899:T:TCATA	9.04342e-10	-1.47368	-1.36211	1.74135e-08	-1.51645	-1.35865
18923179	chr3:18923179:A:G	1.57402e-08	-2.3002e-10	0.0209807	3.14746e-07	-2.3002e-10	0.0194262
18923839	chr3:18923839:A:T	5.41071e-09	-0.141482	-0.905376	4.98958e-08	-0.919366	-0.903037
18923892	chr3:18923892:C:T	4.02802e-09	-2.3002e-10	-1.34196	8.07719e-08	-2.3002e-10	-1.34071
18924268	chr3:18924268:T:C	8.72321e-09	-2.3002e-10	-0.56925	1.77808e-07	-2.3002e-10	-0.551634
18924460	chr3:18924460:A:G	7.1762e-10	-1.81443	-1.25262	1.39846e-08	-1.84316	-1.25122
18924464	chr3:18924464:A:G	3.9395e-09	-2.3002e-10	-1.36418	7.88882e-08	-2.3002e-10	-1.36431
18924470	chr3:18924470:A:G	6.49289e-10	-1.81585	-1.35126	1.24247e-08	-1.85646	-1.3562
18924517	chr3:18924517:G:A	4.11328e-09	-2.3002e-10	-1.32102	8.27249e-08	-2.3002e-10	-1.31682
18924560	chr3:18924560:G:A	9.64783e-09	-0.985604	0.517099	1.48151e-07	-1.26114	0.527032
18924567	chr3:18924567:C:A	7.40553e-09	-2.3002e-10	-0.73301	1.48399e-07	-2.3002e-10	-0.732439
18925552	chr3:18925552:A:G	2.26226e-09	-1.91887	-3.63989e-10	4.53174e-08	-1.91865	-3.63989e-10
18926618	chr3:18926618:T:C	6.31711e-10	-1.8313	-1.36326	1.22739e-08	-1.86612	-1.35874
18927089	chr3:18927089:T:C	1.16376e-09	-1.62229	-0.961294	2.86122e-08	-1.45153	-0.92698
18927165	chr3:18927165:G:A	3.70768e-09	-1.42483	-3.63989e-10	5.03349e-08	-1.81364	-3.63989e-10
18927264	chr3:18927264:CA:C	2.91879e-09	-1.66407	-3.63989e-10	7.3055e-08	-1.44113	-3.63989e-10
18927827	chr3:18927827:G:A	4.55415e-09	-2.3002e-10	-1.2192	9.07372e-08	-2.3002e-10	-1.22437
18929540	chr3:18929540:T:C	6.55061e-10	-1.80906	-1.3492	1.25185e-08	-1.85073	-1.35441
18929816	chr3:18929816:T:C	4.03133e-09	-2.3002e-10	-1.34114	8.06451e-08	-2.3002e-10	-1.34228
18930307	chr3:18930307:C:T	4.12357e-09	-2.3002e-10	-1.31852	8.20916e-08	-2.3002e-10	-1.3245
18930337	chr3:18930337:T:C	9.171e-10	-1.45596	-1.36582	1.76267e-08	-1.49981	-1.36311
18930809	chr3:18930809:G:T	1.53537e-08	-0.00387827	-3.63989e-10	3.24825e-07	0.0509462	-3.63989e-10
18931409	chr3:18931409:G:A	4.15472e-09	-2.3002e-10	-1.31099	8.34119e-08	-2.3002e-10	-1.30855
18931513	chr3:18931513:C:G	5.52718e-09	-2.3002e-10	-1.02556	1.08852e-07	-2.3002e-10	-1.04236
18931649	chr3:18931649:A:G	9.51686e-10	-1.89092	-0.893834	1.97789e-08	-1.84942	-0.898301
18932049	chr3:18932049:G:A	5.16223e-09	-2.3002e-10	-1.09387	1.03142e-07	-2.3002e-10	-1.09624
18932696	chr3:18932696:C:T	3.91307e-09	-2.3002e-10	-1.37092	7.8375e-08	-2.3002e-10	-1.37084
18935689	chr3:18935689:C:G	5.73823e-09	-2.3002e-10	-0.988088	1.17207e-07	-2.3002e-10	-0.968403
18935744	chr3:18935744:A:G	6.39917e-09	-2.3002e-10	-0.87907	1.29874e-07	-2.3002e-10	-0.865779
18936089	chr3:18936089:C:G	4.91865e-09	-2.3002e-10	-1.1422	9.91953e-08	-2.3002e-10	-1.13525
18936391	chr3:18936391:G:C	1.38746e-09	-1.91872	-0.489042	2.85987e-08	-1.90869	-0.470291
18936468	chr3:18936468:A:G	7.24559e-09	-2.3002e-10	-0.754844	1.46302e-07	-2.3002e-10	-0.746667
18936474	chr3:18936474:G:A	6.24808e-10	-1.84305	-1.3625	1.21819e-08	-1.87499	-1.3574
18937384	chr3:18937384:A:G	2.04649e-08	-0.913404	1.19688	3.18338e-07	-1.18618	1.21695
18938021	chr3:18938021:A:G	4.26219e-09	-2.3002e-10	-1.28545	8.48817e-08	-2.3002e-10	-1.29108
18938170	chr3:18938170:A:G	4.38022e-09	-2.3002e-10	-1.25814	8.86444e-08	-2.3002e-10	-1.24771
18938208	chr3:18938208:C:T	7.20606e-10	-1.85443	-1.20847	1.39823e-08	-1.87975	-1.2148
18938403	chr3:18938403:G:A	2.04494e-08	-2.3002e-10	0.282716	4.08601e-07	-2.3002e-10	0.280399
18938540	chr3:18938540:T:G	2.02877e-08	-2.3002e-10	0.274776	3.99079e-07	-2.3002e-10	0.25682
18938660	chr3:18938660:C:T	4.39629e-09	-2.3002e-10	-1.25448	8.75911e-08	-2.3002e-10	-1.25966
18939126	chr3:18939126:C:T	2.63823e-09	-1.76513	-3.63989e-10	6.11342e-08	-1.61927	-3.63989e-10
18939450	chr3:18939450:TCA:T	7.97702e-09	-0.934535	0.275861	1.21513e-07	-1.21898	0.286661
18939562	chr3:18939562:A:G	4.1816e-09	-2.3002e-10	-1.30454	8.43673e-08	-2.3002e-10	-1.29716
18939672	chr3:18939672:C:T	9.49683e-09	-1.07836	0.594078	1.4819e-07	-1.33692	0.60308
18940206	chr3:18940206:A:C	4.60169e-09	-2.3002e-10	-1.20881	9.21808e-08	-2.3002e-10	-1.20859
18940422	chr3:18940422:A:AG	1.5862e-08	-1.03926	1.06795	2.51283e-07	-1.29389	1.08813
18940515	chr3:18940515:C:T	3.99141e-09	-1.35109	-3.63989e-10	7.05285e-08	-1.47632	-3.63989e-10
18940560	chr3:18940560:T:C	3.26148e-09	-0.730058	-0.823	3.33795e-08	-1.39765	-0.826752
18940741	chr3:18940741:C:T	1.0199e-08	-1.00252	0.589571	1.64984e-07	-1.24848	0.621993
18940782	chr3:18940782:T:A	4.58946e-09	-2.3002e-10	-1.21147	9.30583e-08	-2.3002e-10	-1.19911
18941987	chr3:18941987:T:C	9.2205e-10	-1.82411	-0.992288	1.80956e-08	-1.84854	-0.988133
18942531	chr3:18942531:G:A	9.19593e-10	-1.87647	-0.942594	1.92318e-08	-1.82854	-0.947234
18942947	chr3:18942947:C:T	3.84e-09	-0.580921	-0.808845	3.76739e-08	-1.29064	-0.812735
18942996	chr3:18942996:G:T	6.49035e-10	-1.8242	-1.3433	1.24417e-08	-1.86207	-1.34922
18943152	chr3:18943152:C:T	2.04502e-08	-2.3002e-10	0.282754	4.08594e-07	-2.3002e-10	0.28038
18944110	chr3:18944110:A:G	6.69798e-10	-1.91555	-1.22047	1.36673e-08	-1.89275	-1.22458
18944775	chr3:18944775:T:C	3.5564e-09	-1.46649	-3.63989e-10	6.39016e-08	-1.575	-3.63989e-10
18945194	chr3:18945194:G:A	4.26408e-09	-2.3002e-10	-1.28501	8.61113e-08	-2.3002e-10	-1.2767
18947271	chr3:18947271:C:T	3.91792e-09	-2.3002e-10	-1.36968	7.84699e-08	-2.3002e-10	-1.36963
18947444	chr3:18947444:A:T	2.95822e-08	-2.3002e-10	0.651935	5.74654e-07	-2.3002e-10	0.621427
18947489	chr3:18947489:C:T	2.26813e-09	-1.91628	-3.63989e-10	4.55097e-08	-1.91441	-3.63989e-10
18948301	chr3:18948301:C:T	6.15857e-10	-1.88692	-1.33306	1.2971e-08	-1.83869	-1.33093
18948727	chr3:18948727:A:G	6.06115e-10	-1.91884	-1.31708	1.21211e-08	-1.9141	-1.3233
18948864	chr3:18948864:C:T	6.06224e-10	-1.88561	-1.35014	1.1868e-08	-1.90337	-1.35512
18949035	chr3:18949035:T:C	6.07095e-10	-1.87872	-1.35559	1.18489e-08	-1.90022	-1.35989
18949047	chr3:18949047:T:C	4.531e-09	-2.3002e-10	-1.22429	9.13051e-08	-2.3002e-10	-1.21813
18949183	chr3:18949183:C:T	6.28001e-09	-2.3002e-10	-0.897866	1.27273e-07	-2.3002e-10	-0.886008
18949360	chr3:18949360:C:G	2.12789e-08	0.322478	-3.63989e-10	4.56358e-07	0.390937	-3.63989e-10
18949737	chr3:18949737:C:T	4.59442e-09	-2.3002e-10	-1.21039	9.19165e-08	-2.3002e-10	-1.21146
18949792	chr3:18949792:G:A	4.6128e-09	-2.3002e-10	-1.2064	9.33886e-08	-2.3002e-10	-1.19557
18949939	chr3:18949939:A:T	2.22668e-08	-2.3002e-10	0.367861	4.37629e-07	-2.3002e-10	0.349032
18950217	chr3:18950217:T:C	4.72693e-09	-2.3002e-10	-1.18196	9.45414e-08	-2.3002e-10	-1.1833
18950444	chr3:18950444:A:G	4.48939e-09	-2.3002e-10	-1.23352	9.04902e-08	-2.3002e-10	-1.2271
18950464	chr3:18950464:C:T	7.31174e-09	-2.3002e-10	-0.745756	1.48425e-07	-2.3002e-10	-0.732262
18950545	chr3:18950545:A:AC	4.74501e-09	-2.3002e-10	-1.17814	9.49015e-08	-2.3002e-10	-1.1795
18951483	chr3:18951483:C:A	6.1697e-10	-1.88935	-1.32883	1.29909e-08	-1.84142	-1.32667
18952092	chr3:18952092:A:T	5.76559e-09	-2.3002e-10	-0.98333	1.16691e-07	-2.3002e-10	-0.972807
18952140	chr3:18952140:G:T	9.86693e-10	-1.87478	-0.873855	2.06423e-08	-1.82652	-0.878472
18952715	chr3:18952715:CACACACACAA:C	4.73309e-09	-2.3002e-10	-1.18066	9.59017e-08	-2.3002e-10	-1.16902
18953065	chr3:18953065:G:A	4.26738e-09	-2.3002e-10	-1.28424	8.55443e-08	-2.3002e-10	-1.28331
18953094	chr3:18953094:T:C	1.69004e-08	-2.3002e-10	0.0921003	3.5044e-07	-2.3002e-10	0.12685
18953684	chr3:18953684:G:A	1.39677e-08	-2.3002e-10	-0.0984877	2.8765e-07	-2.3002e-10	-0.0705961
18954498	chr3:18954498:G:A	1.17633e-08	-0.270249	-3.63989e-10	2.17068e-07	-0.352131	-3.63989e-10
18954865	chr3:18954865:A:C	6.19989e-09	-2.3002e-10	-0.910706	1.25484e-07	-2.3002e-10	-0.900163
18955234	chr3:18955234:G:A	6.08482e-10	-1.869	-1.36303	1.18556e-08	-1.89352	-1.36602
18955330	chr3:18955330:G:A	4.66095e-09	-2.3002e-10	-1.19602	9.36489e-08	-2.3002e-10	-1.19279
18955431	chr3:18955431:A:G	4.04563e-09	-0.545848	-0.791753	3.9069e-08	-1.27141	-0.795599
18955574	chr3:18955574:T:C	5.22062e-09	-0.177369	-0.905252	4.95743e-08	-0.923748	-0.90512
18955822	chr3:18955822:G:A	6.2518e-09	-2.3002e-10	-0.902368	1.25643e-07	-2.3002e-10	-0.898897
18956349	chr3:18956349:C:A	4.71741e-08	-2.3002e-10	1.11861	9.4015e-07	-2.3002e-10	1.1137
18956627	chr3:18956627:C:G	3.96175e-09	-2.3002e-10	-1.35855	7.95129e-08	-2.3002e-10	-1.35642
18957065	chr3:18957065:AG:A	4.43839e-09	-2.3002e-10	-1.24495	8.93988e-08	-2.3002e-10	-1.23923
18957706	chr3:18957706:A:G	2.27609e-09	-1.91278	-3.63989e-10	4.5742e-08	-1.90932	-3.63989e-10
18958010	chr3:18958010:T:G	3.3703e-09	-0.368629	-1.15161	3.37005e-08	-1.06441	-1.15042
18958100	chr3:18958100:C:T	1.40053e-08	-2.3002e-10	-0.0958042	2.8086e-07	-2.3002e-10	-0.0944831
18958181	chr3:18958181:C:T	4.81344e-09	-2.3002e-10	-1.16383	9.73682e-08	-2.3002e-10	-1.15384
18958253	chr3:18958253:C:T	4.53602e-09	-2.3002e-10	-1.22319	9.17723e-08	-2.3002e-10	-1.21303
18958448	chr3:18958448:A:G	5.82416e-10	-1.90475	-1.37106	1.15351e-08	-1.91624	-1.3707
18958449	chr3:18958449:C:T	7.01714e-09	-2.3002e-10	-0.786882	1.4237e-07	-2.3002e-10	-0.773913
18959505	chr3:18959505:C:T	4.8579e-09	-2.3002e-10	-1.15463	9.71273e-08	-2.3002e-10	-1.15632
18959565	chr3:18959565:C:A	6.76457e-10	-1.76655	-1.35958	1.28921e-08	-1.81251	-1.36322
18959667	chr3:18959667:C:T	4.7938e-09	-2.3002e-10	-1.16791	9.58798e-08	-2.3002e-10	-1.16924
18959865	chr3:18959865:G:C	4.40743e-09	-2.3002e-10	-1.25195	8.87659e-08	-2.3002e-10	-1.24634
18959878	chr3:18959878:C:T	8.23726e-10	-1.60092	-1.32823	1.62248e-08	-1.616	-1.3298
18960022	chr3:18960022:T:A	2.31609e-08	-2.3002e-10	0.407228	4.6583e-07	-2.3002e-10	0.41148
18960064	chr3:18960064:C:T	6.29092e-10	-1.85699	-1.34173	1.2178e-08	-1.88487	-1.34784
18960077	chr3:18960077:TC:T	6.7905e-09	-2.3002e-10	-0.819713	1.34602e-07	-2.3002e-10	-0.830019
18960209	chr3:18960209:G:A	4.154e-09	-2.3002e-10	-1.31117	8.31287e-08	-2.3002e-10	-1.31195
18960244	chr3:18960244:G:C	1.14633e-08	-1.23312	0.937032	1.89979e-07	-1.44261	0.957188
18960291	chr3:18960291:G:C	3.93137e-09	-2.3002e-10	-1.36625	7.87287e-08	-2.3002e-10	-1.36633
18960304	chr3:18960304:A:G	7.30667e-09	-2.3002e-10	-0.74645	1.49724e-07	-2.3002e-10	-0.723548
18960375	chr3:18960375:G:A	4.03181e-09	-2.3002e-10	-1.34102	8.09565e-08	-2.3002e-10	-1.33843
18960388	chr3:18960388:TTCC:T	7.3687e-09	-2.3002e-10	-0.737996	1.51595e-07	-2.3002e-10	-0.71113
18960593	chr3:18960593:C:T	7.24529e-10	-1.85759	-1.19988	1.4216e-08	-1.87526	-1.20271
18960838	chr3:18960838:T:C	5.11279e-09	-2.3002e-10	-1.10349	1.03302e-07	-2.3002e-10	-1.09468
18960869	chr3:18960869:T:C	2.82762e-09	-1.6958	-3.63989e-10	6.98893e-08	-1.48543	-3.63989e-10
18961895	chr3:18961895:C:T	6.06048e-10	-1.89213	-1.34391	1.27272e-08	-1.84642	-1.34218
18962107	chr3:18962107:C:A	4.85768e-09	-0.142075	-1.0126	4.52763e-08	-0.906303	-1.01325
18962134	chr3:18962134:C:T	8.45459e-09	-2.3002e-10	-0.600529	1.68324e-07	-2.3002e-10	-0.606447
18962303	chr3:18962303:A:G	2.8081e-08	0.599855	-3.63989e-10	6.08146e-07	0.678074	-3.63989e-10
18962425	chr3:18962425:C:A	7.3502e-10	-1.8957	-1.1474	1.53422e-08	-1.87076	-1.13097
18962655	chr3:18962655:C:G	3.92645e-09	-2.3002e-10	-1.3675	7.87276e-08	-2.3002e-10	-1.36635
18962825	chr3:18962825:A:G	4.58984e-09	-2.3002e-10	-1.21139	9.18141e-08	-2.3002e-10	-1.21257
18962839	chr3:18962839:C:T	2.0215e-08	-2.3002e-10	0.271187	4.16917e-07	-2.3002e-10	0.300547
18962941	chr3:18962941:G:A	1.30458e-08	-0.970987	0.804214	2.06711e-07	-1.2233	0.822287
18963461	chr3:18963461:T:C	9.97033e-09	-0.435624	-3.63989e-10	1.97238e-07	-0.447931	-3.63989e-10
18963514	chr3:18963514:G:A	4.60704e-09	-2.3002e-10	-1.20765	9.2158e-08	-2.3002e-10	-1.20884
18963549	chr3:18963549:T:C	6.08985e-09	-2.3002e-10	-0.928615	1.23375e-07	-2.3002e-10	-0.917116
18963560	chr3:18963560:G:GA	5.57407e-09	-2.3002e-10	-1.01711	1.12789e-07	-2.3002e-10	-1.00682
18963581	chr3:18963581:T:C	4.65897e-09	-2.3002e-10	-1.19644	9.31934e-08	-2.3002e-10	-1.19766
18963641	chr3:18963641:G:C	4.65338e-09	-2.3002e-10	-1.19764	9.30786e-08	-2.3002e-10	-1.1989
18963842	chr3:18963842:T:A	3.64509e-09	-0.606416	-0.835441	3.58626e-08	-1.31357	-0.839072
18963979	chr3:18963979:A:G	4.64617e-09	-2.3002e-10	-1.19919	9.30016e-08	-2.3002e-10	-1.19972
18964022	chr3:18964022:C:T	5.23574e-09	-2.3002e-10	-1.07973	1.06465e-07	-2.3002e-10	-1.06453
18964465	chr3:18964465:A:C	1.68896e-08	-2.3002e-10	0.0914604	3.48207e-07	-2.3002e-10	0.120456
18964481	chr3:18964481:T:C	4.39991e-09	-2.3002e-10	-1.25365	8.86115e-08	-2.3002e-10	-1.24808
18965165	chr3:18965165:T:C	4.70816e-09	-2.3002e-10	-1.18594	9.41742e-08	-2.3002e-10	-1.18719
18965249	chr3:18965249:T:C	6.05944e-09	-2.3002e-10	-0.93362	1.22762e-07	-2.3002e-10	-0.922092
18965261	chr3:18965261:G:T	2.65206e-09	-1.7599	-3.63989e-10	5.32758e-08	-1.75686	-3.63989e-10
18965355	chr3:18965355:A:G	2.36787e-09	-1.87325	-3.63989e-10	5.17673e-08	-1.78558	-3.63989e-10
18965476	chr3:18965476:T:C	4.44234e-09	-2.3002e-10	-1.24406	8.9486e-08	-2.3002e-10	-1.23826
18965480	chr3:18965480:A:G	4.08945e-08	-2.3002e-10	0.975758	8.4573e-07	-2.3002e-10	1.00786
18965728	chr3:18965728:T:C	4.47467e-09	-2.3002e-10	-1.23681	9.01517e-08	-2.3002e-10	-1.23085
18965976	chr3:18965976:A:T	7.97766e-10	-1.82707	-1.13411	1.55657e-08	-1.84965	-1.13762
18966055	chr3:18966055:G:A	2.36654e-09	-1.87381	-3.63989e-10	5.30504e-08	-1.7611	-3.63989e-10
18966628	chr3:18966628:A:G	3.46652e-09	-0.609046	-0.883042	3.42172e-08	-1.31316	-0.886452
18966887	chr3:18966887:A:G	1.91698e-08	0.218099	-3.63989e-10	4.15359e-07	0.296802	-3.63989e-10
18967435	chr3:18967435:G:A	4.4664e-09	-2.3002e-10	-1.23866	8.93527e-08	-2.3002e-10	-1.23975
18967546	chr3:18967546:A:C	1.30941e-08	-2.3002e-10	-0.163076	2.58976e-07	-2.3002e-10	-0.175607
18967575	chr3:18967575:T:G	4.69068e-09	-2.3002e-10	-1.18966	9.38181e-08	-2.3002e-10	-1.19098
18967614	chr3:18967614:T:C	1.6707e-08	-2.3002e-10	0.080591	3.43854e-07	-2.3002e-10	0.107875
18967707	chr3:18967707:T:C	3.03101e-09	-0.775139	-0.851202	3.15693e-08	-1.42545	-0.854707
18968408	chr3:18968408:A:G	5.31236e-09	-2.3002e-10	-1.0652	1.08149e-07	-2.3002e-10	-1.04883
18968483	chr3:18968483:C:T	6.61372e-09	-2.3002e-10	-0.846092	1.35169e-07	-2.3002e-10	-0.825814
18969048	chr3:18969048:A:G	1.41905e-08	-1.01317	0.930509	2.2107e-07	-1.27229	0.938428
18969220	chr3:18969220:T:C	4.85014e-09	-2.3002e-10	-1.15623	9.74356e-08	-2.3002e-10	-1.15315
18969290	chr3:18969290:G:A	4.63615e-09	-2.3002e-10	-1.20135	9.4007e-08	-2.3002e-10	-1.18897
18969441	chr3:18969441:A:G	1.36534e-09	-1.80589	-0.617941	2.95172e-08	-1.73077	-0.616601
18970122	chr3:18970122:T:C	4.83804e-09	-2.3002e-10	-1.15873	9.73961e-08	-2.3002e-10	-1.15355
18971306	chr3:18971306:G:A	7.97226e-09	-1.43489	0.77562	1.37106e-07	-1.59625	0.784668
18971973	chr3:18971973:T:C	3.98604e-09	-1.565	0.212562	6.88402e-08	-1.72431	0.22376
18972527	chr3:18972527:C:T	6.94691e-10	-1.73095	-1.36858	1.29367e-08	-1.80204	-1.37023
18972625	chr3:18972625:C:T	6.90125e-10	-1.73711	-1.36902	1.28734e-08	-1.8067	-1.37048
18973003	chr3:18973003:A:G	3.42386e-09	-1.56119	0.0567179	5.7777e-08	-1.74003	0.0642757
18973099	chr3:18973099:TC:T	8.6215e-10	-1.73104	-1.15252	1.56172e-08	-1.83626	-1.14771
18973192	chr3:18973192:T:A	3.24992e-09	-1.50606	-0.0505474	5.32429e-08	-1.71399	-0.0434828
18973274	chr3:18973274:T:C	7.04661e-08	-2.3002e-10	1.51989	1.41489e-06	-2.3002e-10	1.52247
18973413	chr3:18973413:C:A	3.89614e-09	-1.57262	0.197369	6.62332e-08	-1.73698	0.197826
18973415	chr3:18973415:G:GCTTTTGCT	4.11484e-09	-2.3002e-10	-1.32064	8.25539e-08	-2.3002e-10	-1.31889
18973594	chr3:18973594:G:A	7.98148e-08	-2.3002e-10	1.64447	1.60316e-06	-2.3002e-10	1.64739
18973817	chr3:18973817:G:A	4.03689e-09	-2.3002e-10	-1.33976	8.09016e-08	-2.3002e-10	-1.33911
18973818	chr3:18973818:C:T	4.03764e-09	-2.3002e-10	-1.33958	8.09169e-08	-2.3002e-10	-1.33892
18973913	chr3:18973913:G:A	3.87684e-09	-1.48519	0.104972	6.36387e-08	-1.68457	0.105454
18974646	chr3:18974646:TA:T	1.25172e-08	-2.3002e-10	-0.208137	2.57536e-07	-2.3002e-10	-0.18118
18974924	chr3:18974924:A:G	8.12914e-10	-1.57793	-1.36444	1.45872e-08	-1.69161	-1.36059
18975310	chr3:18975310:T:C	9.7385e-09	-2.3002e-10	-0.459151	1.98385e-07	-2.3002e-10	-0.442131
18976029	chr3:18976029:G:A	3.21498e-09	-1.51862	-0.0487997	5.42188e-08	-1.702	-0.0373089
18976194	chr3:18976194:A:C	3.81105e-09	-1.46382	0.0664844	6.27218e-08	-1.66204	0.0684077
18976272	chr3:18976272:C:T	3.24594e-09	-1.49651	-0.0613237	5.4403e-08	-1.68599	-0.0499361
18976303	chr3:18976303:C:T	2.43216e-08	-2.3002e-10	0.456126	4.82917e-07	-2.3002e-10	0.447504
18976358	chr3:18976358:A:C	5.79306e-09	-2.3002e-10	-0.978577	1.14546e-07	-2.3002e-10	-0.991368
18976379	chr3:18976379:T:G	5.65726e-09	-2.3002e-10	-1.0023	1.11887e-07	-2.3002e-10	-1.01485
18976773	chr3:18976773:G:A	2.62471e-09	-1.77027	-3.63989e-10	5.33966e-08	-1.75459	-3.63989e-10
18977011	chr3:18977011:G:A	2.01357e-08	0.267258	-3.63989e-10	6.14771e-07	0.688909	-3.63989e-10
18977316	chr3:18977316:G:A	4.66442e-09	-2.3002e-10	-1.19527	9.44421e-08	-2.3002e-10	-1.18435
18977408	chr3:18977408:A:T	4.12636e-09	-2.3002e-10	-1.31784	8.2792e-08	-2.3002e-10	-1.31601
18977613	chr3:18977613:G:A	3.2924e-09	-1.49338	-0.0502404	5.41763e-08	-1.69899	-0.0411065
18978131	chr3:18978131:T:C	4.16302e-09	-2.3002e-10	-1.309	8.35394e-08	-2.3002e-10	-1.30702
18978536	chr3:18978536:A:T	4.19164e-09	-2.3002e-10	-1.30214	8.40986e-08	-2.3002e-10	-1.30035
18978550	chr3:18978550:C:T	4.55849e-09	-2.3002e-10	-1.21825	8.99247e-08	-2.3002e-10	-1.23337
18979322	chr3:18979322:A:G	1.05185e-08	-2.3002e-10	-0.3821	2.15622e-07	-2.3002e-10	-0.358814
18979586	chr3:18979586:T:C	5.2349e-09	-1.41574	0.335846	8.53204e-08	-1.62403	0.338101
18979655	chr3:18979655:T:C	4.81217e-09	-1.48916	0.325068	7.97458e-08	-1.68084	0.327343
18981768	chr3:18981768:T:C	3.96662e-09	-2.3002e-10	-1.35732	7.95093e-08	-2.3002e-10	-1.35647
18981857	chr3:18981857:C:T	3.10743e-09	-1.51972	-0.0817189	5.22202e-08	-1.70487	-0.0719974
18981859	chr3:18981859:T:C	4.7832e-09	-2.3002e-10	-1.17013	9.67776e-08	-2.3002e-10	-1.15993
18982030	chr3:18982030:A:G	4.02688e-09	-2.3002e-10	-1.34225	8.07572e-08	-2.3002e-10	-1.34089
18982305	chr3:18982305:T:C	1.64857e-09	-1.03539	-1.19994	1.86735e-08	-1.60552	-1.19971
18982337	chr3:18982337:A:C	5.5098e-09	-2.3002e-10	-1.02871	1.11791e-07	-2.3002e-10	-1.01571
18982399	chr3:18982399:A:G	2.50808e-09	-1.81572	-3.63989e-10	5.7929e-08	-1.67312	-3.63989e-10
18982477	chr3:18982477:T:C	1.70917e-08	-1.39811	1.50147	2.8178e-07	-1.60801	1.5168
18983282	chr3:18983282:T:C	3.91413e-09	-2.3002e-10	-1.37064	7.83872e-08	-2.3002e-10	-1.37068
18983536	chr3:18983536:A:C	6.04519e-09	-1.82754	0.891565	1.10533e-07	-1.90232	0.875295
18984065	chr3:18984065:T:A	2.08705e-08	-1.37855	1.68165	3.26005e-07	-1.63242	1.68699
18985231	chr3:18985231:C:T	2.50462e-09	-1.17909	-0.638006	3.03224e-08	-1.68277	-0.637685
18985580	chr3:18985580:T:A	1.06821e-08	-1.8043	1.43763	1.956e-07	-1.88738	1.43111
18985624	chr3:18985624:T:A	8.45357e-09	-2.3002e-10	-0.600649	1.7113e-07	-2.3002e-10	-0.589916
18985662	chr3:18985662:T:C	9.37255e-10	-1.45441	-1.34563	1.30191e-08	-1.81932	-1.3466
18985801	chr3:18985801:G:A	8.17105e-09	-1.78747	1.15283	1.50315e-07	-1.87842	1.15882
18987298	chr3:18987298:C:T	3.17654e-09	-1.91881	0.33937	6.37424e-08	-1.91792	0.340427
18987362	chr3:18987362:G:T	7.22196e-09	-1.72953	0.97142	1.29726e-07	-1.84406	0.977148
18987555	chr3:18987555:T:C	9.52913e-10	-1.71095	-1.07252	1.63765e-08	-1.863	-1.07349
18987763	chr3:18987763:A:C	6.95418e-09	-2.3002e-10	-0.795895	1.39464e-07	-2.3002e-10	-0.794531
18988333	chr3:18988333:A:G	7.56461e-09	-2.3002e-10	-0.711757	1.51571e-07	-2.3002e-10	-0.711285
18988417	chr3:18988417:C:T	6.05019e-10	-1.90355	-1.33418	1.23359e-08	-1.88611	-1.33371
18989422	chr3:18989422:T:C	2.31407e-08	-2.3002e-10	0.406354	4.78423e-07	-2.3002e-10	0.438155
18989547	chr3:18989547:G:C	3.91296e-09	-2.3002e-10	-1.37094	7.83674e-08	-2.3002e-10	-1.37093
18989720	chr3:18989720:A:G	3.91815e-09	-2.3002e-10	-1.36962	7.84721e-08	-2.3002e-10	-1.3696
18989830	chr3:18989830:C:T	3.76026e-09	-1.28863	-0.122116	8.22335e-08	-1.22592	-0.0968559
18989919	chr3:18989919:T:A	3.92312e-09	-2.3002e-10	-1.36835	7.86415e-08	-2.3002e-10	-1.36744
18990072	chr3:18990072:CCTTT:C	3.91441e-09	-2.3002e-10	-1.37057	7.83778e-08	-2.3002e-10	-1.3708
18990221	chr3:18990221:A:G	3.91271e-09	-2.3002e-10	-1.37101	7.83706e-08	-2.3002e-10	-1.37089
18990383	chr3:18990383:GT:G	2.54454e-09	-1.32034	-0.480946	5.48729e-08	-1.27828	-0.449043
18991041	chr3:18991041:A:G	4.52684e-09	-2.3002e-10	-1.22521	9.00658e-08	-2.3002e-10	-1.2318
18991112	chr3:18991112:C:T	4.29978e-09	-2.3002e-10	-1.27667	8.62314e-08	-2.3002e-10	-1.27531
18991937	chr3:18991937:G:A	6.52423e-09	-2.3002e-10	-0.859714	1.31485e-07	-2.3002e-10	-0.853444
18992391	chr3:18992391:G:T	2.47301e-08	-2.3002e-10	0.472781	4.96199e-07	-2.3002e-10	0.474637
18993299	chr3:18993299:A:G	3.92346e-09	-2.3002e-10	-1.36826	7.86275e-08	-2.3002e-10	-1.36762
18994076	chr3:18994076:T:G	2.32837e-09	-1.89007	-3.63989e-10	4.54435e-08	-1.91587	-3.63989e-10
18994820	chr3:18994820:G:A	7.34906e-09	-2.3002e-10	-0.740666	1.47614e-07	-2.3002e-10	-0.737737
18994883	chr3:18994883:G:A	4.33664e-09	-1.30843	0.0402963	9.34575e-08	-1.26418	0.069342
18994971	chr3:18994971:T:C	6.0247e-09	-2.3002e-10	-0.93937	1.20348e-07	-2.3002e-10	-0.941955
18995117	chr3:18995117:T:C	9.08532e-09	-2.3002e-10	-0.528578	1.83783e-07	-2.3002e-10	-0.518584
18995182	chr3:18995182:A:G	2.7534e-08	-2.3002e-10	0.580185	5.52922e-07	-2.3002e-10	0.582877
18995375	chr3:18995375:A:C	2.72586e-08	-2.3002e-10	0.57013	5.47387e-07	-2.3002e-10	0.572815
18995473	chr3:18995473:A:G	4.49866e-09	-2.3002e-10	-1.23146	8.95177e-08	-2.3002e-10	-1.2379
18995876	chr3:18995876:T:C	1.9876e-09	-1.26174	-0.786567	4.43335e-08	-1.17203	-0.768567
18995932	chr3:18995932:G:C	3.92965e-09	-2.3002e-10	-1.36669	7.87639e-08	-2.3002e-10	-1.36589
18996034	chr3:18996034:C:G	4.61159e-09	-2.3002e-10	-1.20666	9.17178e-08	-2.3002e-10	-1.21362
18996166	chr3:18996166:G:A	3.94904e-09	-2.3002e-10	-1.36177	7.91577e-08	-2.3002e-10	-1.3609
18996232	chr3:18996232:A:G	3.93148e-09	-2.3002e-10	-1.36622	7.8804e-08	-2.3002e-10	-1.36538
18996327	chr3:18996327:C:A	2.358e-09	-1.87742	-3.63989e-10	4.64948e-08	-1.893	-3.63989e-10
18996420	chr3:18996420:T:C	5.70148e-09	-0.994512	-3.63989e-10	1.08783e-07	-1.04298	-3.63989e-10
18997107	chr3:18997107:T:C	1.39103e-09	-1.32789	-1.07731	3.1877e-08	-1.19611	-1.07435
18997200	chr3:18997200:C:T	4.29577e-09	-1.31923	0.0416241	9.2464e-08	-1.27622	0.0707009
18997521	chr3:18997521:C:T	4.5736e-09	-2.3002e-10	-1.21494	9.09688e-08	-2.3002e-10	-1.22182
18997983	chr3:18997983:T:C	8.27153e-09	-2.3002e-10	-0.622418	1.67164e-07	-2.3002e-10	-0.613368
18997992	chr3:18997992:T:C	8.22141e-09	-2.3002e-10	-0.628496	1.66146e-07	-2.3002e-10	-0.619474
18998083	chr3:18998083:C:T	4.5736e-09	-2.3002e-10	-1.21494	9.09688e-08	-2.3002e-10	-1.22182
18998374	chr3:18998374:G:A	2.52118e-09	-1.81051	-3.63989e-10	5.24693e-08	-1.77211	-3.63989e-10
18998955	chr3:18998955:G:A	4.33655e-09	-1.29042	0.0222556	9.35109e-08	-1.24558	0.0513226
18998984	chr3:18998984:G:A	2.28709e-09	-1.90796	-3.63989e-10	4.58548e-08	-1.90686	-3.63989e-10
18999285	chr3:18999285:A:G	4.36309e-09	-2.3002e-10	-1.26206	8.69742e-08	-2.3002e-10	-1.26673
18999536	chr3:18999536:A:C	9.0905e-09	-2.3002e-10	-0.528008	1.83907e-07	-2.3002e-10	-0.517908
18999597	chr3:18999597:C:T	7.48245e-09	-0.232176	-0.490501	1.50995e-07	-0.201751	-0.513344
18999926	chr3:18999926:G:A	3.4086e-08	-2.3002e-10	0.793648	6.70711e-07	-2.3002e-10	0.775998
18999941	chr3:18999941:G:A	2.14903e-09	-1.10047	-0.869746	4.84249e-08	-0.999399	-0.852928
19000176	chr3:19000176:T:C	4.96466e-09	-2.3002e-10	-1.13289	9.93588e-08	-2.3002e-10	-1.1336
19000178	chr3:19000178:A:T	3.92715e-09	-1.33855	-0.0287691	8.45156e-08	-1.29503	-0.000377531
19000180	chr3:19000180:A:T	4.00595e-09	-1.32247	-0.0249851	8.62654e-08	-1.27836	0.00344623
19000576	chr3:19000576:G:T	7.4616e-09	-2.3002e-10	-0.725468	1.49899e-07	-2.3002e-10	-0.722381
19000587	chr3:19000587:A:G	1.97034e-09	-1.20676	-0.850272	4.41676e-08	-1.11113	-0.83322
19000678	chr3:19000678:A:G	1.80488e-08	0.99995	-0.842111	1.43765e-07	0.0899023	-0.854066
19000679	chr3:19000679:G:C	3.91965e-09	-2.3002e-10	-1.36924	7.85425e-08	-2.3002e-10	-1.3687
19000712	chr3:19000712:A:G	3.91722e-09	-2.3002e-10	-1.36986	7.84524e-08	-2.3002e-10	-1.36985
19001139	chr3:19001139:T:C	7.24536e-09	-2.3002e-10	-0.754876	1.46444e-07	-2.3002e-10	-0.745696
19001559	chr3:19001559:A:G	1.00948e-08	-2.3002e-10	-0.423221	2.02526e-07	-2.3002e-10	-0.421471
19002055	chr3:19002055:C:T	4.14729e-09	-1.2254	-0.0873823	9.00301e-08	-1.17277	-0.059426
19002062	chr3:19002062:T:C	1.51337e-09	-1.3226	-0.998298	3.4808e-08	-1.18619	-0.9963
19002236	chr3:19002236:G:A	3.75909e-09	-1.37066	-0.0404013	8.09984e-08	-1.32543	-0.0124849
19002603	chr3:19002603:A:G	1.70509e-08	-2.3002e-10	0.100967	3.38017e-07	-2.3002e-10	0.0907568
19002710	chr3:19002710:A:G	3.96596e-09	-2.3002e-10	-1.35749	7.93413e-08	-2.3002e-10	-1.35858
19003666	chr3:19003666:A:G	4.38431e-09	-2.3002e-10	-1.25721	8.77416e-08	-2.3002e-10	-1.25794
19003730	chr3:19003730:C:T	2.84733e-08	-2.3002e-10	0.61373	5.6028e-07	-2.3002e-10	0.596095
19003966	chr3:19003966:T:C	2.58562e-08	-2.3002e-10	0.517313	5.09838e-07	-2.3002e-10	0.501753
19004105	chr3:19004105:T:C	4.30121e-09	-2.3002e-10	-1.27634	8.65495e-08	-2.3002e-10	-1.27162
19004180	chr3:19004180:G:A	4.87842e-09	-2.3002e-10	-1.15042	9.8384e-08	-2.3002e-10	-1.14346
19004292	chr3:19004292:T:C	3.65452e-09	-1.44719	0.00792077	7.86242e-08	-1.40448	0.0368226
19005158	chr3:19005158:G:A	3.46046e-09	-1.40897	-0.0848656	7.43198e-08	-1.36668	-0.0572799
19005213	chr3:19005213:G:A	3.55569e-09	-1.37302	-0.0936678	7.6457e-08	-1.32918	-0.0664281
19005545	chr3:19005545:G:A	9.53577e-09	-2.3002e-10	-0.480188	1.88198e-07	-2.3002e-10	-0.494848
19005653	chr3:19005653:T:G	1.32433e-09	-1.353	-1.10133	2.93759e-08	-1.26117	-1.091
19005838	chr3:19005838:C:G	2.2633e-09	-1.91841	-3.63989e-10	4.56188e-08	-1.91202	-3.63989e-10
19005948	chr3:19005948:G:C	3.578e-09	-1.43322	-0.0272148	7.69537e-08	-1.39016	0.00102238
19006233	chr3:19006233:C:T	3.91837e-09	-2.3002e-10	-1.36956	7.85397e-08	-2.3002e-10	-1.36874
19006629	chr3:19006629:C:T	2.84733e-08	-2.3002e-10	0.61373	5.6028e-07	-2.3002e-10	0.596095
19006938	chr3:19006938:T:C	1.23951e-08	-2.3002e-10	-0.21794	2.49726e-07	-2.3002e-10	-0.211976
19007258	chr3:19007258:A:G	3.10975e-09	-1.6007	-3.63989e-10	5.97289e-08	-1.64252	-3.63989e-10
19007463	chr3:19007463:T:C	3.91389e-09	-2.3002e-10	-1.37071	7.83847e-08	-2.3002e-10	-1.37071
19007556	chr3:19007556:G:A	4.19428e-09	-1.33712	0.0356078	9.06133e-08	-1.29029	0.0645453
19007621	chr3:19007621:C:A	4.04437e-09	-2.3002e-10	-1.33791	8.10206e-08	-2.3002e-10	-1.33764
19007661	chr3:19007661:G:A	2.47842e-08	0.47497	-3.63989e-10	2.13122e-07	-0.370478	-3.63989e-10
19007916	chr3:19007916:C:T	4.22099e-09	-2.3002e-10	-1.29517	8.4022e-08	-2.3002e-10	-1.30126
19008864	chr3:19008864:T:A	1.4651e-09	-1.22646	-1.12685	3.2858e-08	-1.12304	-1.11711
19008980	chr3:19008980:A:G	1.47786e-09	-1.21543	-1.12921	3.31715e-08	-1.11121	-1.11944
19009018	chr3:19009018:T:A	4.76253e-09	-2.3002e-10	-1.17446	9.44387e-08	-2.3002e-10	-1.18439
19009168	chr3:19009168:C:T	4.40043e-09	-1.30162	0.0480812	9.52369e-08	-1.2528	0.0768301
19009321	chr3:19009321:A:G	4.70916e-09	-1.28021	0.0944821	1.02874e-07	-1.2207	0.121866
19009628	chr3:19009628:A:T	4.2036e-09	-1.32318	0.0238786	9.11394e-08	-1.27033	0.0503763
19010496	chr3:19010496:C:T	3.91998e-09	-2.3002e-10	-1.36915	7.85053e-08	-2.3002e-10	-1.36917
19010518	chr3:19010518:G:A	5.53341e-09	-1.31181	0.287379	1.20812e-07	-1.2544	0.316294
19010740	chr3:19010740:G:C	3.91696e-09	-2.3002e-10	-1.36992	7.845e-08	-2.3002e-10	-1.36988
19010826	chr3:19010826:A:G	4.03537e-09	-1.34014	-3.63989e-10	1.13378e-07	-1.00162	-3.63989e-10
19010883	chr3:19010883:G:C	3.92897e-09	-1.326	-0.0408621	8.48756e-08	-1.27807	-0.0130821
19010895	chr3:19010895:A:G	4.46639e-09	-1.29333	0.0546773	9.75174e-08	-1.23412	0.0818112
19011100	chr3:19011100:G:A	2.82834e-09	-1.69555	-3.63989e-10	5.70227e-08	-1.68889	-3.63989e-10
19011145	chr3:19011145:T:G	2.02139e-09	-1.07864	-0.952808	4.50377e-08	-0.989684	-0.935157
19011368	chr3:19011368:G:T	1.41515e-09	-1.35421	-1.0338	3.243e-08	-1.22318	-1.03008
19011552	chr3:19011552:AC:A	4.5353e-09	-1.3155	0.0921525	9.81673e-08	-1.26673	0.121065
19011559	chr3:19011559:T:C	5.2056e-09	-1.24736	0.161856	1.14051e-07	-1.18542	0.189723
19011565	chr3:19011565:A:G	3.92464e-09	-2.3002e-10	-1.36796	7.85571e-08	-2.3002e-10	-1.36851
19011805	chr3:19011805:A:G	2.04382e-09	-1.30535	-0.715069	5.07349e-08	-1.12229	-0.68344
19011864	chr3:19011864:G:T	3.88212e-09	-1.3455	-0.0333538	8.3857e-08	-1.29771	-0.00552124
19011868	chr3:19011868:A:G	5.07305e-09	-1.29222	0.180922	1.10949e-07	-1.23236	0.209087
19012168	chr3:19012168:A:G	4.48598e-09	-1.27969	0.0454118	9.80581e-08	-1.21925	0.0724717
19012275	chr3:19012275:C:T	4.92441e-09	-1.26315	0.122122	1.07816e-07	-1.2017	0.149789
19012793	chr3:19012793:G:T	4.22206e-09	-1.27569	-0.019226	9.22685e-08	-1.2149	0.00726607
19012853	chr3:19012853:G:A	3.98128e-09	-2.3002e-10	-1.35364	7.96324e-08	-2.3002e-10	-1.35492
19012926	chr3:19012926:C:A	3.99072e-09	-1.30717	-0.044097	8.63536e-08	-1.25749	-0.0164034
19013097	chr3:19013097:A:G	3.97363e-09	-2.3002e-10	-1.35556	7.97019e-08	-2.3002e-10	-1.35405
19013135	chr3:19013135:A:T	4.34243e-09	-1.29282	0.0260162	9.48561e-08	-1.23288	0.0529003
19013766	chr3:19013766:G:A	3.85024e-09	-1.30781	-0.0792962	8.33244e-08	-1.25788	-0.0517173
19014011	chr3:19014011:TGGGAAACTTA:T	1.47878e-08	-0.0414321	-3.63989e-10	3.36471e-07	0.0861724	-3.63989e-10
19014023	chr3:19014023:TCA:T	1.53808e-08	-0.00211766	-3.63989e-10	3.50403e-07	0.126742	-3.63989e-10
19014027	chr3:19014027:AGGTATGTG:A	1.50871e-08	-0.0213952	-3.63989e-10	3.43512e-07	0.106882	-3.63989e-10
19014066	chr3:19014066:G:T	3.91405e-09	-2.3002e-10	-1.37066	7.84223e-08	-2.3002e-10	-1.37023
19014118	chr3:19014118:G:C	3.52432e-09	-1.33439	-0.141158	7.60937e-08	-1.28606	-0.114317
19014124	chr3:19014124:A:G	6.20954e-09	-2.3002e-10	-0.90915	1.25121e-07	-2.3002e-10	-0.903057
19014891	chr3:19014891:G:A	1.18856e-08	-2.3002e-10	-0.259914	2.39151e-07	-2.3002e-10	-0.255247
19015245	chr3:19015245:C:T	3.52438e-09	-1.33341	-0.142121	7.60746e-08	-1.28546	-0.115165
19015577	chr3:19015577:G:A	5.18659e-09	-2.3002e-10	-1.08916	1.0413e-07	-2.3002e-10	-1.0867
19015747	chr3:19015747:CATAAA:C	1.37053e-08	-2.3002e-10	-0.117452	2.75746e-07	-2.3002e-10	-0.112861
19015781	chr3:19015781:GA:G	1.71054e-08	-2.3002e-10	0.104156	3.37853e-07	-2.3002e-10	0.0902693
19015800	chr3:19015800:TA:T	3.91453e-09	-2.3002e-10	-1.37054	7.84062e-08	-2.3002e-10	-1.37044
19016358	chr3:19016358:T:A	4.87072e-09	-2.3002e-10	-1.152	9.81269e-08	-2.3002e-10	-1.14608
19016465	chr3:19016465:AAGAT:A	4.02786e-09	-2.3002e-10	-1.342	8.08302e-08	-2.3002e-10	-1.33999
19016559	chr3:19016559:AG:A	1.59822e-09	-1.09368	-1.17267	3.62252e-08	-0.978419	-1.16417
19016593	chr3:19016593:A:G	4.0511e-09	-2.3002e-10	-1.33625	8.13141e-08	-2.3002e-10	-1.33402
19017488	chr3:19017488:A:T	2.4856e-09	-1.35222	-0.472501	5.38728e-08	-1.29447	-0.451241
19017501	chr3:19017501:G:GT	3.94442e-09	-2.3002e-10	-1.36294	7.9141e-08	-2.3002e-10	-1.36111
19017757	chr3:19017757:G:A	1.20225e-08	-2.3002e-10	-0.24846	2.39554e-07	-2.3002e-10	-0.253562
19018193	chr3:19018193:C:T	3.88585e-09	-1.33114	-0.0467587	8.47962e-08	-1.27275	-0.0193407
19018257	chr3:19018257:C:G	1.90878e-09	-1.10005	-0.98873	4.35368e-08	-0.984658	-0.974077
19018299	chr3:19018299:A:T	4.9587e-09	-2.3002e-10	-1.13409	1.00019e-07	-2.3002e-10	-1.12698
19018300	chr3:19018300:T:C	8.37403e-10	-1.91747	-0.995219	1.702e-08	-1.91451	-0.983442
19018304	chr3:19018304:A:G	2.09281e-09	-1.23344	-0.763294	5.32035e-08	-1.02749	-0.730728
19018469	chr3:19018469:C:T	4.00278e-09	-2.3002e-10	-1.34825	8.03088e-08	-2.3002e-10	-1.34646
19019195	chr3:19019195:C:T	3.18417e-09	-1.48132	-0.0957206	7.28818e-08	-1.3744	-0.0691025
19019281	chr3:19019281:C:T	1.47585e-08	-2.3002e-10	-0.0434204	2.95636e-07	-2.3002e-10	-0.0432119
19019459	chr3:19019459:T:C	4.01415e-09	-2.3002e-10	-1.34541	8.05501e-08	-2.3002e-10	-1.34346
19019474	chr3:19019474:C:T	2.71722e-09	-1.73563	-3.63989e-10	1.17775e-07	-0.963562	-3.63989e-10
19019996	chr3:19019996:T:C	3.95711e-09	-2.3002e-10	-1.35972	7.94307e-08	-2.3002e-10	-1.35746
19020103	chr3:19020103:T:C	3.91278e-09	-2.3002e-10	-1.37099	7.8363e-08	-2.3002e-10	-1.37099
19020884	chr3:19020884:A:G	4.04817e-09	-2.3002e-10	-1.33697	8.12563e-08	-2.3002e-10	-1.33473
19021562	chr3:19021562:C:T	4.01029e-09	-2.3002e-10	-1.34637	8.04696e-08	-2.3002e-10	-1.34446
19021770	chr3:19021770:A:G	3.41331e-09	-1.50755	-3.63989e-10	9.04066e-08	-1.22802	-3.63989e-10
19021787	chr3:19021787:T:G	4.00868e-09	-2.3002e-10	-1.34677	8.04359e-08	-2.3002e-10	-1.34488
19021941	chr3:19021941:C:T	4.04592e-09	-2.3002e-10	-1.33753	8.12104e-08	-2.3002e-10	-1.3353
19022110	chr3:19022110:A:T	1.68132e-08	-2.3002e-10	0.0869274	3.31924e-07	-2.3002e-10	0.0725667
19022541	chr3:19022541:C:A	4.00625e-09	-2.3002e-10	-1.34738	8.03848e-08	-2.3002e-10	-1.34552
19022688	chr3:19022688:A:C	4.00512e-09	-2.3002e-10	-1.34766	8.03621e-08	-2.3002e-10	-1.3458
19022778	chr3:19022778:G:T	3.72068e-09	-1.33245	-0.0888803	8.1105e-08	-1.2745	-0.0620982
19022806	chr3:19022806:T:C	1.88246e-09	-1.10265	-1	4.25597e-08	-0.995559	-0.985874
19023133	chr3:19023133:G:A	4.01029e-09	-2.3002e-10	-1.34637	8.04696e-08	-2.3002e-10	-1.34446
19023361	chr3:19023361:A:G	2.06224e-09	-1.02073	-0.99072	4.68841e-08	-0.908384	-0.976278
19023677	chr3:19023677:A:G	5.11039e-09	-2.3002e-10	-1.10396	1.02972e-07	-2.3002e-10	-1.09788
19024069	chr3:19024069:T:C	4.00997e-09	-2.3002e-10	-1.34645	8.04627e-08	-2.3002e-10	-1.34455
19024094	chr3:19024094:C:T	4.01029e-09	-2.3002e-10	-1.34637	8.04696e-08	-2.3002e-10	-1.34446
19024271	chr3:19024271:T:C	4.01029e-09	-2.3002e-10	-1.34637	8.04696e-08	-2.3002e-10	-1.34446
19024683	chr3:19024683:C:T	4.00862e-09	-2.3002e-10	-1.34679	8.04347e-08	-2.3002e-10	-1.34489
19024829	chr3:19024829:C:T	4.00902e-09	-2.3002e-10	-1.34669	8.04431e-08	-2.3002e-10	-1.34479
19024912	chr3:19024912:C:T	4.00116e-09	-2.3002e-10	-1.34865	8.0129e-08	-2.3002e-10	-1.3487
19024934	chr3:19024934:C:T	4.011e-09	-2.3002e-10	-1.3462	8.04844e-08	-2.3002e-10	-1.34428
19024936	chr3:19024936:A:G	4.01029e-09	-2.3002e-10	-1.34637	8.04696e-08	-2.3002e-10	-1.34446
19025091	chr3:19025091:T:C	1.79899e-08	-2.3002e-10	0.154575	3.5518e-07	-2.3002e-10	0.140285
19025274	chr3:19025274:A:G	1.54538e-08	-2.3002e-10	0.00261798	3.057e-07	-2.3002e-10	-0.00973624
19026381	chr3:19026381:A:G	6.2188e-09	-0.907661	-3.63989e-10	8.04972e-08	-1.34412	-3.63989e-10
19026736	chr3:19026736:C:G	4.061e-09	-2.3002e-10	-1.33381	8.11699e-08	-2.3002e-10	-1.3358
19027376	chr3:19027376:C:T	1.32627e-08	-2.3002e-10	-0.150281	2.64982e-07	-2.3002e-10	-0.152679
19027601	chr3:19027601:A:C	3.98372e-09	-2.3002e-10	-1.35302	7.99122e-08	-2.3002e-10	-1.35141
19027616	chr3:19027616:A:G	3.98521e-09	-2.3002e-10	-1.35265	7.99433e-08	-2.3002e-10	-1.35102
19027680	chr3:19027680:AAGAC:A	6.16352e-09	-2.3002e-10	-0.91659	1.24364e-07	-2.3002e-10	-0.909129
19027764	chr3:19027764:A:T	3.98699e-09	-2.3002e-10	-1.3522	7.99806e-08	-2.3002e-10	-1.35056
19028389	chr3:19028389:T:C	3.92296e-09	-2.3002e-10	-1.36839	7.86477e-08	-2.3002e-10	-1.36736
19028442	chr3:19028442:G:A	4.9043e-09	-2.3002e-10	-1.14513	9.75974e-08	-2.3002e-10	-1.15149
19028531	chr3:19028531:G:T	3.98478e-09	-2.3002e-10	-1.35275	7.99349e-08	-2.3002e-10	-1.35113
19029117	chr3:19029117:AGAT:A	4.32826e-09	-2.3002e-10	-1.27007	8.73677e-08	-2.3002e-10	-1.26222
19029279	chr3:19029279:A:G	3.88205e-09	-1.32597	-0.0528991	8.46816e-08	-1.2675	-0.0259444
19029368	chr3:19029368:G:A	2.70592e-09	-1.7398	-3.63989e-10	5.01969e-08	-1.81639	-3.63989e-10
19029391	chr3:19029391:T:C	4.00163e-09	-2.3002e-10	-1.34853	8.01384e-08	-2.3002e-10	-1.34858
19029504	chr3:19029504:G:T	3.98748e-09	-2.3002e-10	-1.35208	7.99908e-08	-2.3002e-10	-1.35043
19029625	chr3:19029625:A:G	3.98891e-09	-2.3002e-10	-1.35172	8.00208e-08	-2.3002e-10	-1.35005
19029837	chr3:19029837:G:A	2.05956e-08	-2.3002e-10	0.289839	4.06223e-07	-2.3002e-10	0.274561
19030307	chr3:19030307:G:T	4.12833e-09	-2.3002e-10	-1.31736	8.24215e-08	-2.3002e-10	-1.32049
19030846	chr3:19030846:C:T	2.04778e-08	-2.3002e-10	0.284103	4.04015e-07	-2.3002e-10	0.269112
19031127	chr3:19031127:T:C	1.08778e-08	-2.3002e-10	-0.348516	2.18793e-07	-2.3002e-10	-0.344213
19031515	chr3:19031515:T:C	3.92232e-09	-2.3002e-10	-1.36856	7.86409e-08	-2.3002e-10	-1.36745
19031664	chr3:19031664:A:T	4.01288e-09	-2.3002e-10	-1.34573	8.05195e-08	-2.3002e-10	-1.34384
19032079	chr3:19032079:A:G	3.95662e-09	-2.3002e-10	-1.35985	7.93421e-08	-2.3002e-10	-1.35857
19032634	chr3:19032634:A:G	4.16835e-09	-1.29282	-0.014899	9.09767e-08	-1.23441	0.0126693
19032958	chr3:19032958:A:G	3.98891e-09	-2.3002e-10	-1.35172	8.00208e-08	-2.3002e-10	-1.35005
19032963	chr3:19032963:A:G	1.83872e-09	-1.11664	-1.00953	4.14913e-08	-1.01125	-0.995603
19033280	chr3:19033280:T:C	1.8161e-09	-1.1267	-1.01185	4.09396e-08	-1.02223	-0.99801
19033371	chr3:19033371:A:G	3.84296e-09	-1.30652	-0.0824756	8.37708e-08	-1.24846	-0.0557985
19033924	chr3:19033924:G:A	1.83571e-08	-2.3002e-10	0.174777	3.62391e-07	-2.3002e-10	0.160384
19033982	chr3:19033982:AAAG:A	8.88907e-10	-1.56509	-1.28791	2.0647e-08	-1.42778	-1.27699
19034759	chr3:19034759:A:G	3.91884e-09	-2.3002e-10	-1.36944	7.84837e-08	-2.3002e-10	-1.36945
19035226	chr3:19035226:A:G	4.41736e-09	-2.3002e-10	-1.2497	8.80614e-08	-2.3002e-10	-1.25431
19035254	chr3:19035254:A:G	1.869e-08	-2.3002e-10	0.192752	3.68932e-07	-2.3002e-10	0.178271
19035685	chr3:19035685:C:T	1.66717e-08	-2.3002e-10	0.0784762	3.29416e-07	-2.3002e-10	0.0649812
19035813	chr3:19035813:C:T	4.01095e-09	-2.3002e-10	-1.34621	8.05787e-08	-2.3002e-10	-1.34311
19036136	chr3:19036136:A:G	4.21444e-09	-1.2844	-0.0123219	9.22103e-08	-1.22357	0.0153042
19036202	chr3:19036202:C:T	3.9891e-09	-2.3002e-10	-1.35167	8.0025e-08	-2.3002e-10	-1.35
19036235	chr3:19036235:A:G	8.6398e-09	-2.3002e-10	-0.578859	1.74607e-07	-2.3002e-10	-0.569803
19036644	chr3:19036644:T:G	2.36452e-09	-1.87466	-3.63989e-10	4.91715e-08	-1.83703	-3.63989e-10
19036764	chr3:19036764:T:C	3.98891e-09	-2.3002e-10	-1.35172	8.00208e-08	-2.3002e-10	-1.35005
19036794	chr3:19036794:T:C	3.94435e-09	-1.33025	-0.0327064	8.58465e-08	-1.27456	-0.00522288
19036863	chr3:19036863:C:T	1.60929e-09	-1.2643	-0.995143	3.68815e-08	-1.14382	-0.980813
19038084	chr3:19038084:C:T	3.50425e-09	-1.38539	-0.0958695	7.78954e-08	-1.30778	-0.0691969
19038321	chr3:19038321:C:T	1.33794e-09	-1.91136	-0.532743	2.62428e-08	-1.91885	-0.546095
19038358	chr3:19038358:A:G	3.93869e-09	-2.3002e-10	-1.36439	7.89683e-08	-2.3002e-10	-1.36329
19038556	chr3:19038556:A:T	3.83397e-08	-2.3002e-10	0.911249	7.54005e-07	-2.3002e-10	0.893059
19039926	chr3:19039926:T:C	3.94544e-09	-2.3002e-10	-1.36268	7.91045e-08	-2.3002e-10	-1.36157
19040076	chr3:19040076:C:T	3.92517e-09	-2.3002e-10	-1.36783	7.86646e-08	-2.3002e-10	-1.36715
19040077	chr3:19040077:G:A	3.64216e-09	-1.39256	-0.0501048	8.08103e-08	-1.32066	-0.0195722
19040455	chr3:19040455:T:C	3.94544e-09	-2.3002e-10	-1.36268	7.91045e-08	-2.3002e-10	-1.36157
19040563	chr3:19040563:C:G	3.94544e-09	-2.3002e-10	-1.36268	7.91045e-08	-2.3002e-10	-1.36157
19041478	chr3:19041478:T:C	2.26645e-09	-1.91702	-3.63989e-10	4.53448e-08	-1.91804	-3.63989e-10
19041828	chr3:19041828:G:A	3.19418e-08	0.728678	-3.63989e-10	2.50146e-07	-0.210296	-3.63989e-10
19042292	chr3:19042292:G:A	1.66728e-09	-1.25418	-0.969865	3.85475e-08	-1.12563	-0.954819
19042462	chr3:19042462:TG:T	3.52692e-09	-1.39466	-0.0801514	7.82738e-08	-1.31876	-0.0533627
19042705	chr3:19042705:A:G	6.66137e-09	-2.3002e-10	-0.838912	1.3542e-07	-2.3002e-10	-0.823957
19043882	chr3:19043882:C:G	3.64242e-09	-1.31827	-0.124325	7.94464e-08	-1.2594	-0.0978581
19043896	chr3:19043896:T:C	1.21205e-09	-1.17501	-1.36791	1.86169e-08	-1.43892	-1.36935
19044029	chr3:19044029:G:A	6.20125e-09	-0.595622	-0.314865	1.22066e-07	-0.589379	-0.338397
19044194	chr3:19044194:A:T	4.24054e-09	-2.3002e-10	-1.29055	8.55083e-08	-2.3002e-10	-1.28373
19044748	chr3:19044748:A:G	1.95316e-08	-2.3002e-10	0.236797	3.85469e-07	-2.3002e-10	0.22212
19045011	chr3:19045011:T:C	3.77786e-09	-1.29342	-0.112659	8.19272e-08	-1.23835	-0.0881621
19045061	chr3:19045061:A:G	1.31913e-08	-2.3002e-10	-0.155682	2.66307e-07	-2.3002e-10	-0.14769
19045227	chr3:19045227:G:A	3.91747e-09	-2.3002e-10	-1.36979	7.84923e-08	-2.3002e-10	-1.36934
19045317	chr3:19045317:AATT:A	4.00848e-09	-2.3002e-10	-1.34683	8.02764e-08	-2.3002e-10	-1.34687
19045402	chr3:19045402:G:T	3.9463e-09	-2.3002e-10	-1.36246	7.91229e-08	-2.3002e-10	-1.36134
19046727	chr3:19046727:T:TTAGAA	3.9889e-09	-2.3002e-10	-1.35172	8.00205e-08	-2.3002e-10	-1.35006
19046917	chr3:19046917:G:A	7.92134e-09	-2.3002e-10	-0.665678	1.60105e-07	-2.3002e-10	-0.65651
19047673	chr3:19047673:G:A	3.50271e-09	-1.38323	-0.0984746	7.76117e-08	-1.30883	-0.0717892
19047901	chr3:19047901:T:A	2.82914e-09	-1.35256	-0.342706	6.37287e-08	-1.26222	-0.31549
19048227	chr3:19048227:A:G	3.98866e-09	-2.3002e-10	-1.35178	8.00157e-08	-2.3002e-10	-1.35012
19048337	chr3:19048337:A:C	5.13889e-09	-2.3002e-10	-1.0984	1.03564e-07	-2.3002e-10	-1.09215
19048443	chr3:19048443:G:A	3.99185e-09	-2.3002e-10	-1.35098	8.00821e-08	-2.3002e-10	-1.34929
19048462	chr3:19048462:C:G	3.99325e-09	-2.3002e-10	-1.35063	8.01113e-08	-2.3002e-10	-1.34892
19048671	chr3:19048671:A:G	3.98589e-09	-2.3002e-10	-1.35248	7.99577e-08	-2.3002e-10	-1.35084
19049533	chr3:19049533:T:C	2.34418e-09	-1.8833	-3.63989e-10	4.67454e-08	-1.88762	-3.63989e-10
19049807	chr3:19049807:A:C	3.96467e-09	-2.3002e-10	-1.35781	7.9513e-08	-2.3002e-10	-1.35642
19049942	chr3:19049942:C:T	2.26292e-09	-1.91858	-3.63989e-10	4.53348e-08	-1.91827	-3.63989e-10
19050020	chr3:19050020:A:G	1.71811e-09	-1.15849	-1.03552	3.97553e-08	-1.02756	-1.02204
19050403	chr3:19050403:TC:T	3.94684e-09	-2.3002e-10	-1.36232	7.90589e-08	-2.3002e-10	-1.36215
19050712	chr3:19050712:C:T	3.94896e-09	-2.3002e-10	-1.36179	7.91799e-08	-2.3002e-10	-1.36062
19051008	chr3:19051008:C:T	9.3923e-09	-2.3002e-10	-0.495348	1.89088e-07	-2.3002e-10	-0.490129
19051890	chr3:19051890:A:G	3.23735e-09	-1.34075	-0.219731	7.17997e-08	-1.26437	-0.194092
19051974	chr3:19051974:C:G	3.93006e-09	-2.3002e-10	-1.36658	7.88103e-08	-2.3002e-10	-1.3653
19051988	chr3:19051988:G:A	2.4092e-09	-1.16717	-0.688775	6.14865e-08	-0.959072	-0.65445
19052134	chr3:19052134:G:A	2.40098e-09	-1.85936	-3.63989e-10	4.6139e-08	-1.90068	-3.63989e-10
19052188	chr3:19052188:C:T	1.44325e-08	-2.3002e-10	-0.0657573	2.85686e-07	-2.3002e-10	-0.0774484
19052844	chr3:19052844:G:A	2.31413e-08	-2.3002e-10	0.406381	4.56746e-07	-2.3002e-10	0.391787
19053056	chr3:19053056:T:C	1.18136e-09	-1.19927	-1.3693	1.81984e-08	-1.4632	-1.36781
19053429	chr3:19053429:G:C	6.41973e-09	-2.3002e-10	-0.875862	1.29607e-07	-2.3002e-10	-0.867832
19053615	chr3:19053615:T:C	5.03477e-09	-2.3002e-10	-1.11887	1.01173e-07	-2.3002e-10	-1.11551
19053795	chr3:19053795:C:T	6.841e-09	-2.3002e-10	-0.812304	1.38103e-07	-2.3002e-10	-0.804343
19054000	chr3:19054000:A:G	9.63271e-10	-1.84291	-0.929747	1.88444e-08	-1.88819	-0.907937
19054499	chr3:19054499:A:G	3.95486e-09	-2.3002e-10	-1.36029	7.93045e-08	-2.3002e-10	-1.35905
```
