## Supplementary material for "Characterization of shared and ancestry-specific signals driving complex traits using multi-ancestry fine-mapping": susiex_nc2.cs80.summary

```
# chr3:17709016-19055118
CS_ID	CS_LENGTH	CS_PURITY	MAX_PIP_SNP	BP	REF_ALLELE	ALT_ALLELE	REF_FRQ	BETA	SE	-LOG10P	MAX_PIP	POST-HOC_PROB_POP1	POST-HOC_PROB_POP2
1	2	0.865778	chr3:18276637:A:G	18276637	G,G	A,A	1,1	-inf,-inf	inf,inf	10.7917,0.206404	0.588866	0.999969	0.228121
2	12	0.93815	chr3:18493679:T:C	18493679	C,NA	T,NA	1,NA	-inf,NA	inf,NA	7.86592,NA	0.118142	0.99865	0.494038
```
