## Supplementary material for "Characterization of shared and ancestry-specific signals driving complex traits using multi-ancestry fine-mapping": susiex_nc3.cs80.snp

```
BP	SNP	PIP(CS1)	LogBF(CS1,Pop1)	LogBF(CS1,Pop2)	PIP(CS2)	LogBF(CS2,Pop1)	LogBF(CS2,Pop2)
17709214	chr3:17709214:T:A	4.76217e-08	1.14014	-3.63989e-10	3.808e-07	0.646873	-3.63989e-10
17709337	chr3:17709337:T:C	6.76326e-10	-1.89041	-1.22381	9.16125e-09	-1.85697	-1.22345
17709992	chr3:17709992:G:C	5.94269e-09	-2.3002e-10	-0.940982	7.5322e-08	-2.3002e-10	-0.973629
17710185	chr3:17710185:G:A	5.64603e-09	-2.3002e-10	-0.992191	7.17179e-08	-2.3002e-10	-1.02266
17710421	chr3:17710421:G:A	5.10953e-08	1.21055	-3.63989e-10	4.06264e-07	0.711603	-3.63989e-10
17710565	chr3:17710565:A:G	4.09001e-08	0.987987	-3.63989e-10	3.18226e-07	0.46736	-3.63989e-10
17710766	chr3:17710766:C:T	4.51133e-09	-2.3002e-10	-1.21655	6.05568e-08	-2.3002e-10	-1.19182
17711008	chr3:17711008:AT:A	5.59637e-09	-2.3002e-10	-1.00103	7.57145e-08	-2.3002e-10	-0.968432
17711317	chr3:17711317:T:C	3.93478e-09	-2.3002e-10	-1.35329	5.18562e-08	-2.3002e-10	-1.34693
17711323	chr3:17711323:A:G	5.12828e-08	1.21421	-3.63989e-10	4.07553e-07	0.714769	-3.63989e-10
17711509	chr3:17711509:C:G	3.86598e-09	-2.3002e-10	-1.37093	5.07071e-08	-2.3002e-10	-1.36934
17711578	chr3:17711578:C:T	5.71177e-09	-2.3002e-10	-0.980616	6.99576e-08	-2.3002e-10	-1.04751
17712309	chr3:17712309:C:A	8.1913e-10	-1.55717	-1.36549	2.70312e-08	-0.629967	-1.36844
17712435	chr3:17712435:CCT:C	4.89006e-08	-2.3002e-10	1.16665	6.418e-07	-2.3002e-10	1.16888
17713066	chr3:17713066:G:A	7.95834e-10	-1.58308	-1.36843	2.57367e-08	-0.677093	-1.37039
17713111	chr3:17713111:C:T	4.04994e-09	-2.3002e-10	-1.32444	5.32974e-08	-2.3002e-10	-1.31951
17713311	chr3:17713311:A:G	4.717e-09	-2.3002e-10	-1.17197	6.25519e-08	-2.3002e-10	-1.1594
17713488	chr3:17713488:C:T	7.10455e-09	-2.3002e-10	-0.762409	1.00628e-07	-2.3002e-10	-0.683967
17714026	chr3:17714026:G:A	3.87191e-09	-2.3002e-10	-1.3694	5.08389e-08	-2.3002e-10	-1.36674
17714458	chr3:17714458:A:G	4.28586e-08	1.03476	-3.63989e-10	3.48716e-07	0.558856	-3.63989e-10
17714751	chr3:17714751:A:G	4.3708e-08	1.05439	-3.63989e-10	3.54981e-07	0.576664	-3.63989e-10
17714807	chr3:17714807:A:G	4.23924e-09	-2.3002e-10	-1.27876	5.7082e-08	-2.3002e-10	-1.25091
17714975	chr3:17714975:C:A	7.91458e-10	-1.59101	-1.36602	2.53475e-08	-0.693892	-1.36883
17715139	chr3:17715139:G:C	3.86616e-09	-2.3002e-10	-1.37088	5.06053e-08	-2.3002e-10	-1.37134
17715658	chr3:17715658:G:A	1.77811e-08	0.154991	-3.63989e-10	7.66182e-08	-0.956566	-3.63989e-10
17716008	chr3:17716008:T:TG	7.07497e-10	-1.70927	-1.3599	1.91276e-08	-0.983211	-1.36106
17716436	chr3:17716436:G:C	8.08663e-10	-1.56632	-1.3692	2.65594e-08	-0.645213	-1.37081
17716714	chr3:17716714:A:G	2.25115e-09	-1.9117	-3.63989e-10	3.13044e-08	-1.85164	-3.63989e-10
17716768	chr3:17716768:T:C	6.90409e-10	-1.7271	-1.36652	1.83091e-08	-1.02072	-1.36729
17717112	chr3:17717112:A:G	7.69865e-09	-2.3002e-10	-0.682099	1.03615e-07	-2.3002e-10	-0.654719
17717367	chr3:17717367:C:T	8.19806e-10	-1.55427	-1.36756	2.72334e-08	-0.621087	-1.36987
17718241	chr3:17718241:T:C	7.90607e-10	-1.5897	-1.3684	2.53919e-08	-0.6906	-1.37037
17718546	chr3:17718546:G:A	5.26231e-09	-1.06257	-3.63989e-10	5.34066e-08	-1.31747	-3.63989e-10
17719275	chr3:17719275:C:G	4.98197e-09	-2.3002e-10	-1.11732	6.6134e-08	-2.3002e-10	-1.10372
17719391	chr3:17719391:A:G	8.15769e-10	-1.56067	-1.36609	2.68664e-08	-0.635613	-1.36891
17719485	chr3:17719485:C:CGTTA	4.85125e-09	-2.3002e-10	-1.14391	6.28422e-08	-2.3002e-10	-1.15477
17719680	chr3:17719680:T:C	4.53311e-09	-2.3002e-10	-1.21174	5.99318e-08	-2.3002e-10	-1.20219
17719855	chr3:17719855:CAT:C	8.39754e-09	-2.3002e-10	-0.595205	1.03977e-07	-2.3002e-10	-0.651229
17719876	chr3:17719876:T:C	8.53824e-09	-2.3002e-10	-0.578589	1.05656e-07	-2.3002e-10	-0.635212
17720188	chr3:17720188:C:A	5.1873e-08	1.22565	-3.63989e-10	4.11837e-07	0.725226	-3.63989e-10
17720334	chr3:17720334:C:T	2.70591e-09	-1.72771	-3.63989e-10	4.74622e-08	-1.43547	-3.63989e-10
17721761	chr3:17721761:C:A	3.89453e-09	-2.3002e-10	-1.36357	5.0826e-08	-2.3002e-10	-1.36699
17721853	chr3:17721853:A:G	3.866e-09	-2.3002e-10	-1.37092	5.06266e-08	-2.3002e-10	-1.37092
17722012	chr3:17722012:A:C	4.01751e-09	-2.3002e-10	-1.33248	5.25051e-08	-2.3002e-10	-1.33449
17722165	chr3:17722165:T:C	6.20468e-09	-2.3002e-10	-0.897841	7.852e-08	-2.3002e-10	-0.932048
17722465	chr3:17722465:G:T	8.04139e-10	-1.57274	-1.36839	2.62332e-08	-0.658008	-1.37037
17722817	chr3:17722817:C:T	8.15299e-10	-1.55978	-1.36757	2.68737e-08	-0.634391	-1.36986
17723178	chr3:17723178:T:C	5.69893e-10	-1.91475	-1.3707	1.0693e-08	-1.55539	-1.37043
17723256	chr3:17723256:A:G	5.69116e-10	-1.91569	-1.37113	1.05984e-08	-1.56375	-1.37095
17723613	chr3:17723613:C:T	5.40258e-09	-1.03627	-3.63989e-10	1.31561e-07	-0.415932	-3.63989e-10
17723756	chr3:17723756:TAACC:T	3.86658e-09	-2.3002e-10	-1.37077	5.06341e-08	-2.3002e-10	-1.37078
17724467	chr3:17724467:T:C	1.02463e-09	-1.59344	-1.10537	1.06229e-08	-1.82831	-1.10408
17724825	chr3:17724825:G:A	4.95022e-09	-2.3002e-10	-1.12371	6.55994e-08	-2.3002e-10	-1.11183
17725205	chr3:17725205:C:G	7.85792e-10	-1.59439	-1.36982	2.51267e-08	-0.700378	-1.37109
17725241	chr3:17725241:A:G	7.97827e-10	-1.58214	-1.36687	2.57874e-08	-0.676107	-1.36941
17725359	chr3:17725359:G:C	2.24236e-09	-1.91561	-3.63989e-10	2.97521e-08	-1.9025	-3.63989e-10
17725386	chr3:17725386:A:C	5.08595e-09	-2.3002e-10	-1.09666	6.95408e-08	-2.3002e-10	-1.05349
17725554	chr3:17725554:T:A	8.56797e-10	-1.51123	-1.36647	3.04292e-08	-0.519704	-1.3603
17725976	chr3:17725976:C:G	4.31815e-09	-2.3002e-10	-1.26032	5.54292e-08	-2.3002e-10	-1.2803
17726464	chr3:17726464:G:A	8.49682e-09	-2.3002e-10	-0.583453	1.15082e-07	-2.3002e-10	-0.549753
17726546	chr3:17726546:T:C	5.70457e-10	-1.91521	-1.36925	1.06726e-08	-1.55897	-1.36875
17727574	chr3:17727574:A:G	4.97326e-09	-2.3002e-10	-1.11907	6.35715e-08	-2.3002e-10	-1.14324
17728348	chr3:17728348:G:GT	5.33014e-09	-2.3002e-10	-1.04977	7.17963e-08	-2.3002e-10	-1.02157
17728438	chr3:17728438:A:T	4.32656e-09	-2.3002e-10	-1.25837	5.71758e-08	-2.3002e-10	-1.24927
17728613	chr3:17728613:C:T	9.03383e-09	-2.3002e-10	-0.522168	1.11585e-07	-2.3002e-10	-0.580617
17728723	chr3:17728723:T:C	3.95901e-09	-2.3002e-10	-1.34715	5.15048e-08	-2.3002e-10	-1.35373
17729068	chr3:17729068:C:T	1.12345e-08	-0.304157	-3.63989e-10	1.65083e-07	-0.188952	-3.63989e-10
17729508	chr3:17729508:C:T	5.35759e-09	-2.3002e-10	-1.04463	7.21833e-08	-2.3002e-10	-1.01619
17729513	chr3:17729513:T:C	7.76685e-10	-1.61211	-1.36376	2.43403e-08	-0.736042	-1.36723
17729819	chr3:17729819:T:C	3.83436e-09	-1.37914	-3.63989e-10	4.28182e-08	-1.53844	-3.63989e-10
17729937	chr3:17729937:T:C	5.69008e-10	-1.9185	-1.3685	9.80007e-09	-1.64447	-1.36854
17730238	chr3:17730238:TAAGTA:T	4.92416e-08	1.17359	-3.63989e-10	3.92623e-07	0.677448	-3.63989e-10
17730584	chr3:17730584:A:AC	4.27278e-09	-2.3002e-10	-1.27088	5.57833e-08	-2.3002e-10	-1.27393
17730613	chr3:17730613:G:A	6.93745e-10	-1.72326	-1.36554	8.29717e-09	-1.81337	-1.36611
17730883	chr3:17730883:G:C	4.88095e-09	-2.3002e-10	-1.1378	6.23004e-08	-2.3002e-10	-1.16343
17731537	chr3:17731537:A:T	4.1451e-09	-2.3002e-10	-1.30122	5.42142e-08	-2.3002e-10	-1.30246
17731635	chr3:17731635:A:C	4.18101e-08	1.00999	-3.63989e-10	2.47075e-07	0.214289	-3.63989e-10
17732387	chr3:17732387:C:T	2.39858e-09	-1.84827	-3.63989e-10	3.70915e-08	-1.68201	-3.63989e-10
17732427	chr3:17732427:A:G	7.84916e-10	-1.59961	-1.36571	2.49583e-08	-0.709563	-1.36863
17733065	chr3:17733065:T:C	4.52429e-09	-2.3002e-10	-1.21368	5.78218e-08	-2.3002e-10	-1.23804
17733201	chr3:17733201:G:A	3.87273e-09	-2.3002e-10	-1.36918	5.0715e-08	-2.3002e-10	-1.36918
17733450	chr3:17733450:A:G	3.94358e-09	-2.3002e-10	-1.35106	5.19905e-08	-2.3002e-10	-1.34434
17733452	chr3:17733452:C:A	5.70951e-10	-1.91776	-1.36584	1.038e-08	-1.59044	-1.36507
17733466	chr3:17733466:G:T	5.55243e-08	-2.3002e-10	1.29368	7.30145e-07	-2.3002e-10	1.29784
17733873	chr3:17733873:C:T	2.44355e-09	-1.82969	-3.63989e-10	3.04007e-08	-1.88094	-3.63989e-10
17733953	chr3:17733953:G:A	6.48064e-10	-1.91726	-1.23965	8.99106e-09	-1.86639	-1.23278
17734275	chr3:17734275:C:T	5.22294e-09	-2.3002e-10	-1.07008	6.42822e-08	-2.3002e-10	-1.13212
17734559	chr3:17734559:A:G	4.28789e-09	-2.3002e-10	-1.26735	5.57783e-08	-2.3002e-10	-1.27402
17734842	chr3:17734842:T:C	5.69505e-10	-1.9189	-1.36723	1.00659e-08	-1.61971	-1.36654
17734879	chr3:17734879:C:T	2.27018e-09	-1.90328	-3.63989e-10	4.17861e-08	-1.56284	-3.63989e-10
17734893	chr3:17734893:C:G	4.15004e-09	-2.3002e-10	-1.30003	5.42789e-08	-2.3002e-10	-1.30127
17735592	chr3:17735592:T:A	3.88108e-09	-2.3002e-10	-1.36703	5.06998e-08	-2.3002e-10	-1.36948
17735631	chr3:17735631:A:G	9.09901e-10	-1.50841	-1.30916	3.17059e-08	-0.51362	-1.32528
17736054	chr3:17736054:A:G	7.79174e-10	-1.60248	-1.37018	2.48116e-08	-0.712862	-1.37123
17736127	chr3:17736127:T:A	2.62586e-09	-1.75774	-3.63989e-10	3.71423e-08	-1.68064	-3.63989e-10
17736816	chr3:17736816:G:A	3.89499e-09	-2.3002e-10	-1.36345	5.08308e-08	-2.3002e-10	-1.3669
17736828	chr3:17736828:T:C	5.9051e-10	-1.8956	-1.35431	1.27709e-08	-1.40033	-1.3479
17737118	chr3:17737118:G:A	3.75608e-09	-1.39977	-3.63989e-10	3.72656e-08	-1.67733	-3.63989e-10
17737633	chr3:17737633:C:T	4.2409e-09	-2.3002e-10	-1.27837	5.45572e-08	-2.3002e-10	-1.29615
17737830	chr3:17737830:A:C	5.89464e-10	-1.91758	-1.3341	8.17679e-09	-1.85808	-1.33602
17737915	chr3:17737915:T:C	7.1257e-10	-1.69085	-1.37118	1.96493e-08	-0.946417	-1.37094
17738326	chr3:17738326:C:T	3.88616e-09	-2.3002e-10	-1.36572	5.07466e-08	-2.3002e-10	-1.36856
17738403	chr3:17738403:T:A	4.5849e-08	1.10221	-3.63989e-10	3.68819e-07	0.614905	-3.63989e-10
17738690	chr3:17738690:T:C	3.86635e-09	-2.3002e-10	-1.37083	5.06311e-08	-2.3002e-10	-1.37084
17738998	chr3:17738998:C:G	7.70509e-10	-1.61322	-1.37063	2.4278e-08	-0.734496	-1.37134
17739155	chr3:17739155:C:T	6.15259e-09	-2.3002e-10	-0.906271	8.66273e-08	-2.3002e-10	-0.833786
17739361	chr3:17739361:C:T	9.67801e-10	-1.52755	-1.22832	1.28713e-08	-1.50315	-1.23726
17739823	chr3:17739823:A:G	8.60174e-10	-1.50246	-1.3713	3.0028e-08	-0.52219	-1.37108
17740274	chr3:17740274:G:A	5.7187e-08	1.32318	-3.63989e-10	4.49169e-07	0.811999	-3.63989e-10
17740288	chr3:17740288:A:C	6.00042e-10	-1.91566	-1.31824	1.12326e-08	-1.56125	-1.31533
17742049	chr3:17742049:G:A	5.31443e-09	-2.3002e-10	-1.05272	6.7743e-08	-2.3002e-10	-1.07968
17742987	chr3:17742987:T:C	5.34209e-09	-2.3002e-10	-1.04753	6.80831e-08	-2.3002e-10	-1.07467
17743150	chr3:17743150:G:A	1.11214e-08	0.944342	-1.25862	9.25115e-08	0.492853	-1.26092
17743326	chr3:17743326:T:C	5.92656e-10	-1.88404	-1.36224	1.25299e-08	-1.40593	-1.36135
17743404	chr3:17743404:G:T	1.15482e-08	0.982002	-1.25862	9.53879e-08	0.523472	-1.26092
17743540	chr3:17743540:G:A	6.6404e-08	1.47261	-3.63989e-10	5.11638e-07	0.942216	-3.63989e-10
17744032	chr3:17744032:A:G	5.64019e-09	-2.3002e-10	-0.993226	7.88453e-08	-2.3002e-10	-0.927913
17744077	chr3:17744077:T:C	5.42884e-09	-2.3002e-10	-1.03142	7.22719e-08	-2.3002e-10	-1.01497
17744081	chr3:17744081:C:T	5.41851e-09	-2.3002e-10	-1.03332	7.21312e-08	-2.3002e-10	-1.01691
17744376	chr3:17744376:G:A	3.98763e-09	-2.3002e-10	-1.33995	5.19046e-08	-2.3002e-10	-1.34599
17744377	chr3:17744377:C:T	2.7247e-09	-1.72079	-3.63989e-10	4.53137e-08	-1.48179	-3.63989e-10
17744565	chr3:17744565:T:C	8.04553e-10	-1.56971	-1.3709	2.62222e-08	-0.657447	-1.37135
17745445	chr3:17745445:G:A	4.07277e-09	-2.3002e-10	-1.31882	5.29187e-08	-2.3002e-10	-1.32665
17745480	chr3:17745480:C:T	4.03871e-09	-2.3002e-10	-1.32722	5.2513e-08	-2.3002e-10	-1.33434
17745512	chr3:17745512:G:C	4.08562e-09	-2.3002e-10	-1.31567	5.3539e-08	-2.3002e-10	-1.31499
17745907	chr3:17745907:G:A	7.09366e-10	-1.69526	-1.37127	1.93401e-08	-0.961879	-1.37134
17746065	chr3:17746065:G:A	5.73505e-10	-1.91533	-1.3638	1.06916e-08	-1.56303	-1.36291
17747374	chr3:17747374:A:G	5.75723e-10	-1.91676	-1.35851	1.05923e-08	-1.57778	-1.35749
17747410	chr3:17747410:C:T	3.86554e-09	-2.3002e-10	-1.37104	5.06053e-08	-2.3002e-10	-1.37134
17747497	chr3:17747497:T:C	3.87767e-09	-2.3002e-10	-1.36791	5.06874e-08	-2.3002e-10	-1.36972
17747582	chr3:17747582:T:C	5.75604e-10	-1.91571	-1.35977	1.06958e-08	-1.56676	-1.35879
17747869	chr3:17747869:C:A	9.44686e-09	-2.3002e-10	-0.477461	1.29252e-07	-2.3002e-10	-0.433639
17748012	chr3:17748012:C:G	6.77657e-08	1.49291	-3.63989e-10	5.21089e-07	0.96052	-3.63989e-10
17748478	chr3:17748478:G:A	2.35747e-09	-1.86555	-3.63989e-10	3.00497e-08	-1.89255	-3.63989e-10
17748805	chr3:17748805:G:A	5.90344e-09	-2.3002e-10	-0.947609	7.39448e-08	-2.3002e-10	-0.992083
17749404	chr3:17749404:C:G	1.52622e-08	0.00223648	-3.63989e-10	6.91534e-08	-1.05907	-3.63989e-10
17749535	chr3:17749535:A:G	1.3492e-09	-1.4322	-0.991428	1.56863e-08	-1.5308	-1.01182
17750027	chr3:17750027:A:G	3.87122e-09	-2.3002e-10	-1.36957	5.07497e-08	-2.3002e-10	-1.36849
17750308	chr3:17750308:T:C	8.07297e-09	-2.3002e-10	-0.634623	1.14989e-07	-2.3002e-10	-0.550567
17750563	chr3:17750563:C:G	4.01638e-09	-2.3002e-10	-1.33276	5.30215e-08	-2.3002e-10	-1.3247
17750626	chr3:17750626:A:G	5.87789e-10	-1.90383	-1.3507	9.10931e-09	-1.7368	-1.3493
17751082	chr3:17751082:C:T	7.79172e-10	-1.68328	-1.28939	2.43077e-08	-0.835006	-1.2696
17751743	chr3:17751743:G:A	6.06651e-10	-1.91597	-1.30697	1.01207e-08	-1.67703	-1.30379
17751897	chr3:17751897:A:C	4.14751e-09	-2.3002e-10	-1.30064	5.36178e-08	-2.3002e-10	-1.31352
17752316	chr3:17752316:C:A	3.55642e-09	-1.45439	-3.63989e-10	3.79576e-08	-1.65893	-3.63989e-10
17752358	chr3:17752358:G:A	7.86179e-10	-1.67361	-1.2901	2.48081e-08	-0.813885	-1.27035
17752546	chr3:17752546:A:G	4.30448e-09	-2.3002e-10	-1.26349	5.56116e-08	-2.3002e-10	-1.27701
17752708	chr3:17752708:C:T	6.79457e-10	-1.7384	-1.3712	1.94335e-08	-0.957412	-1.37099
17752742	chr3:17752742:G:A	2.51623e-09	-1.80038	-3.63989e-10	3.75127e-08	-1.67072	-3.63989e-10
17752804	chr3:17752804:A:C	2.06099e-08	0.302629	-3.63989e-10	7.9642e-08	-0.91786	-3.63989e-10
17754439	chr3:17754439:T:C	6.17033e-10	-1.84566	-1.36032	1.41806e-08	-1.2802	-1.36333
17754670	chr3:17754670:A:G	4.32987e-09	-2.3002e-10	-1.25761	5.56767e-08	-2.3002e-10	-1.27584
17754700	chr3:17754700:T:C	6.03051e-10	-1.86965	-1.35925	1.32602e-08	-1.34827	-1.36237
17756516	chr3:17756516:T:C	3.92469e-09	-2.3002e-10	-1.35586	5.14088e-08	-2.3002e-10	-1.35559
17756622	chr3:17756622:C:A	2.66014e-09	-1.74476	-3.63989e-10	3.36193e-08	-1.7803	-3.63989e-10
17756865	chr3:17756865:C:G	4.3756e-09	-2.3002e-10	-1.2471	5.61079e-08	-2.3002e-10	-1.26812
17757432	chr3:17757432:A:G	7.04872e-10	-1.70172	-1.37117	2.10905e-08	-0.875581	-1.371
17758096	chr3:17758096:T:C	2.66704e-08	-2.3002e-10	0.56041	3.50086e-07	-2.3002e-10	0.562778
17758510	chr3:17758510:C:A	3.94393e-09	-2.3002e-10	-1.35097	5.16679e-08	-2.3002e-10	-1.35056
17758931	chr3:17758931:T:C	7.55003e-10	-1.63283	-1.37135	2.44156e-08	-0.729753	-1.37042
17758956	chr3:17758956:A:G	4.13065e-09	-2.3002e-10	-1.30471	5.34243e-08	-2.3002e-10	-1.31714
17759011	chr3:17759011:A:G	4.66542e-09	-2.3002e-10	-1.18297	6.24363e-08	-2.3002e-10	-1.16125
17759263	chr3:17759263:C:A	2.85167e-08	-2.3002e-10	0.627346	3.7505e-07	-2.3002e-10	0.631658
17760319	chr3:17760319:C:T	7.53427e-10	-1.63525	-1.37102	2.42284e-08	-0.738982	-1.36889
17760842	chr3:17760842:G:A	3.94406e-09	-2.3002e-10	-1.35093	5.20052e-08	-2.3002e-10	-1.34406
17760907	chr3:17760907:T:A	2.7577e-09	-1.70875	-3.63989e-10	4.99028e-08	-1.38532	-3.63989e-10
17760910	chr3:17760910:T:A	2.40792e-09	-1.11517	-0.729213	4.34931e-08	-0.799572	-0.723228
17761389	chr3:17761389:T:C	8.05795e-10	-1.64798	-1.29109	2.61545e-08	-0.759894	-1.27149
17761661	chr3:17761661:A:G	4.65341e-09	-2.3002e-10	-1.18554	5.80368e-08	-2.3002e-10	-1.23432
17761813	chr3:17761813:T:C	5.44404e-09	-2.3002e-10	-1.02862	7.48349e-08	-2.3002e-10	-0.980116
17761967	chr3:17761967:C:T	3.92152e-09	-2.3002e-10	-1.35667	5.16535e-08	-2.3002e-10	-1.35084
17762482	chr3:17762482:C:T	6.03907e-10	-1.85666	-1.37081	8.23974e-09	-1.81559	-1.37084
17762504	chr3:17762504:T:G	5.82485e-10	-1.91522	-1.34838	9.66188e-09	-1.68022	-1.34699
17762593	chr3:17762593:C:T	3.90706e-09	-2.3002e-10	-1.36036	5.11755e-08	-2.3002e-10	-1.36014
17762972	chr3:17762972:A:G	7.83809e-10	-1.5957	-1.37103	2.61999e-08	-0.658472	-1.37117
17763118	chr3:17763118:T:C	3.93224e-09	-2.3002e-10	-1.35393	5.16833e-08	-2.3002e-10	-1.35027
17763200	chr3:17763200:T:C	2.5898e-09	-1.77156	-3.63989e-10	3.19413e-08	-1.8315	-3.63989e-10
17764341	chr3:17764341:A:T	4.48522e-09	-2.3002e-10	-1.22236	5.94786e-08	-2.3002e-10	-1.20978
17764932	chr3:17764932:A:G	7.00488e-10	-1.7094	-1.36972	2.07789e-08	-0.890165	-1.3713
17765506	chr3:17765506:C:G	5.15725e-09	-2.3002e-10	-1.08274	7.06578e-08	-2.3002e-10	-1.03755
17765612	chr3:17765612:G:A	1.36882e-08	-0.106608	-3.63989e-10	1.10657e-07	-0.588969	-3.63989e-10
17765737	chr3:17765737:A:G	3.88258e-09	-2.3002e-10	-1.36665	5.10272e-08	-2.3002e-10	-1.36304
17765955	chr3:17765955:T:G	3.86692e-09	-2.3002e-10	-1.37068	5.06688e-08	-2.3002e-10	-1.37009
17766218	chr3:17766218:A:T	4.43541e-09	-2.3002e-10	-1.23353	5.86592e-08	-2.3002e-10	-1.22366
17766415	chr3:17766415:T:C	2.39493e-09	-1.84979	-3.63989e-10	2.99715e-08	-1.89515	-3.63989e-10
17766540	chr3:17766540:T:C	5.18874e-09	-2.3002e-10	-1.07665	6.96434e-08	-2.3002e-10	-1.05201
17766744	chr3:17766744:C:G	5.83297e-10	-1.89144	-1.37076	8.81655e-09	-1.74756	-1.37121
17767026	chr3:17767026:C:T	4.86646e-09	0.200461	-1.34124	6.05821e-08	0.141683	-1.33309
17767041	chr3:17767041:T:C	4.80945e-09	-2.3002e-10	-1.15256	6.49032e-08	-2.3002e-10	-1.1225
17767324	chr3:17767324:G:A	4.03059e-09	-2.3002e-10	-1.32923	5.33406e-08	-2.3002e-10	-1.3187
17767711	chr3:17767711:T:G	1.11579e-09	-1.2482	-1.36538	4.09427e-08	-0.213578	-1.36965
17767976	chr3:17767976:T:C	7.11937e-10	-1.69362	-1.36929	2.03169e-08	-0.919204	-1.36474
17768246	chr3:17768246:G:A	5.30174e-09	-2.3002e-10	-1.05511	6.79073e-08	-2.3002e-10	-1.07726
17768651	chr3:17768651:G:A	1.31523e-09	-1.08419	-1.36494	5.28615e-08	0.0416832	-1.36941
17768696	chr3:17768696:C:T	3.97323e-09	-2.3002e-10	-1.34356	5.16618e-08	-2.3002e-10	-1.35068
17768786	chr3:17768786:TAAC:T	4.04748e-09	-2.3002e-10	-1.32505	5.35876e-08	-2.3002e-10	-1.31408
17768914	chr3:17768914:C:T	6.95255e-10	-1.85995	-1.22667	1.45171e-08	-1.38843	-1.23165
17769569	chr3:17769569:T:C	3.87621e-09	-2.3002e-10	-1.36829	5.06769e-08	-2.3002e-10	-1.36993
17770170	chr3:17770170:A:G	3.8655e-09	-2.3002e-10	-1.37105	5.06479e-08	-2.3002e-10	-1.3705
17770439	chr3:17770439:G:A	4.99487e-09	-2.3002e-10	-1.11473	6.69365e-08	-2.3002e-10	-1.09166
17771196	chr3:17771196:C:A	1.26335e-09	-1.1225	-1.36688	4.98823e-08	-0.0153377	-1.3704
17771398	chr3:17771398:A:G	3.93214e-09	-2.3002e-10	-1.35396	5.16817e-08	-2.3002e-10	-1.3503
17771607	chr3:17771607:G:A	4.57764e-09	-2.3002e-10	-1.20196	5.89885e-08	-2.3002e-10	-1.21806
17771617	chr3:17771617:A:G	7.20716e-10	-1.68419	-1.36646	2.08042e-08	-0.900072	-1.36017
17771696	chr3:17771696:G:A	4.96574e-09	-2.3002e-10	-1.12058	6.59951e-08	-2.3002e-10	-1.10582
17771703	chr3:17771703:C:T	1.2738e-09	-1.11051	-1.37063	5.09829e-08	0.00735199	-1.37126
17771723	chr3:17771723:C:T	5.50668e-09	-1.01718	-3.63989e-10	4.57897e-08	-1.47134	-3.63989e-10
17771744	chr3:17771744:A:G	3.50551e-09	-1.46881	-3.63989e-10	7.44009e-08	-0.985933	-3.63989e-10
17771795	chr3:17771795:A:G	4.90625e-09	-2.3002e-10	-1.13263	6.51831e-08	-2.3002e-10	-1.1182
17772067	chr3:17772067:A:G	2.82991e-08	-2.3002e-10	0.619685	3.24142e-07	-2.3002e-10	0.485779
17772796	chr3:17772796:C:T	3.89963e-09	-2.3002e-10	-1.36226	5.11878e-08	-2.3002e-10	-1.3599
17772921	chr3:17772921:G:A	4.53814e-09	-2.3002e-10	-1.21063	6.00643e-08	-2.3002e-10	-1.19998
17773302	chr3:17773302:TCTCCACTCTGTA:T	4.06207e-09	-2.3002e-10	-1.32145	5.37495e-08	-2.3002e-10	-1.31107
17773381	chr3:17773381:G:A	4.06262e-09	-2.3002e-10	-1.32132	5.38138e-08	-2.3002e-10	-1.30987
17773995	chr3:17773995:C:T	6.95411e-10	-1.82973	-1.25666	8.29319e-09	-1.91892	-1.26105
17774083	chr3:17774083:C:T	4.0723e-09	-2.3002e-10	-1.31894	5.38972e-08	-2.3002e-10	-1.30832
17774125	chr3:17774125:A:G	5.88691e-08	1.35217	-3.63989e-10	4.24491e-07	0.75549	-3.63989e-10
17774829	chr3:17774829:AACTCCAGACACACCATCTTTAAGAGCTGTAAC:A	2.8689e-09	-1.66922	-3.63989e-10	3.37813e-08	-1.77549	-3.63989e-10
17774955	chr3:17774955:G:A	3.86484e-09	-2.3002e-10	-1.37122	5.06052e-08	-2.3002e-10	-1.37135
17775078	chr3:17775078:G:A	3.86436e-09	-2.3002e-10	-1.37135	5.06102e-08	-2.3002e-10	-1.37125
17775256	chr3:17775256:G:A	4.05233e-09	-2.3002e-10	-1.32385	5.36091e-08	-2.3002e-10	-1.31368
17775403	chr3:17775403:T:C	1.3053e-09	-1.08995	-1.36675	5.25813e-08	0.0372957	-1.37034
17775504	chr3:17775504:C:T	3.17256e-09	-1.56861	-3.63989e-10	3.33173e-08	-1.78932	-3.63989e-10
17775932	chr3:17775932:G:A	6.01921e-10	-1.86715	-1.36363	1.23541e-08	-1.41504	-1.36637
17776099	chr3:17776099:A:G	4.07204e-09	-2.3002e-10	-1.319	5.31679e-08	-2.3002e-10	-1.32195
17777377	chr3:17777377:T:C	7.14137e-09	-2.3002e-10	-0.757239	9.20847e-08	-2.3002e-10	-0.772692
17777625	chr3:17777625:G:A	5.10139e-08	1.20895	-3.63989e-10	3.72513e-07	0.62487	-3.63989e-10
17777776	chr3:17777776:C:T	4.08078e-09	-2.3002e-10	-1.31686	5.40212e-08	-2.3002e-10	-1.30602
17777917	chr3:17777917:A:G	3.88798e-09	-2.3002e-10	-1.36525	5.10135e-08	-2.3002e-10	-1.36331
17778601	chr3:17778601:A:G	5.18695e-09	-2.3002e-10	-1.077	6.95814e-08	-2.3002e-10	-1.0529
17778905	chr3:17778905:C:T	3.86478e-09	-2.3002e-10	-1.37124	5.06051e-08	-2.3002e-10	-1.37135
17779140	chr3:17779140:G:A	4.09256e-09	-2.3002e-10	-1.31397	5.41892e-08	-2.3002e-10	-1.30292
17779382	chr3:17779382:G:A	4.77755e-09	-2.3002e-10	-1.15922	6.08315e-08	-2.3002e-10	-1.18729
17779518	chr3:17779518:T:C	4.02362e-09	-2.3002e-10	-1.33096	5.31978e-08	-2.3002e-10	-1.32138
17779744	chr3:17779744:T:C	2.38281e-09	-1.85486	-3.63989e-10	2.98771e-08	-1.89831	-3.63989e-10
17779991	chr3:17779991:G:A	1.15058e-09	-1.21638	-1.36649	4.29669e-08	-0.16476	-1.37021
17780201	chr3:17780201:A:C	3.89906e-09	-2.3002e-10	-1.36241	5.11794e-08	-2.3002e-10	-1.36006
17781152	chr3:17781152:A:G	1.25997e-09	-1.12856	-1.3635	4.95272e-08	-0.0243167	-1.36856
17781230	chr3:17781230:G:C	4.06814e-09	-2.3002e-10	-1.31996	5.38367e-08	-2.3002e-10	-1.30945
17781790	chr3:17781790:T:C	3.89882e-09	-2.3002e-10	-1.36247	5.11758e-08	-2.3002e-10	-1.36013
17781831	chr3:17781831:A:G	5.27624e-08	1.24265	-3.63989e-10	3.83305e-07	0.653431	-3.63989e-10
17782165	chr3:17782165:T:G	6.89439e-08	1.51015	-3.63989e-10	4.89059e-07	0.897082	-3.63989e-10
17782168	chr3:17782168:G:A	3.97338e-09	-2.3002e-10	-1.34353	5.22231e-08	-2.3002e-10	-1.33988
17782174	chr3:17782174:A:G	1.25028e-09	-1.14221	-1.35756	4.86305e-08	-0.046506	-1.36464
17782329	chr3:17782329:C:T	6.38562e-10	-1.81201	-1.35967	1.4671e-08	-1.24676	-1.36276
17782580	chr3:17782580:G:A	1.23041e-09	-1.16129	-1.35451	4.73087e-08	-0.0762295	-1.36248
17783060	chr3:17783060:C:T	5.02528e-09	-2.3002e-10	-1.10866	6.42326e-08	-2.3002e-10	-1.13289
17783238	chr3:17783238:T:C	1.34014e-09	-1.06362	-1.36675	5.46714e-08	0.0762738	-1.37034
17783792	chr3:17783792:G:A	3.00641e-09	-1.6224	-3.63989e-10	4.021e-08	-1.60129	-3.63989e-10
17784036	chr3:17784036:A:T	3.89896e-09	-2.3002e-10	-1.36243	5.1178e-08	-2.3002e-10	-1.36009
17784102	chr3:17784102:G:A	5.38007e-08	2.63091	-1.36876	6.41637e-07	2.53382	-1.3652
17784603	chr3:17784603:G:A	6.30631e-10	-1.8176	-1.36658	1.43938e-08	-1.26015	-1.36846
17784694	chr3:17784694:C:T	3.86903e-09	-2.3002e-10	-1.37014	5.07152e-08	-2.3002e-10	-1.36918
17784706	chr3:17784706:A:G	5.13981e-09	-1.08613	-3.63989e-10	3.18264e-08	-1.8351	-3.63989e-10
17785245	chr3:17785245:A:G	6.73638e-10	-1.85044	-1.26777	1.44426e-08	-1.35202	-1.27319
17785268	chr3:17785268:G:C	7.13795e-10	-1.71647	-1.34383	1.91069e-08	-0.99339	-1.35196
17785276	chr3:17785276:A:G	3.93856e-09	-2.3002e-10	-1.35233	5.12782e-08	-2.3002e-10	-1.35814
17785411	chr3:17785411:G:C	7.1606e-09	-2.3002e-10	-0.754551	1.0111e-07	-2.3002e-10	-0.679195
17785425	chr3:17785425:G:T	5.01147e-09	-2.3002e-10	-1.11142	6.67159e-08	-2.3002e-10	-1.09496
17785492	chr3:17785492:T:C	2.23625e-09	-1.91834	-3.63989e-10	2.98729e-08	-1.89845	-3.63989e-10
17785659	chr3:17785659:C:T	5.61391e-09	-2.3002e-10	-0.997896	7.65166e-08	-2.3002e-10	-0.957893
17785935	chr3:17785935:C:G	1.14731e-08	0.748084	-1.03122	8.97972e-08	0.247232	-1.04508
17785967	chr3:17785967:A:T	1.01691e-08	0.628226	-1.03201	8.058e-08	0.139701	-1.04585
17786132	chr3:17786132:C:A	1.16149e-08	0.73314	-1.00399	9.08718e-08	0.23243	-1.01838
17786256	chr3:17786256:T:C	1.3287e-08	1.0234	-1.15976	1.01802e-07	0.497594	-1.16997
17786287	chr3:17786287:G:T	2.96348e-08	0.665806	-3.63989e-10	2.36442e-07	0.170302	-3.63989e-10
17786377	chr3:17786377:G:A	5.13735e-09	-2.3002e-10	-1.08661	6.90661e-08	-2.3002e-10	-1.06034
17786493	chr3:17786493:A:G	9.56563e-10	-1.47009	-1.29746	2.86213e-08	-0.63407	-1.30718
17786826	chr3:17786826:A:G	1.09106e-08	0.696752	-1.03016	8.5829e-08	0.201001	-1.04405
17787060	chr3:17787060:C:CT	1.09011e-08	0.698217	-1.0325	8.57565e-08	0.202451	-1.04634
17787140	chr3:17787140:G:A	6.97098e-09	-2.3002e-10	-0.781389	9.52896e-08	-2.3002e-10	-0.738481
17787149	chr3:17787149:T:C	1.14999e-08	0.750408	-1.03121	8.9989e-08	0.249349	-1.04506
17787197	chr3:17787197:T:G	1.2391e-08	0.751615	-0.957791	9.68004e-08	0.250336	-0.973086
17787274	chr3:17787274:A:G	3.91488e-09	-2.3002e-10	-1.35836	5.18184e-08	-2.3002e-10	-1.34766
17787387	chr3:17787387:A:G	1.15062e-08	0.771002	-1.05126	8.98894e-08	0.267869	-1.06469
17787435	chr3:17787435:T:C	1.13006e-08	0.752528	-1.05082	8.84521e-08	0.251316	-1.06426
17787626	chr3:17787626:T:C	5.92673e-09	-2.3002e-10	-0.943671	8.32854e-08	-2.3002e-10	-0.873128
17787705	chr3:17787705:G:C	3.86947e-09	-2.3002e-10	-1.37003	5.07132e-08	-2.3002e-10	-1.36921
17787774	chr3:17787774:G:A	4.55246e-09	-2.3002e-10	-1.20748	6.02639e-08	-2.3002e-10	-1.19667
17787825	chr3:17787825:T:G	1.26193e-08	0.76811	-0.95603	9.84297e-08	0.265066	-0.971125
17787938	chr3:17787938:G:A	1.25432e-09	-1.1303	-1.36625	4.94949e-08	-0.0234395	-1.37009
17787985	chr3:17787985:C:T	4.03694e-09	-2.3002e-10	-1.32766	5.33815e-08	-2.3002e-10	-1.31794
17788019	chr3:17788019:T:C	4.74819e-09	-2.3002e-10	-1.16538	6.4635e-08	-2.3002e-10	-1.12665
17788447	chr3:17788447:T:C	1.243e-08	0.81134	-1.01437	9.66686e-08	0.304352	-1.02846
17788541	chr3:17788541:T:C	1.1701e-08	0.755098	-1.01857	9.1487e-08	0.253379	-1.03258
17788577	chr3:17788577:C:T	1.16768e-08	0.748281	-1.01382	9.13634e-08	0.247377	-1.02793
17788874	chr3:17788874:G:A	1.16815e-08	0.749232	-1.01437	9.13893e-08	0.248191	-1.02846
17789115	chr3:17789115:T:C	6.23088e-09	-2.3002e-10	-0.893627	8.70407e-08	-2.3002e-10	-0.829025
17789160	chr3:17789160:T:G	2.4535e-09	-1.82563	-3.63989e-10	3.02188e-08	-1.88694	-3.63989e-10
17789216	chr3:17789216:ATTTT:A	8.10015e-09	-2.3002e-10	-0.631262	1.15336e-07	-2.3002e-10	-0.547548
17789352	chr3:17789352:C:T	4.01982e-09	-2.3002e-10	-1.33191	5.2395e-08	-2.3002e-10	-1.33659
17789483	chr3:17789483:C:T	1.26754e-08	0.949851	-1.13333	9.77842e-08	0.431816	-1.14445
17789488	chr3:17789488:A:G	1.17825e-08	0.759433	-1.01596	9.21287e-08	0.2578	-1.03002
17789759	chr3:17789759:C:G	1.15643e-08	0.749603	-1.02482	9.05048e-08	0.248607	-1.03861
17789780	chr3:17789780:G:A	1.33367e-08	0.934481	-1.06711	1.02796e-07	0.412514	-1.07517
17790195	chr3:17790195:T:C	1.16709e-08	0.74832	-1.01437	9.1322e-08	0.247456	-1.02846
17790223	chr3:17790223:A:G	1.21553e-08	0.749381	-0.974761	9.50526e-08	0.248412	-0.989383
17790252	chr3:17790252:C:T	4.21504e-08	2.38744	-1.36934	5.06998e-07	2.29922	-1.36611
17790369	chr3:17790369:T:C	1.2164e-08	0.790045	-1.0147	9.47919e-08	0.285071	-1.02879
17790734	chr3:17790734:C:T	1.17762e-08	0.754549	-1.01161	9.23256e-08	0.255685	-1.02576
17790846	chr3:17790846:C:T	1.15292e-08	0.737244	-1.0155	9.03245e-08	0.237585	-1.02958
17790913	chr3:17790913:G:A	4.01267e-09	-2.3002e-10	-1.33369	5.30246e-08	-2.3002e-10	-1.32465
17791250	chr3:17791250:C:T	4.1776e-09	-2.3002e-10	-1.29341	5.40004e-08	-2.3002e-10	-1.30641
17791337	chr3:17791337:C:T	7.02326e-10	-1.71956	-1.35695	2.2779e-08	-0.803186	-1.36637
17791374	chr3:17791374:A:G	1.16855e-08	0.750097	-1.01489	9.14206e-08	0.249054	-1.02898
17791763	chr3:17791763:A:T	4.32416e-09	-2.3002e-10	-1.25893	5.54959e-08	-2.3002e-10	-1.27909
17792013	chr3:17792013:T:G	1.22391e-08	0.749224	-0.967733	9.56929e-08	0.248234	-0.98249
17792634	chr3:17792634:T:G	5.17945e-08	2.59416	-1.37002	6.22306e-07	2.50527	-1.36724
17792712	chr3:17792712:C:T	3.89896e-09	-2.3002e-10	-1.36243	5.1178e-08	-2.3002e-10	-1.36009
17792863	chr3:17792863:T:C	1.16312e-08	0.744787	-1.01424	9.10473e-08	0.244317	-1.02834
17792868	chr3:17792868:GCTATA:G	1.15005e-08	0.735088	-1.01584	9.01078e-08	0.235524	-1.02992
17792891	chr3:17792891:A:C	1.09444e-08	0.684069	-1.01439	8.61641e-08	0.189334	-1.02848
17793030	chr3:17793030:A:G	1.19279e-08	0.771387	-1.01565	9.31249e-08	0.268274	-1.02973
17793175	chr3:17793175:T:C	3.93591e-09	-2.3002e-10	-1.353	5.17144e-08	-2.3002e-10	-1.34967
17793348	chr3:17793348:G:A	8.87704e-09	0.472514	-1.01219	7.14334e-08	-0.00117431	-1.02546
17793834	chr3:17793834:A:G	1.21993e-08	0.79345	-1.01522	9.50395e-08	0.28819	-1.0293
17793854	chr3:17793854:G:A	8.201e-09	-2.3002e-10	-0.618888	1.1685e-07	-2.3002e-10	-0.534512
17794102	chr3:17794102:A:C	1.16589e-08	0.747926	-1.015	9.12326e-08	0.247095	-1.02908
17794128	chr3:17794128:G:A	9.99178e-09	0.592988	-1.01437	7.97851e-08	0.1124	-1.02846
17794163	chr3:17794163:T:C	1.27149e-08	0.830964	-1.01134	9.87761e-08	0.32295	-1.0255
17794337	chr3:17794337:G:A	3.89444e-09	-2.3002e-10	-1.36359	5.06275e-08	-2.3002e-10	-1.37091
17794341	chr3:17794341:T:C	5.85275e-08	1.34635	-3.63989e-10	4.2096e-07	0.747136	-3.63989e-10
17794471	chr3:17794471:T:C	1.16502e-08	0.747801	-1.01562	9.11735e-08	0.247055	-1.02969
17794483	chr3:17794483:T:C	1.18242e-08	0.762326	-1.01532	9.24497e-08	0.260649	-1.02939
17794547	chr3:17794547:T:C	1.14713e-08	0.754455	-1.03775	8.97562e-08	0.253052	-1.05136
17795144	chr3:17795144:T:C	1.34604e-08	0.870082	-0.993471	1.04277e-07	0.359628	-1.00798
17795195	chr3:17795195:G:A	1.26684e-08	0.79557	-0.979605	9.85186e-08	0.289324	-0.99448
17795354	chr3:17795354:T:G	4.60791e-08	2.47618	-1.36896	5.53784e-07	2.39228	-1.37091
17795391	chr3:17795391:C:A	1.23182e-08	0.746341	-0.958404	9.63081e-08	0.245598	-0.973446
17795464	chr3:17795464:A:G	1.16319e-08	0.74498	-1.01437	9.10271e-08	0.24422	-1.02846
17795470	chr3:17795470:G:A	1.08579e-08	0.675932	-1.01418	8.55724e-08	0.182245	-1.02828
17795487	chr3:17795487:G:T	9.41531e-09	0.883492	-1.3643	7.59922e-08	0.402581	-1.36735
17795525	chr3:17795525:T:C	1.17243e-08	0.752886	-1.01437	9.17181e-08	0.251783	-1.02846
17795629	chr3:17795629:G:C	3.86436e-09	-2.3002e-10	-1.37135	5.0609e-08	-2.3002e-10	-1.37127
17795697	chr3:17795697:G:A	1.16441e-08	0.749376	-1.01772	9.11052e-08	0.248366	-1.03175
17795772	chr3:17795772:TC:T	3.93182e-09	-2.3002e-10	-1.35404	5.16773e-08	-2.3002e-10	-1.35038
17795808	chr3:17795808:A:G	1.22841e-08	0.739905	-0.954747	9.61073e-08	0.23994	-0.969876
17796071	chr3:17796071:G:T	1.23431e-08	0.746797	-0.956845	9.64969e-08	0.246035	-0.971926
17796152	chr3:17796152:A:G	1.29348e-08	0.750585	-0.913811	1.0099e-07	0.24952	-0.929904
17796418	chr3:17796418:TGTGAA:T	1.29241e-08	0.747789	-0.911842	1.00912e-07	0.246943	-0.928097
17796579	chr3:17796579:T:C	1.37717e-08	0.74369	-0.844216	1.07352e-07	0.242211	-0.861497
17796875	chr3:17796875:G:A	5.45719e-09	-2.3002e-10	-1.02621	7.32458e-08	-2.3002e-10	-1.00158
17797138	chr3:17797138:T:C	1.21086e-08	0.685821	-0.915046	9.51468e-08	0.191148	-0.931128
17797166	chr3:17797166:G:A	1.25829e-08	0.692695	-0.883502	9.87981e-08	0.197396	-0.899719
17797279	chr3:17797279:A:G	1.26677e-08	0.732862	-0.916951	9.90823e-08	0.233539	-0.932989
17797778	chr3:17797778:C:T	5.44095e-09	-1.02919	-3.63989e-10	5.49449e-08	-1.28907	-3.63989e-10
17797926	chr3:17797926:T:C	1.34242e-08	0.748026	-0.874112	1.04731e-07	0.247134	-0.891143
17798019	chr3:17798019:T:C	1.33629e-08	0.746651	-0.877315	1.04272e-07	0.245894	-0.894296
17798035	chr3:17798035:G:A	1.3416e-08	0.74921	-0.875908	1.04663e-07	0.248255	-0.892907
17798076	chr3:17798076:A:G	1.36804e-08	0.769013	-0.876193	1.06514e-07	0.266068	-0.893191
17798099	chr3:17798099:A:T	1.33903e-08	0.748441	-0.877055	1.0445e-07	0.247339	-0.89403
17798434	chr3:17798434:A:T	6.91689e-09	-2.3002e-10	-0.789178	9.72095e-08	-2.3002e-10	-0.718533
17798603	chr3:17798603:T:C	1.36989e-08	0.74832	-0.854151	1.06915e-07	0.247436	-0.870806
17798735	chr3:17798735:CA:C	2.24175e-09	-1.91589	-3.63989e-10	2.93944e-08	-1.9146	-3.63989e-10
17799189	chr3:17799189:A:G	3.89855e-09	-2.3002e-10	-1.36254	5.11719e-08	-2.3002e-10	-1.36021
17799740	chr3:17799740:C:T	2.23726e-09	-1.91789	-3.63989e-10	5.24082e-08	-1.33634	-3.63989e-10
17799962	chr3:17799962:C:T	2.79244e-09	-1.69623	-3.63989e-10	3.80452e-08	-1.65663	-3.63989e-10
17800068	chr3:17800068:G:A	1.577e-08	0.926537	-0.891572	1.2153e-07	0.412961	-0.908204
17800198	chr3:17800198:G:GATGTGGAGGAAAGTGAGGATA	7.48118e-09	-2.3002e-10	-0.710754	1.00541e-07	-2.3002e-10	-0.684834
17800427	chr3:17800427:G:A	7.33601e-10	-1.78411	-1.24882	1.01843e-08	-1.73567	-1.23888
17800742	chr3:17800742:A:G	2.74578e-08	-2.3002e-10	0.589505	3.60904e-07	-2.3002e-10	0.593211
17801207	chr3:17801207:C:T	7.03939e-08	2.90124	-1.37028	8.22854e-07	2.78867	-1.37129
17801732	chr3:17801732:G:A	6.65691e-08	2.84618	-1.37108	7.76003e-07	2.72845	-1.36969
17801739	chr3:17801739:T:C	6.44538e-08	2.81396	-1.37116	7.52665e-07	2.6981	-1.36988
17801783	chr3:17801783:A:C	2.2422e-09	-1.91569	-3.63989e-10	2.97109e-08	-1.90389	-3.63989e-10
17802041	chr3:17802041:C:T	4.12313e-09	-2.3002e-10	-1.30653	5.46127e-08	-2.3002e-10	-1.29513
17802160	chr3:17802160:C:A	3.86777e-09	-2.3002e-10	-1.37047	5.06125e-08	-2.3002e-10	-1.3712
17802473	chr3:17802473:A:G	6.36999e-08	2.80184	-1.37081	7.4319e-07	2.68462	-1.36907
17802507	chr3:17802507:T:C	5.97818e-08	2.73849	-1.37093	6.98046e-07	2.62222	-1.36934
17802601	chr3:17802601:A:G	5.97575e-08	2.73791	-1.37076	6.98476e-07	2.62247	-1.36897
17802716	chr3:17802716:C:T	5.11824e-09	-2.3002e-10	-1.09033	6.53315e-08	-2.3002e-10	-1.11593
17803339	chr3:17803339:A:G	5.97455e-08	2.7378	-1.37085	6.94485e-07	2.61693	-1.36916
17803463	chr3:17803463:A:G	5.47637e-08	2.65012	-1.37023	6.37686e-07	2.53045	-1.368
17803610	chr3:17803610:T:C	6.03263e-08	2.74665	-1.37002	7.02027e-07	2.62622	-1.36765
17803721	chr3:17803721:A:G	5.95232e-08	2.73313	-1.36991	6.9161e-07	2.61108	-1.36745
17803851	chr3:17803851:C:T	5.85016e-08	2.71251	-1.3666	6.81791e-07	2.59195	-1.36262
17803920	chr3:17803920:G:A	8.19686e-10	-1.91285	-1.00913	1.48831e-08	-1.59115	-1.00403
17804009	chr3:17804009:A:G	5.96036e-08	2.73513	-1.37056	6.92976e-07	2.61417	-1.36858
17804097	chr3:17804097:T:C	5.0428e-09	-2.3002e-10	-1.10518	6.89772e-08	-2.3002e-10	-1.06163
17804251	chr3:17804251:T:C	5.86099e-08	2.71843	-1.37067	6.82429e-07	2.59905	-1.36879
17804317	chr3:17804317:A:G	1.36329e-08	0.77046	-0.881118	1.04949e-07	0.255601	-0.897528
17804424	chr3:17804424:T:C	5.16562e-08	2.59125	-1.36979	6.0202e-07	2.47214	-1.36725
17804490	chr3:17804490:C:T	5.7986e-08	2.70763	-1.37057	6.75359e-07	2.58845	-1.36861
17804610	chr3:17804610:GA:G	5.88351e-08	2.72209	-1.3705	6.8519e-07	2.60277	-1.36847
17804642	chr3:17804642:C:T	4.22813e-08	2.3715	-1.3503	5.20349e-07	2.29988	-1.34078
17804879	chr3:17804879:G:A	5.83771e-08	2.71483	-1.37105	6.79447e-07	2.59548	-1.3696
17805413	chr3:17805413:A:AAT	3.84209e-08	2.29169	-1.36623	4.50052e-07	2.17616	-1.3622
17805594	chr3:17805594:A:G	2.13378e-08	0.337337	-3.63989e-10	3.32995e-07	0.512726	-3.63989e-10
17805783	chr3:17805783:A:G	6.02061e-08	2.74518	-1.37055	7.00077e-07	2.62436	-1.36857
17805935	chr3:17805935:T:C	1.53716e-08	0.835677	-0.826299	1.18872e-07	0.326289	-0.843644
17806038	chr3:17806038:C:T	3.94877e-09	-2.3002e-10	-1.34974	5.19364e-08	-2.3002e-10	-1.34538
17806249	chr3:17806249:C:T	9.55856e-08	3.20539	-1.36851	1.0895e-06	3.0634	-1.36533
17806322	chr3:17806322:T:C	3.9604e-09	-2.3002e-10	-1.3468	5.20939e-08	-2.3002e-10	-1.34235
17806332	chr3:17806332:G:T	1.40397e-08	0.743151	-0.824409	1.09578e-07	0.242355	-0.84112
17806390	chr3:17806390:G:A	8.70541e-08	3.10855	-1.36516	9.96915e-07	2.97006	-1.36079
17806511	chr3:17806511:T:C	5.93756e-08	2.73177	-1.37103	6.90424e-07	2.61147	-1.36957
17806518	chr3:17806518:A:T	5.96318e-08	2.73511	-1.37007	6.93848e-07	2.61457	-1.36772
17806566	chr3:17806566:T:A	7.4827e-09	-2.3002e-10	-0.710551	1.00561e-07	-2.3002e-10	-0.684634
17806575	chr3:17806575:C:T	5.40567e-08	2.63772	-1.37083	6.30348e-07	2.51998	-1.36911
17806789	chr3:17806789:T:C	6.08962e-08	2.75578	-1.36976	7.08547e-07	2.63502	-1.3672
17806943	chr3:17806943:G:A	5.41312e-08	2.63742	-1.36916	6.32451e-07	2.52046	-1.36626
17806982	chr3:17806982:A:G	1.00411e-09	-1.35838	-1.36066	7.64744e-09	-1.89407	-1.36696
17807140	chr3:17807140:C:T	5.95991e-10	-1.8695	-1.37118	1.22331e-08	-1.42085	-1.3704
17807373	chr3:17807373:T:C	1.19749e-08	0.966345	-1.20668	9.37447e-08	0.466702	-1.22153
17807431	chr3:17807431:C:T	5.8323e-08	1.34285	-3.63989e-10	4.20459e-07	0.745946	-3.63989e-10
17807619	chr3:17807619:T:TTTTG	4.39496e-08	2.38276	-1.32286	5.1813e-07	2.26393	-1.30911
17808047	chr3:17808047:C:A	6.79257e-08	2.86569	-1.37041	7.91425e-07	2.74676	-1.36833
17808251	chr3:17808251:G:C	4.00722e-09	-2.3002e-10	-1.33505	5.28519e-08	-2.3002e-10	-1.32791
17808297	chr3:17808297:G:A	1.12738e-09	-1.24324	-1.36001	4.10798e-08	-0.213622	-1.36626
17809544	chr3:17809544:G:A	4.58701e-09	-2.3002e-10	-1.19991	5.92323e-08	-2.3002e-10	-1.21393
17809548	chr3:17809548:A:C	4.02045e-09	-2.3002e-10	-1.33175	5.28906e-08	-2.3002e-10	-1.32718
17809691	chr3:17809691:T:A	5.67491e-08	1.3155	-3.63989e-10	4.10119e-07	0.721046	-3.63989e-10
17809874	chr3:17809874:C:T	4.22711e-09	-2.3002e-10	-1.28163	5.59269e-08	-2.3002e-10	-1.27136
17809910	chr3:17809910:G:A	6.45911e-10	-1.86277	-1.29747	1.3498e-08	-1.39074	-1.30211
17809964	chr3:17809964:C:T	7.18954e-08	2.92045	-1.36838	8.38859e-07	2.80176	-1.36512
17810072	chr3:17810072:A:G	6.93632e-09	-2.3002e-10	-0.786373	8.64336e-08	-2.3002e-10	-0.836025
17810634	chr3:17810634:C:T	4.70103e-08	1.12722	-3.63989e-10	3.46894e-07	0.553618	-3.63989e-10
17810943	chr3:17810943:T:C	4.8497e-09	-2.3002e-10	-1.14423	6.496e-08	-2.3002e-10	-1.12163
17811019	chr3:17811019:T:C	4.02907e-09	-2.3002e-10	-1.32961	5.30309e-08	-2.3002e-10	-1.32453
17811564	chr3:17811564:T:C	3.98666e-08	2.33071	-1.36832	4.68023e-07	2.21826	-1.36515
17811777	chr3:17811777:T:C	5.74936e-08	2.69988	-1.37135	6.64884e-07	2.57508	-1.37087
17811875	chr3:17811875:G:A	6.61357e-10	-1.79771	-1.3389	7.70014e-09	-1.9169	-1.33726
17812122	chr3:17812122:A:C	5.60363e-08	2.66809	-1.36524	6.29898e-07	2.51761	-1.36746
17812213	chr3:17812213:G:A	5.40184e-08	2.62573	-1.35955	6.07488e-07	2.47666	-1.36273
17812726	chr3:17812726:G:A	4.67827e-08	2.48612	-1.36375	5.26603e-07	2.33721	-1.36617
17813005	chr3:17813005:T:C	1.12513e-07	3.33275	-1.33283	1.11978e-06	3.05064	-1.32515
17813106	chr3:17813106:A:G	2.66833e-09	-1.74169	-3.63989e-10	2.97524e-08	-1.90249	-3.63989e-10
17814225	chr3:17814225:T:C	1.33277e-09	-1.06456	-1.37133	6.08526e-08	0.183059	-1.37001
17814354	chr3:17814354:C:T	4.00044e-09	-2.3002e-10	-1.33674	5.27942e-08	-2.3002e-10	-1.329
17814369	chr3:17814369:C:A	5.36276e-09	-1.04367	-3.63989e-10	9.01279e-08	-0.794172	-3.63989e-10
17814436	chr3:17814436:A:T	3.87037e-09	-2.3002e-10	-1.36979	5.06232e-08	-2.3002e-10	-1.37099
17814621	chr3:17814621:G:A	1.34438e-09	-1.05706	-1.37015	6.19356e-08	0.197622	-1.36693
17814826	chr3:17814826:G:T	4.65427e-08	-2.3002e-10	1.11723	6.11231e-07	-2.3002e-10	1.12007
17814912	chr3:17814912:T:C	5.32468e-08	-2.3002e-10	1.25179	6.99321e-07	-2.3002e-10	1.25471
17815017	chr3:17815017:G:A	1.22538e-09	-1.22179	-1.2981	1.8228e-08	-1.08758	-1.30486
17815040	chr3:17815040:A:G	1.12172e-09	-1.24954	-1.35874	1.66821e-08	-1.1205	-1.36056
17815063	chr3:17815063:G:A	8.09594e-09	-2.3002e-10	-0.631781	1.00114e-07	-2.3002e-10	-0.689093
17815201	chr3:17815201:T:C	1.18924e-09	-1.17912	-1.37071	4.97704e-08	-0.0216315	-1.36635
17815245	chr3:17815245:G:A	1.31277e-09	-1.07966	-1.37134	5.97116e-08	0.164576	-1.37045
17815368	chr3:17815368:G:A	8.7924e-10	-1.57284	-1.27901	3.02093e-08	-0.618966	-1.26829
17815640	chr3:17815640:T:A	1.25634e-09	-1.12375	-1.37119	5.70665e-08	0.119103	-1.37029
17815700	chr3:17815700:G:A	9.80258e-10	-1.45925	-1.28383	8.33488e-09	-1.91894	-1.25601
17815754	chr3:17815754:C:T	8.98285e-10	-1.59194	-1.23847	3.03791e-08	-0.65487	-1.22678
17816049	chr3:17816049:T:G	4.68032e-09	-2.3002e-10	-1.17978	6.27887e-08	-2.3002e-10	-1.15563
17816196	chr3:17816196:C:T	5.00939e-09	-2.3002e-10	-1.11183	6.4093e-08	-2.3002e-10	-1.13507
17816264	chr3:17816264:C:T	3.96723e-09	-2.3002e-10	-1.34507	5.14888e-08	-2.3002e-10	-1.35404
17816348	chr3:17816348:G:A	4.14278e-09	-2.3002e-10	-1.30178	5.47118e-08	-2.3002e-10	-1.29332
17816619	chr3:17816619:A:T	1.31437e-09	-1.08343	-1.36636	5.99412e-08	0.158822	-1.36086
17816809	chr3:17816809:A:G	1.25342e-09	-1.12614	-1.37113	5.68168e-08	0.114856	-1.37042
17816933	chr3:17816933:G:A	3.77779e-08	0.908579	-3.63989e-10	2.8033e-07	0.340566	-3.63989e-10
17817381	chr3:17817381:C:T	1.23812e-09	-1.13859	-1.37096	5.44568e-08	0.0706912	-1.36868
17817702	chr3:17817702:G:T	4.17949e-09	-2.3002e-10	-1.29295	5.40634e-08	-2.3002e-10	-1.30524
17818130	chr3:17818130:C:T	4.18768e-09	-2.3002e-10	-1.291	5.41583e-08	-2.3002e-10	-1.30349
17818363	chr3:17818363:T:C	1.07252e-09	-1.29295	-1.36018	4.48351e-08	-0.144048	-1.34836
17818498	chr3:17818498:G:A	4.59578e-09	-2.3002e-10	-1.19801	5.90195e-08	-2.3002e-10	-1.21753
17818719	chr3:17818719:C:T	9.35919e-09	0.81307	-1.29986	7.40413e-08	0.318774	-1.30955
17818874	chr3:17818874:C:T	3.90005e-09	-2.3002e-10	-1.36216	5.08201e-08	-2.3002e-10	-1.36711
17818876	chr3:17818876:C:T	2.45487e-08	0.477513	-3.63989e-10	1.96343e-07	-0.0155378	-3.63989e-10
17819009	chr3:17819009:G:A	1.17202e-09	-1.19307	-1.37135	5.00076e-08	-0.012814	-1.37041
17819090	chr3:17819090:G:T	5.96231e-09	-2.3002e-10	-0.937686	7.56829e-08	-2.3002e-10	-0.968849
17819242	chr3:17819242:C:T	4.15114e-09	-2.3002e-10	-1.29976	5.38646e-08	-2.3002e-10	-1.30893
17819508	chr3:17819508:T:C	4.03382e-09	-2.3002e-10	-1.32843	5.21668e-08	-2.3002e-10	-1.34096
17819512	chr3:17819512:T:C	3.89235e-09	-2.3002e-10	-1.36413	5.07538e-08	-2.3002e-10	-1.36841
17820243	chr3:17820243:A:G	3.88572e-09	-2.3002e-10	-1.36584	5.07008e-08	-2.3002e-10	-1.36946
17820306	chr3:17820306:G:A	3.88885e-09	-2.3002e-10	-1.36503	5.07254e-08	-2.3002e-10	-1.36898
17820444	chr3:17820444:A:G	3.94687e-09	-2.3002e-10	-1.35022	5.20196e-08	-2.3002e-10	-1.34378
17820712	chr3:17820712:T:G	4.12838e-09	-2.3002e-10	-1.30526	5.39597e-08	-2.3002e-10	-1.30716
17820743	chr3:17820743:G:C	4.21167e-09	-2.3002e-10	-1.28529	5.44429e-08	-2.3002e-10	-1.29825
17821103	chr3:17821103:C:G	4.38715e-09	-2.3002e-10	-1.24447	5.65218e-08	-2.3002e-10	-1.26077
17821468	chr3:17821468:G:T	9.4874e-10	-1.41432	-1.36145	8.17846e-09	-1.82803	-1.36587
17821900	chr3:17821900:C:T	4.19004e-09	-2.3002e-10	-1.29043	5.43987e-08	-2.3002e-10	-1.29906
17822699	chr3:17822699:G:A	7.13738e-09	-2.3002e-10	-0.757798	1.03889e-07	-2.3002e-10	-0.652081
17823068	chr3:17823068:G:C	9.64004e-09	-2.3002e-10	-0.457219	1.27181e-07	-2.3002e-10	-0.449789
17823274	chr3:17823274:G:A	4.10762e-09	-2.3002e-10	-1.3103	5.53277e-08	-2.3002e-10	-1.28213
17823514	chr3:17823514:G:T	4.12985e-09	-2.3002e-10	-1.3049	5.36484e-08	-2.3002e-10	-1.31295
17823722	chr3:17823722:G:A	9.78536e-09	-2.3002e-10	-0.442257	1.44426e-07	-2.3002e-10	-0.322634
17823937	chr3:17823937:T:G	4.0436e-08	0.976575	-3.63989e-10	2.97104e-07	0.39868	-3.63989e-10
17824747	chr3:17824747:C:T	4.66083e-09	-2.3002e-10	-1.18395	5.92012e-08	-2.3002e-10	-1.21446
17824907	chr3:17824907:C:G	7.41524e-10	-1.65277	-1.36943	2.30461e-08	-0.787286	-1.37062
17825192	chr3:17825192:C:G	2.23595e-09	-1.91848	-3.63989e-10	3.758e-08	-1.66893	-3.63989e-10
17825193	chr3:17825193:T:A	4.12672e-09	-2.3002e-10	-1.30566	5.36103e-08	-2.3002e-10	-1.31366
17825705	chr3:17825705:C:T	2.77473e-09	-1.70259	-3.63989e-10	3.30679e-08	-1.79684	-3.63989e-10
17825766	chr3:17825766:C:T	7.73516e-10	-1.61368	-1.36627	2.50547e-08	-0.705959	-1.36838
17825798	chr3:17825798:C:G	4.53125e-09	-2.3002e-10	-1.21215	6.01228e-08	-2.3002e-10	-1.19901
17826508	chr3:17826508:T:C	1.15835e-09	-1.52013	-1.05602	1.01776e-08	-1.88994	-1.08527
17827187	chr3:17827187:C:T	1.35967e-09	-1.04595	-1.36996	6.35471e-08	0.22231	-1.36593
17827267	chr3:17827267:C:T	1.34033e-09	-1.05925	-1.37098	6.19415e-08	0.199055	-1.36827
17827271	chr3:17827271:C:G	4.13874e-09	-2.3002e-10	-1.30275	5.35887e-08	-2.3002e-10	-1.31406
17827465	chr3:17827465:A:C	7.65902e-09	-2.3002e-10	-0.68726	9.57444e-08	-2.3002e-10	-0.733719
17828726	chr3:17828726:A:G	4.14731e-09	-2.3002e-10	-1.30068	5.38723e-08	-2.3002e-10	-1.30878
17828916	chr3:17828916:T:A	5.09727e-09	-2.3002e-10	-1.09444	6.48372e-08	-2.3002e-10	-1.12352
17829755	chr3:17829755:C:T	6.40719e-10	-1.80558	-1.36273	1.58438e-08	-1.16781	-1.36481
17829834	chr3:17829834:A:G	1.20603e-09	-1.1646	-1.37121	5.24626e-08	0.0354586	-1.37076
17830177	chr3:17830177:T:A	6.26338e-10	-1.89119	-1.29982	1.30541e-08	-1.42683	-1.29947
17830577	chr3:17830577:G:T	2.45349e-09	-1.82563	-3.63989e-10	2.9716e-08	-1.90372	-3.63989e-10
17831159	chr3:17831159:A:G	4.37731e-09	-2.3002e-10	-1.24671	5.82262e-08	-2.3002e-10	-1.23107
17831930	chr3:17831930:G:A	9.15389e-09	-2.3002e-10	-0.508965	1.20673e-07	-2.3002e-10	-0.50232
17832910	chr3:17832910:C:T	8.08082e-08	-2.3002e-10	1.66893	1.06249e-06	-2.3002e-10	1.67297
17834499	chr3:17834499:G:A	3.93146e-09	-2.3002e-10	-1.35413	5.1273e-08	-2.3002e-10	-1.35824
17834857	chr3:17834857:G:A	3.91762e-09	-2.3002e-10	-1.35766	5.11414e-08	-2.3002e-10	-1.36081
17834865	chr3:17834865:T:C	5.00209e-09	-2.3002e-10	-1.11329	6.4122e-08	-2.3002e-10	-1.13461
17834909	chr3:17834909:C:T	3.65706e-08	0.8761	-3.63989e-10	2.72262e-07	0.311364	-3.63989e-10
17835069	chr3:17835069:C:A	1.49058e-08	-2.3002e-10	-0.0213923	1.9681e-07	-2.3002e-10	-0.0131647
17835169	chr3:17835169:T:C	3.95756e-09	-2.3002e-10	-1.34752	5.15733e-08	-2.3002e-10	-1.3524
17835541	chr3:17835541:T:C	3.92122e-09	-2.3002e-10	-1.35674	5.11826e-08	-2.3002e-10	-1.36
17835578	chr3:17835578:G:A	4.66e-09	-2.3002e-10	-1.18413	6.13849e-08	-2.3002e-10	-1.17824
17835706	chr3:17835706:T:C	4.2685e-09	-2.3002e-10	-1.27188	5.57597e-08	-2.3002e-10	-1.27435
17836336	chr3:17836336:G:T	8.3101e-10	-1.53745	-1.3708	2.22441e-08	-0.822473	-1.37085
17836733	chr3:17836733:C:G	5.43378e-09	-2.3002e-10	-1.03051	7.32621e-08	-2.3002e-10	-1.00136
17838038	chr3:17838038:G:A	1.68711e-08	-2.3002e-10	0.102458	2.21931e-07	-2.3002e-10	0.106967
17838866	chr3:17838866:G:A	3.91958e-09	-2.3002e-10	-1.35716	5.11349e-08	-2.3002e-10	-1.36093
17839065	chr3:17839065:G:A	3.86582e-09	-2.3002e-10	-1.37097	5.06059e-08	-2.3002e-10	-1.37133
17839197	chr3:17839197:A:G	1.02233e-08	-2.3002e-10	-0.398476	1.38366e-07	-2.3002e-10	-0.3655
17839330	chr3:17839330:T:C	7.0278e-08	-2.3002e-10	1.52931	9.23036e-07	-2.3002e-10	1.53227
17839437	chr3:17839437:G:GT	7.74172e-08	-2.3002e-10	1.62606	1.01726e-06	-2.3002e-10	1.62946
17839803	chr3:17839803:G:A	4.80295e-08	1.14867	-3.63989e-10	4.59902e-07	0.835612	-3.63989e-10
17840057	chr3:17840057:A:G	7.44989e-09	-2.3002e-10	-0.714944	9.23801e-08	-2.3002e-10	-0.76949
17840530	chr3:17840530:G:T	5.55641e-08	1.29439	-3.63989e-10	5.29809e-07	0.977115	-3.63989e-10
17840997	chr3:17840997:G:A	3.59852e-08	0.859964	-3.63989e-10	2.67395e-07	0.293327	-3.63989e-10
17841176	chr3:17841176:G:T	7.23745e-10	-1.71289	-1.33357	2.093e-08	-0.926022	-1.32819
17841879	chr3:17841879:C:T	8.10991e-09	-2.3002e-10	-0.630058	1.19325e-07	-2.3002e-10	-0.513547
17843584	chr3:17843584:C:G	2.56296e-09	-1.78198	-3.63989e-10	2.9836e-08	-1.89969	-3.63989e-10
17844683	chr3:17844683:T:C	1.0812e-08	-2.3002e-10	-0.342485	1.46435e-07	-2.3002e-10	-0.308817
17845074	chr3:17845074:G:A	9.51412e-09	-2.3002e-10	-0.470367	1.40106e-07	-2.3002e-10	-0.353
17845186	chr3:17845186:T:C	1.4739e-09	-0.964152	-1.37108	6.10755e-08	0.187612	-1.3709
17845467	chr3:17845467:C:T	8.32726e-10	-1.53617	-1.37002	2.56929e-08	-0.678076	-1.37111
17845672	chr3:17845672:G:A	2.8486e-08	1.05118	-0.424917	2.11076e-07	0.480393	-0.423576
17846045	chr3:17846045:G:A	3.65863e-08	0.876531	-3.63989e-10	2.71022e-07	0.3068	-3.63989e-10
17846143	chr3:17846143:A:AT	1.45597e-09	-0.976131	-1.37134	6.08025e-08	0.182101	-1.36987
17846496	chr3:17846496:A:G	8.49404e-10	-1.51651	-1.36986	2.68618e-08	-0.633548	-1.37115
17846764	chr3:17846764:C:G	8.3939e-10	-1.54082	-1.3574	2.55737e-08	-0.693766	-1.36007
17847178	chr3:17847178:C:G	5.0079e-09	-2.3002e-10	-1.11213	6.39344e-08	-2.3002e-10	-1.13754
17847313	chr3:17847313:G:C	4.05047e-09	-2.3002e-10	-1.32431	5.35188e-08	-2.3002e-10	-1.31537
17847447	chr3:17847447:A:G	7.38727e-09	-2.3002e-10	-0.723386	9.08386e-08	-2.3002e-10	-0.786317
17847549	chr3:17847549:A:G	1.78488e-08	0.158792	-3.63989e-10	7.22689e-08	-1.01501	-3.63989e-10
17848097	chr3:17848097:A:G	5.72665e-09	-0.978014	-3.63989e-10	5.41429e-08	-1.30377	-3.63989e-10
17848259	chr3:17848259:C:T	5.96294e-09	0.206082	-1.14366	5.54078e-08	-0.159195	-1.12148
17848324	chr3:17848324:C:CT	1.00406e-08	-2.3002e-10	-0.416503	1.1881e-07	-2.3002e-10	-0.517872
17848347	chr3:17848347:G:A	5.24983e-09	0.0595021	-1.12445	4.95001e-08	-0.292623	-1.1008
17848595	chr3:17848595:G:A	9.36058e-09	0.879943	-1.36658	8.29224e-08	0.485458	-1.36295
17848673	chr3:17848673:A:T	7.91772e-09	0.713207	-1.36725	7.08618e-08	0.329174	-1.36384
17848732	chr3:17848732:A:G	8.47169e-09	0.779232	-1.36565	7.57072e-08	0.393199	-1.36173
17849032	chr3:17849032:T:C	8.42438e-09	0.779334	-1.37135	7.4541e-08	0.386883	-1.37094
17849123	chr3:17849123:C:G	3.20552e-09	-0.200998	-1.35727	8.58863e-08	0.519687	-1.36206
17849321	chr3:17849321:G:C	3.97181e-09	-1.34392	-3.63989e-10	9.3104e-08	-0.761684	-3.63989e-10
17849453	chr3:17849453:G:A	3.25006e-09	-1.54447	-3.63989e-10	5.66349e-08	-1.25878	-3.63989e-10
17849549	chr3:17849549:C:T	8.95696e-10	-1.9159	-0.917404	1.41767e-08	-1.77929	-0.864514
17850056	chr3:17850056:C:T	5.25293e-09	-2.3002e-10	-1.06436	6.97612e-08	-2.3002e-10	-1.05032
17850132	chr3:17850132:T:C	4.09511e-09	-2.3002e-10	-1.31335	5.32455e-08	-2.3002e-10	-1.32049
17850289	chr3:17850289:C:T	4.32028e-09	-2.3002e-10	-1.25982	5.71669e-08	-2.3002e-10	-1.24943
17850417	chr3:17850417:T:G	4.63221e-09	-2.3002e-10	-1.19011	5.75045e-08	-2.3002e-10	-1.24354
17850673	chr3:17850673:C:T	1.62853e-09	-1.8812	-0.354264	2.50039e-08	-1.75898	-0.317386
17850925	chr3:17850925:G:T	5.88666e-10	-1.91876	-1.33428	8.69333e-09	-1.79206	-1.34078
17850986	chr3:17850986:T:C	3.86681e-09	-2.3002e-10	-1.37072	5.06985e-08	-2.3002e-10	-1.3695
17850989	chr3:17850989:A:G	5.82245e-10	-1.89606	-1.36795	1.1431e-08	-1.49222	-1.36685
17851051	chr3:17851051:A:T	3.89806e-09	-2.3002e-10	-1.36267	5.14337e-08	-2.3002e-10	-1.35511
17851244	chr3:17851244:A:G	3.92751e-09	-2.3002e-10	-1.35514	5.15619e-08	-2.3002e-10	-1.35262
17851443	chr3:17851443:G:T	4.31206e-09	-2.3002e-10	-1.26173	5.50916e-08	-2.3002e-10	-1.2864
17852537	chr3:17852537:G:C	1.6486e-09	-1.79965	-0.423566	2.72189e-08	-1.60588	-0.38561
17853381	chr3:17853381:A:G	3.87648e-09	-2.3002e-10	-1.36822	5.10009e-08	-2.3002e-10	-1.36356
17854140	chr3:17854140:A:G	4.04246e-09	-2.3002e-10	-1.32629	5.28836e-08	-2.3002e-10	-1.32731
17854363	chr3:17854363:C:T	5.50113e-09	-2.3002e-10	-1.01819	7.44112e-08	-2.3002e-10	-0.985794
17855226	chr3:17855226:A:G	4.32983e-09	-2.3002e-10	-1.25762	5.75625e-08	-2.3002e-10	-1.24253
17855345	chr3:17855345:A:T	6.13594e-10	-1.85037	-1.36119	9.02278e-09	-1.73346	-1.36218
17856063	chr3:17856063:A:G	6.21007e-10	-1.88586	-1.31369	1.48061e-08	-1.26708	-1.33328
17856244	chr3:17856244:G:A	6.43714e-10	-1.80521	-1.35843	9.70958e-09	-1.66273	-1.35955
17856959	chr3:17856959:C:T	4.30151e-09	-2.3002e-10	-1.26418	5.49645e-08	-2.3002e-10	-1.28871
17858350	chr3:17858350:T:C	4.21385e-09	-2.3002e-10	-1.28477	5.39931e-08	-2.3002e-10	-1.30655
17858510	chr3:17858510:A:G	1.24541e-09	-1.82455	-0.679127	2.15668e-08	-1.44671	-0.777541
17859301	chr3:17859301:TG:T	3.94925e-09	-2.3002e-10	-1.34962	5.23048e-08	-2.3002e-10	-1.33831
17859621	chr3:17859621:T:G	4.04149e-09	-2.3002e-10	-1.32653	5.29635e-08	-2.3002e-10	-1.3258
17859671	chr3:17859671:T:C	4.02467e-09	-2.3002e-10	-1.3307	5.26575e-08	-2.3002e-10	-1.33159
17859942	chr3:17859942:G:C	3.24254e-09	-1.69367	0.146882	4.86362e-08	-1.51236	0.101327
17860849	chr3:17860849:G:A	5.23093e-09	-2.3002e-10	-1.06856	6.64799e-08	-2.3002e-10	-1.0985
17860931	chr3:17860931:T:G	3.90735e-09	-2.3002e-10	-1.36028	5.2341e-08	-2.3002e-10	-1.33762
17861021	chr3:17861021:C:T	2.23629e-09	-1.91833	-3.63989e-10	3.13039e-08	-1.85166	-3.63989e-10
17861091	chr3:17861091:C:T	2.99525e-09	-1.70277	0.0766561	4.47945e-08	-1.52524	0.0319232
17861188	chr3:17861188:C:T	4.99856e-09	-2.3002e-10	-1.11399	6.65212e-08	-2.3002e-10	-1.09788
17861257	chr3:17861257:G:A	1.21607e-08	-2.3002e-10	-0.224933	1.73887e-07	-2.3002e-10	-0.136997
17861631	chr3:17861631:A:G	2.24564e-09	-1.91415	-3.63989e-10	3.04321e-08	-1.8799	-3.63989e-10
17861641	chr3:17861641:TG:T	3.96111e-09	-2.3002e-10	-1.34662	5.17661e-08	-2.3002e-10	-1.34867
17861676	chr3:17861676:A:G	5.69332e-09	-2.3002e-10	-0.983851	7.17603e-08	-2.3002e-10	-1.02207
17862520	chr3:17862520:T:C	4.45704e-09	-0.941486	-0.287174	2.31778e-08	-1.71799	-0.434218
17863043	chr3:17863043:A:G	1.75234e-09	-1.91184	-0.250356	2.29014e-08	-1.91418	-0.250026
17863512	chr3:17863512:A:ACC	4.45348e-09	-2.3002e-10	-1.22946	5.9065e-08	-2.3002e-10	-1.21676
17863691	chr3:17863691:T:C	1.60146e-09	-0.927663	-1.32457	9.26465e-09	-1.72571	-1.34349
17863915	chr3:17863915:T:C	1.57373e-09	-0.908732	-1.36096	8.94157e-09	-1.74897	-1.35572
17864411	chr3:17864411:T:C	4.23339e-09	-2.3002e-10	-1.28014	5.42076e-08	-2.3002e-10	-1.30258
17864641	chr3:17864641:G:C	6.46001e-10	-1.89663	-1.26347	1.05792e-08	-1.66152	-1.27499
17864927	chr3:17864927:A:G	1.66401e-09	-0.8617	-1.35222	8.84374e-09	-1.75224	-1.36345
17865034	chr3:17865034:A:G	1.69067e-08	1.37059	-1.26602	8.18993e-09	-1.87762	-1.31488
17865140	chr3:17865140:G:A	3.99833e-09	-2.3002e-10	-1.33727	5.29075e-08	-2.3002e-10	-1.32686
17865178	chr3:17865178:T:G	2.2274e-07	2.68286	-3.63989e-10	1.07189e-07	-0.620808	-3.63989e-10
17865573	chr3:17865573:T:C	5.35709e-09	-2.3002e-10	-1.04472	7.18281e-08	-2.3002e-10	-1.02113
17865628	chr3:17865628:T:C	6.15559e-09	0.403266	-1.30905	8.15157e-09	-1.85244	-1.34475
17866253	chr3:17866253:C:T	3.9148e-09	-2.3002e-10	-1.35838	5.1711e-08	-2.3002e-10	-1.34973
17867056	chr3:17867056:A:G	1.56278e-09	-0.907581	-1.36909	8.91541e-09	-1.73628	-1.37134
17867152	chr3:17867152:A:G	3.91198e-09	-2.3002e-10	-1.3591	5.16637e-08	-2.3002e-10	-1.35065
17868308	chr3:17868308:G:A	4.42891e-09	-2.3002e-10	-1.23499	5.67565e-08	-2.3002e-10	-1.25663
17868418	chr3:17868418:C:T	3.92544e-09	-2.3002e-10	-1.35566	5.15495e-08	-2.3002e-10	-1.35286
17868479	chr3:17868479:C:T	3.92048e-09	-2.3002e-10	-1.35693	5.10704e-08	-2.3002e-10	-1.3622
17868774	chr3:17868774:G:A	4.1846e-09	-2.3002e-10	-1.29173	5.36713e-08	-2.3002e-10	-1.31252
17869625	chr3:17869625:T:C	4.13165e-09	-2.3002e-10	-1.30447	5.31004e-08	-2.3002e-10	-1.32322
17869652	chr3:17869652:T:C	3.90577e-09	-2.3002e-10	-1.36069	5.1803e-08	-2.3002e-10	-1.34795
17870047	chr3:17870047:C:T	6.33816e-10	-1.91215	-1.26699	9.90279e-09	-1.72416	-1.27842
17870110	chr3:17870110:G:A	4.08388e-09	-1.3161	-3.63989e-10	2.94213e-08	-1.91368	-3.63989e-10
17870284	chr3:17870284:T:A	4.39715e-09	-2.3002e-10	-1.24219	5.63924e-08	-2.3002e-10	-1.26307
17870331	chr3:17870331:C:G	1.20101e-08	0.968424	-1.20582	8.40843e-09	-1.91078	-1.25539
17870689	chr3:17870689:T:G	6.40427e-10	-1.90127	-1.2675	1.0358e-08	-1.67873	-1.27891
17870828	chr3:17870828:T:C	4.48764e-09	-2.3002e-10	-1.22182	5.74618e-08	-2.3002e-10	-1.24428
17871213	chr3:17871213:A:G	5.9572e-09	-2.3002e-10	-0.938543	8.4168e-08	-2.3002e-10	-0.862586
17871776	chr3:17871776:G:A	4.01021e-09	-2.3002e-10	-1.3343	5.27405e-08	-2.3002e-10	-1.33002
17872458	chr3:17872458:C:T	4.3651e-09	-2.3002e-10	-1.2495	5.60102e-08	-2.3002e-10	-1.26987
17872679	chr3:17872679:T:C	4.44996e-09	-2.3002e-10	-1.23025	5.70093e-08	-2.3002e-10	-1.25219
17872752	chr3:17872752:A:G	3.86643e-09	-2.3002e-10	-1.37081	5.06094e-08	-2.3002e-10	-1.37126
17873621	chr3:17873621:G:A	6.31921e-10	-1.90679	-1.27534	1.00577e-08	-1.70083	-1.28623
17875173	chr3:17875173:A:G	5.33142e-09	0.246521	-1.29605	8.51046e-09	-1.81786	-1.33625
17875246	chr3:17875246:T:C	4.00957e-09	-2.3002e-10	-1.33446	5.3665e-08	-2.3002e-10	-1.31264
17875442	chr3:17875442:G:C	3.92601e-09	-2.3002e-10	-1.35552	5.15574e-08	-2.3002e-10	-1.3527
17875509	chr3:17875509:G:A	4.3888e-09	-2.3002e-10	-1.24409	5.62806e-08	-2.3002e-10	-1.26505
17875744	chr3:17875744:C:CTGTA	1.51809e-08	1.26495	-1.26806	8.06557e-09	-1.89123	-1.31656
17875799	chr3:17875799:T:C	4.35541e-09	-2.3002e-10	-1.25172	5.58873e-08	-2.3002e-10	-1.27206
17876275	chr3:17876275:C:A	4.02384e-09	-2.3002e-10	-1.33091	5.35431e-08	-2.3002e-10	-1.31492
17876684	chr3:17876684:A:G	6.38971e-10	-1.90292	-1.26812	1.02902e-08	-1.68473	-1.27949
17877326	chr3:17877326:A:C	3.97254e-09	-2.3002e-10	-1.34374	5.12843e-08	-2.3002e-10	-1.35802
17877712	chr3:17877712:G:C	7.73801e-09	-0.677	-3.63989e-10	4.37197e-08	-1.5176	-3.63989e-10
17877777	chr3:17877777:A:G	4.01859e-09	-2.3002e-10	-1.33221	5.20475e-08	-2.3002e-10	-1.34325
17877808	chr3:17877808:T:C	4.14105e-09	-2.3002e-10	-1.3022	5.31868e-08	-2.3002e-10	-1.32159
17877930	chr3:17877930:C:T	1.42759e-09	-1.02957	-1.33759	9.64432e-09	-1.67564	-1.35339
17878005	chr3:17878005:G:A	4.70832e-09	-2.3002e-10	-1.17381	6.26374e-08	-2.3002e-10	-1.15804
17878058	chr3:17878058:C:T	8.65571e-09	-2.3002e-10	-0.564926	1.23067e-07	-2.3002e-10	-0.482672
17878156	chr3:17878156:T:C	4.13364e-09	-2.3002e-10	-1.30399	5.31062e-08	-2.3002e-10	-1.32311
17878652	chr3:17878652:T:C	3.93656e-09	-2.3002e-10	-1.35284	5.13819e-08	-2.3002e-10	-1.35612
17878762	chr3:17878762:GT:G	1.08084e-09	-1.50519	-1.14022	1.1196e-08	-1.76819	-1.11165
17878765	chr3:17878765:A:G	1.06788e-09	-1.51838	-1.13909	1.13011e-08	-1.76006	-1.11045
17878815	chr3:17878815:A:T	4.12353e-09	-2.3002e-10	-1.30643	5.30057e-08	-2.3002e-10	-1.325
17878904	chr3:17878904:A:C	1.95085e-08	0.247708	-3.63989e-10	9.61284e-08	-0.729716	-3.63989e-10
17879653	chr3:17879653:T:C	3.86436e-09	-2.3002e-10	-1.37135	5.061e-08	-2.3002e-10	-1.37125
17879979	chr3:17879979:G:A	4.05592e-09	-2.3002e-10	-1.32297	5.2456e-08	-2.3002e-10	-1.33543
17880284	chr3:17880284:T:G	6.32868e-09	0.357693	-1.23574	8.71056e-09	-1.84075	-1.29012
17880832	chr3:17880832:C:T	4.02286e-09	-2.3002e-10	-1.33115	5.20926e-08	-2.3002e-10	-1.34238
17881639	chr3:17881639:T:G	1.76936e-08	0.150061	-3.63989e-10	8.5983e-08	-0.841252	-3.63989e-10
17881773	chr3:17881773:T:C	5.68373e-09	-2.3002e-10	-0.985537	7.56515e-08	-2.3002e-10	-0.969264
17881889	chr3:17881889:T:G	6.21101e-09	0.355467	-1.25229	8.58529e-09	-1.84051	-1.30484
17881937	chr3:17881937:A:G	4.22776e-09	-1.28147	-3.63989e-10	2.95313e-08	-1.90995	-3.63989e-10
17881965	chr3:17881965:A:C	4.12353e-09	-2.3002e-10	-1.30643	5.30057e-08	-2.3002e-10	-1.325
17882637	chr3:17882637:G:A	2.1507e-06	3.3477	1.6027	2.79018e-06	1.05057	1.58789
17882831	chr3:17882831:G:A	4.17414e-09	-2.3002e-10	-1.29424	5.33773e-08	-2.3002e-10	-1.31802
17882838	chr3:17882838:A:G	3.91868e-09	-2.3002e-10	-1.35739	5.1105e-08	-2.3002e-10	-1.36152
17882864	chr3:17882864:G:A	1.13445e-08	-2.3002e-10	-0.294415	1.52548e-07	-2.3002e-10	-0.267923
17883693	chr3:17883693:G:C	8.8567e-09	-0.541971	-3.63989e-10	3.92536e-07	0.677227	-3.63989e-10
17883890	chr3:17883890:G:A	5.08364e-09	-2.3002e-10	-1.09712	6.67135e-08	-2.3002e-10	-1.09499
17884649	chr3:17884649:T:G	4.95915e-09	-2.3002e-10	-1.12191	6.50061e-08	-2.3002e-10	-1.12092
17884694	chr3:17884694:G:A	4.16049e-09	-2.3002e-10	-1.29751	5.33978e-08	-2.3002e-10	-1.31763
17884732	chr3:17884732:A:G	1.05618e-08	-2.3002e-10	-0.365904	1.50294e-07	-2.3002e-10	-0.282811
17885373	chr3:17885373:C:G	3.96196e-09	-2.3002e-10	-1.3464	5.15916e-08	-2.3002e-10	-1.35204
17886369	chr3:17886369:T:C	3.97621e-09	-2.3002e-10	-1.34282	5.17545e-08	-2.3002e-10	-1.34889
17886703	chr3:17886703:A:G	2.4306e-09	-1.83501	-3.63989e-10	2.93126e-08	-1.91738	-3.63989e-10
17887067	chr3:17887067:A:T	4.13889e-09	-2.3002e-10	-1.30272	5.31634e-08	-2.3002e-10	-1.32203
17887106	chr3:17887106:A:G	3.90515e-09	-2.3002e-10	-1.36085	5.12426e-08	-2.3002e-10	-1.35883
17887127	chr3:17887127:G:A	3.57078e-09	-1.45036	-3.63989e-10	8.90908e-08	-0.805745	-3.63989e-10
17887351	chr3:17887351:G:A	3.87435e-09	-2.3002e-10	-1.36877	5.06441e-08	-2.3002e-10	-1.37058
17887502	chr3:17887502:A:G	9.67147e-08	3.166	-1.31738	1.24698e-07	0.859482	-1.32899
17888810	chr3:17888810:A:T	7.75794e-09	-2.3002e-10	-0.674427	1.04042e-07	-2.3002e-10	-0.650605
17888952	chr3:17888952:A:G	5.2239e-08	2.52207	-1.28938	9.03424e-09	-1.7691	-1.32528
17889405	chr3:17889405:T:C	1.86024e-08	0.200146	-3.63989e-10	8.72863e-08	-0.826208	-3.63989e-10
17889882	chr3:17889882:A:C	7.58018e-09	-2.3002e-10	-0.697607	1.01605e-07	-2.3002e-10	-0.674313
17891000	chr3:17891000:T:C	4.62524e-09	-2.3002e-10	-1.19162	5.85496e-08	-2.3002e-10	-1.22553
17891498	chr3:17891498:T:A	7.30147e-09	-2.3002e-10	-0.735068	9.72837e-08	-2.3002e-10	-0.717769
17891572	chr3:17891572:G:A	1.34011e-09	-1.08321	-1.34718	9.89573e-09	-1.64302	-1.36027
17891901	chr3:17891901:C:T	4.5504e-09	-2.3002e-10	-1.20793	5.76763e-08	-2.3002e-10	-1.24055
17892723	chr3:17892723:C:A	1.36854e-08	1.08613	-1.19295	8.45352e-09	-1.91633	-1.24449
17892800	chr3:17892800:A:G	1.29685e-09	-1.11358	-1.34962	1.00756e-08	-1.62341	-1.36187
17894294	chr3:17894294:G:A	6.88951e-09	-2.3002e-10	-0.793144	9.1734e-08	-2.3002e-10	-0.776508
17894985	chr3:17894985:C:T	6.74558e-09	-2.3002e-10	-0.814257	9.08823e-08	-2.3002e-10	-0.785836
17895453	chr3:17895453:T:C	2.0524e-07	3.7102	-1.10916	2.10921e-07	1.21282	-1.15673
17895741	chr3:17895741:T:C	7.66592e-09	0.470285	-1.15664	9.26639e-09	-1.84604	-1.22297
17896003	chr3:17896003:G:C	7.85475e-09	0.524716	-1.18674	8.94433e-09	-1.85656	-1.24782
17896193	chr3:17896193:A:C	1.61467e-07	3.55931	-1.19815	1.57354e-07	1.0066	-1.2435
17896919	chr3:17896919:G:A	1.76524e-09	-1.10924	-1.04562	1.12115e-08	-1.76299	-1.11547
17897074	chr3:17897074:T:C	4.29057e-09	-2.3002e-10	-1.26672	5.68032e-08	-2.3002e-10	-1.25581
17897237	chr3:17897237:A:C	8.7147e-07	3.64741	0.399624	1.08776e-06	1.27483	0.421644
17897265	chr3:17897265:G:A	8.36978e-09	-0.598517	-3.63989e-10	1.57461e-07	-0.236221	-3.63989e-10
17897532	chr3:17897532:A:G	5.29094e-09	-2.3002e-10	-1.05715	7.05125e-08	-2.3002e-10	-1.03961
17897656	chr3:17897656:T:C	1.39091e-07	3.3813	-1.16931	1.41782e-07	0.877385	-1.21849
17897858	chr3:17897858:G:T	1.4025e-08	-0.0823057	-3.63989e-10	7.81394e-08	-0.936907	-3.63989e-10
17897918	chr3:17897918:T:TAA	3.92349e-09	-2.3002e-10	-1.35616	5.1162e-08	-2.3002e-10	-1.3604
17898188	chr3:17898188:A:G	1.18393e-07	3.23068	-1.17982	1.26149e-07	0.769703	-1.22764
17898189	chr3:17898189:C:T	7.09676e-09	0.445128	-1.20863	8.9395e-09	-1.83314	-1.27178
17898345	chr3:17898345:C:T	6.24065e-08	2.50857	-1.09804	8.20253e-08	0.267618	-1.15599
17898373	chr3:17898373:C:A	1.3976e-07	3.42798	-1.21119	1.43067e-07	0.922571	-1.25466
17898497	chr3:17898497:T:G	4.72125e-09	-2.3002e-10	-1.17107	6.27786e-08	-2.3002e-10	-1.15579
17898840	chr3:17898840:A:G	2.24068e-09	-1.91637	-3.63989e-10	3.8213e-08	-1.65222	-3.63989e-10
17899099	chr3:17899099:T:TA	1.41591e-07	3.42396	-1.19416	1.42986e-07	0.907448	-1.2401
17899108	chr3:17899108:C:T	1.51096e-09	-0.99788	-1.31252	1.02517e-08	-1.63303	-1.33492
17899534	chr3:17899534:A:G	4.03854e-09	-2.3002e-10	-1.32726	5.23075e-08	-2.3002e-10	-1.33826
17899550	chr3:17899550:T:C	1.28607e-07	3.33173	-1.19811	1.3338e-07	0.841281	-1.24348
17899873	chr3:17899873:A:C	2.24171e-09	-1.91591	-3.63989e-10	3.22256e-08	-1.82264	-3.63989e-10
17900249	chr3:17900249:G:A	2.69343e-09	-1.73233	-3.63989e-10	3.76372e-08	-1.66741	-3.63989e-10
17900608	chr3:17900608:C:T	3.79526e-09	-0.151692	-1.2377	8.73614e-09	-1.84961	-1.27832
17900827	chr3:17900827:A:G	5.81563e-09	-2.3002e-10	-0.962595	7.59141e-08	-2.3002e-10	-0.965798
17901079	chr3:17901079:G:A	2.06938e-07	3.73425	-1.12498	2.13879e-07	1.24096	-1.17095
17901220	chr3:17901220:T:C	1.03589e-08	-2.3002e-10	-0.385302	1.47352e-07	-2.3002e-10	-0.302577
17901283	chr3:17901283:G:A	1.85717e-07	3.66221	-1.16113	1.9623e-07	1.18731	-1.20342
17901349	chr3:17901349:G:A	1.89306e-07	3.6491	-1.12887	2.00089e-07	1.17783	-1.17447
17901641	chr3:17901641:G:A	2.01975e-07	3.72318	-1.13818	2.09697e-07	1.23311	-1.18284
17901708	chr3:17901708:G:C	2.21241e-07	3.84547	-1.16936	2.23752e-07	1.32591	-1.21077
17902056	chr3:17902056:A:T	1.14286e-07	3.30459	-1.28903	1.43342e-07	0.973344	-1.30351
17902108	chr3:17902108:T:A	7.81547e-09	0.513113	-1.18015	9.01385e-09	-1.85429	-1.24235
17902195	chr3:17902195:C:T	2.092e-07	3.75116	-1.13101	2.15912e-07	1.25587	-1.1764
17902370	chr3:17902370:A:G	2.02082e-07	3.72284	-1.1373	2.09821e-07	1.23291	-1.18206
17902437	chr3:17902437:A:G	1.00014e-07	1.88217	-3.63989e-10	1.18869e-06	1.78521	-3.63989e-10
17902514	chr3:17902514:T:C	8.13671e-09	-0.626758	-3.63989e-10	1.5417e-07	-0.257344	-3.63989e-10
17902565	chr3:17902565:T:A	1.94767e-07	3.66601	-1.11735	2.04848e-07	1.19094	-1.16407
17902770	chr3:17902770:C:G	4.38266e-09	-2.3002e-10	-1.24549	5.57415e-08	-2.3002e-10	-1.27468
17903146	chr3:17903146:G:A	4.8773e-09	-2.3002e-10	-1.13855	6.1531e-08	-2.3002e-10	-1.17586
17903232	chr3:17903232:A:G	2.12131e-08	0.331474	-3.63989e-10	1.02019e-07	-0.67024	-3.63989e-10
17903306	chr3:17903306:C:T	2.67272e-09	-1.74005	-3.63989e-10	3.73441e-08	-1.67523	-3.63989e-10
17903411	chr3:17903411:T:C	1.4988e-09	-1.00936	-1.30912	1.03574e-08	-1.62544	-1.33226
17903428	chr3:17903428:A:G	8.48966e-09	-0.584295	-3.63989e-10	1.60246e-07	-0.218688	-3.63989e-10
17904107	chr3:17904107:A:G	5.49353e-09	-2.3002e-10	-1.01957	6.89142e-08	-2.3002e-10	-1.06254
17904299	chr3:17904299:A:G	7.7808e-08	2.88351	-1.25241	9.72879e-08	0.561694	-1.27942
17904378	chr3:17904378:T:C	7.46073e-08	2.86578	-1.27669	9.45185e-08	0.553976	-1.30058
17904446	chr3:17904446:A:C	7.83915e-08	2.89817	-1.25959	9.82034e-08	0.577361	-1.28572
17904458	chr3:17904458:G:C	1.64002e-09	-0.916706	-1.31173	9.84207e-09	-1.67437	-1.33436
17904587	chr3:17904587:T:C	8.21484e-08	2.94007	-1.25469	1.01639e-07	0.607443	-1.28142
17904675	chr3:17904675:T:C	8.2021e-08	2.94979	-1.26596	1.01288e-07	0.613837	-1.29127
17904705	chr3:17904705:A:G	8.19387e-08	2.94955	-1.26673	1.01294e-07	0.614561	-1.29193
17904958	chr3:17904958:C:T	8.15113e-08	2.94962	-1.27202	1.00894e-07	0.615209	-1.29654
17905025	chr3:17905025:G:A	4.18067e-09	-2.3002e-10	-1.29267	5.363e-08	-2.3002e-10	-1.31329
17905036	chr3:17905036:C:T	3.86807e-09	-2.3002e-10	-1.37039	5.06148e-08	-2.3002e-10	-1.37116
17905037	chr3:17905037:G:A	7.4261e-09	-2.3002e-10	-0.718143	1.01258e-07	-2.3002e-10	-0.677731
17905342	chr3:17905342:C:T	6.25624e-09	-2.3002e-10	-0.889564	8.35274e-08	-2.3002e-10	-0.870226
17905403	chr3:17905403:A:G	7.53693e-08	2.8421	-1.24285	9.58014e-08	0.537823	-1.27095
17905870	chr3:17905870:G:A	9.18343e-09	0.597668	-1.10341	9.48139e-09	-1.85923	-1.18684
17906006	chr3:17906006:C:T	7.72763e-08	2.89314	-1.2689	9.72415e-08	0.575551	-1.29375
17906052	chr3:17906052:CT:C	3.87837e-09	-2.3002e-10	-1.36773	5.0754e-08	-2.3002e-10	-1.36841
17906340	chr3:17906340:TAGA:T	2.24888e-09	-1.91271	-3.63989e-10	2.92856e-08	-1.91831	-3.63989e-10
17906742	chr3:17906742:T:A	5.60821e-09	-2.3002e-10	-0.998912	7.4837e-08	-2.3002e-10	-0.980089
17906959	chr3:17906959:C:T	7.05928e-08	2.81478	-1.28099	9.08987e-08	0.518653	-1.30431
17907569	chr3:17907569:G:C	1.47112e-09	-1.03296	-1.30415	1.05509e-08	-1.61098	-1.32821
17907801	chr3:17907801:C:T	7.0688e-08	2.81474	-1.27961	9.12112e-08	0.520891	-1.30311
17908228	chr3:17908228:G:A	7.33361e-09	-2.3002e-10	-0.730676	9.82557e-08	-2.3002e-10	-0.707828
17908310	chr3:17908310:C:A	4.00621e-09	-2.3002e-10	-1.3353	5.40929e-08	-2.3002e-10	-1.3047
17908384	chr3:17908384:C:G	6.59247e-08	2.71731	-1.25194	8.72956e-08	0.449176	-1.27528
17908535	chr3:17908535:C:T	7.72257e-08	2.89493	-1.27134	9.72432e-08	0.577764	-1.29595
17908615	chr3:17908615:T:C	7.9002e-08	2.92592	-1.27959	9.85092e-08	0.598326	-1.30358
17909044	chr3:17909044:G:A	4.19218e-09	-2.3002e-10	-1.28992	5.37503e-08	-2.3002e-10	-1.31105
17909397	chr3:17909397:C:T	2.35516e-09	-1.86653	-3.63989e-10	2.95333e-08	-1.90988	-3.63989e-10
17909426	chr3:17909426:G:T	3.88229e-09	-2.3002e-10	-1.36672	5.0726e-08	-2.3002e-10	-1.36896
17909446	chr3:17909446:T:A	7.56186e-08	2.87048	-1.26792	9.58055e-08	0.559994	-1.29308
17909557	chr3:17909557:C:T	7.60427e-08	2.87233	-1.26418	9.62998e-08	0.56188	-1.28981
17910782	chr3:17910782:T:A	1.71345e-09	-0.986033	-1.19861	1.12562e-08	-1.63602	-1.23847
17910943	chr3:17910943:A:G	3.86588e-09	-2.3002e-10	-1.37095	5.06814e-08	-2.3002e-10	-1.36984
17911061	chr3:17911061:C:T	7.50363e-08	2.86801	-1.27318	9.63018e-08	0.56973	-1.29764
17911487	chr3:17911487:C:T	6.77448e-08	2.77484	-1.28224	8.86089e-08	0.493794	-1.30496
17911508	chr3:17911508:T:C	8.17082e-08	2.98262	-1.30261	1.01673e-07	0.647568	-1.32121
17912162	chr3:17912162:C:T	3.9674e-09	-2.3002e-10	-1.34503	5.2309e-08	-2.3002e-10	-1.33823
17912189	chr3:17912189:A:C	8.46291e-09	-2.3002e-10	-0.587452	1.15925e-07	-2.3002e-10	-0.542454
17912463	chr3:17912463:C:T	6.94014e-08	2.80062	-1.28385	9.00918e-08	0.511881	-1.30645
17912486	chr3:17912486:T:A	7.08347e-08	2.7961	-1.2589	9.18301e-08	0.5093	-1.28476
17912591	chr3:17912591:A:G	2.15819e-08	0.348711	-3.63989e-10	1.03214e-07	-0.658598	-3.63989e-10
17912644	chr3:17912644:A:G	5.55889e-09	-2.3002e-10	-1.00775	7.41696e-08	-2.3002e-10	-0.989047
17913364	chr3:17913364:G:T	4.32901e-09	-2.3002e-10	-1.2578	5.52736e-08	-2.3002e-10	-1.28311
17913415	chr3:17913415:A:G	6.3113e-08	2.49606	-1.07428	1.01495e-08	-1.81851	-1.15947
17913684	chr3:17913684:T:A	5.72836e-09	-2.3002e-10	-0.977716	7.94556e-08	-2.3002e-10	-0.920203
17914185	chr3:17914185:C:T	1.56367e-09	-0.990199	-1.28591	1.04906e-08	-1.63134	-1.31358
17914291	chr3:17914291:G:C	3.9089e-09	-2.3002e-10	-1.35989	5.09969e-08	-2.3002e-10	-1.36364
17914371	chr3:17914371:A:G	1.82551e-09	-0.838598	-1.28269	9.77129e-09	-1.70476	-1.31119
17914375	chr3:17914375:A:C	8.45554e-09	-2.3002e-10	-0.588323	1.15826e-07	-2.3002e-10	-0.543314
17914918	chr3:17914918:T:C	7.36378e-09	0.456602	-1.18317	9.13852e-09	-1.8316	-1.2513
17915016	chr3:17915016:T:G	4.27101e-09	-2.3002e-10	-1.27129	5.46268e-08	-2.3002e-10	-1.29488
17915029	chr3:17915029:G:A	8.15226e-08	2.95997	-1.28223	1.01189e-07	0.626286	-1.3047
17915032	chr3:17915032:A:G	5.13224e-09	-1.0876	-3.63989e-10	3.05085e-08	-1.8774	-3.63989e-10
17915350	chr3:17915350:A:G	2.63182e-07	3.19646	-0.346759	3.56119e-07	0.939575	-0.35971
17915387	chr3:17915387:T:A	8.79201e-09	-0.549301	-3.63989e-10	1.67301e-07	-0.175606	-3.63989e-10
17915464	chr3:17915464:A:G	4.276e-09	-2.3002e-10	-1.27013	5.46752e-08	-2.3002e-10	-1.29399
17915757	chr3:17915757:A:G	2.84093e-07	3.23774	-0.311581	3.80383e-07	0.970566	-0.324789
17915773	chr3:17915773:A:T	7.5491e-08	2.80614	-1.20527	9.59151e-08	0.510265	-1.2422
17915998	chr3:17915998:C:T	4.53609e-08	2.45646	-1.36495	6.58639e-08	0.262349	-1.37016
17916155	chr3:17916155:C:T	9.39494e-09	-0.482973	-3.63989e-10	1.80127e-07	-0.101736	-3.63989e-10
17916245	chr3:17916245:C:T	1.66973e-06	3.509	1.18827	2.09024e-06	1.17372	1.17591
17916600	chr3:17916600:A:C	7.45616e-09	-0.714103	-3.63989e-10	2.32432e-07	0.153196	-3.63989e-10
17917337	chr3:17917337:G:A	9.83581e-09	0.691492	-1.12861	9.17408e-09	-1.8802	-1.19882
17917615	chr3:17917615:AG:A	5.19577e-09	-2.3002e-10	-1.0753	6.92076e-08	-2.3002e-10	-1.05829
17918134	chr3:17918134:C:T	9.66398e-08	3.15118	-1.30333	1.43285e-07	0.984674	-1.31524
17918920	chr3:17918920:C:A	4.00271e-09	-2.3002e-10	-1.33617	5.35522e-08	-2.3002e-10	-1.31474
17919005	chr3:17919005:G:A	5.30047e-07	3.61343	-0.06361	5.87036e-07	1.2098	-0.130111
17919065	chr3:17919065:T:C	3.94656e-09	-2.3002e-10	-1.3503	5.31592e-08	-2.3002e-10	-1.32211
17919502	chr3:17919502:C:T	1.10442e-08	-2.3002e-10	-0.321237	1.64715e-07	-2.3002e-10	-0.191184
17920272	chr3:17920272:G:C	1.49217e-08	-0.0203255	-3.63989e-10	2.72783e-07	0.313275	-3.63989e-10
17920321	chr3:17920321:T:C	3.26079e-08	-2.3002e-10	0.761409	4.39965e-07	-2.3002e-10	0.791293
17920359	chr3:17920359:A:G	2.9753e-08	-2.3002e-10	0.669785	3.87262e-07	-2.3002e-10	0.663699
17920521	chr3:17920521:A:G	9.7469e-10	-1.83275	-0.916029	1.20754e-08	-1.90906	-0.895172
17920739	chr3:17920739:C:G	3.90334e-09	-2.3002e-10	-1.36131	5.09791e-08	-2.3002e-10	-1.36399
17920780	chr3:17920780:T:C	4.14415e-09	-2.3002e-10	-1.30145	5.58443e-08	-2.3002e-10	-1.27283
17920785	chr3:17920785:C:A	6.38674e-09	-2.3002e-10	-0.868921	8.53854e-08	-2.3002e-10	-0.848226
17920804	chr3:17920804:C:T	9.77714e-09	-2.3002e-10	-0.443097	1.41456e-07	-2.3002e-10	-0.343411
17920822	chr3:17920822:G:A	4.17226e-09	-0.57557	-0.719116	1.52692e-08	-1.82987	-0.739687
17920870	chr3:17920870:C:T	3.8645e-09	-2.3002e-10	-1.37131	5.06761e-08	-2.3002e-10	-1.36995
17921050	chr3:17921050:C:T	6.28103e-09	-0.88561	-3.63989e-10	4.27206e-08	-1.54072	-3.63989e-10
17921089	chr3:17921089:G:A	6.59874e-09	-2.3002e-10	-0.836265	8.88277e-08	-2.3002e-10	-0.808702
17921443	chr3:17921443:C:T	5.63803e-07	3.77919	-0.167626	6.13621e-07	1.28919	-0.165219
17921517	chr3:17921517:G:A	6.40588e-09	-2.3002e-10	-0.865928	8.56489e-08	-2.3002e-10	-0.845145
17921577	chr3:17921577:T:C	1.20992e-08	1.06631	-1.29631	7.86174e-09	-1.9028	-1.33059
17922068	chr3:17922068:G:C	1.58569e-07	3.62343	-1.28039	1.10245e-08	-1.57844	-1.31684
17922184	chr3:17922184:C:T	4.4767e-09	-2.3002e-10	-1.22426	6.05859e-08	-2.3002e-10	-1.19134
17922492	chr3:17922492:A:G	1.04379e-07	3.27457	-1.34969	1.06976e-07	0.707809	-1.33061
17922818	chr3:17922818:A:G	3.86449e-09	-2.3002e-10	-1.37132	5.06674e-08	-2.3002e-10	-1.37012
17923444	chr3:17923444:T:C	7.12662e-09	-2.3002e-10	-0.759307	8.57167e-08	-2.3002e-10	-0.844353
17924291	chr3:17924291:C:T	4.4051e-09	-2.3002e-10	-1.24038	5.61346e-08	-2.3002e-10	-1.26765
17924370	chr3:17924370:C:T	2.2628e-07	2.69863	-3.63989e-10	3.90528e-07	0.672099	-3.63989e-10
17924447	chr3:17924447:C:T	4.26247e-09	-2.3002e-10	-1.2733	5.6416e-08	-2.3002e-10	-1.26265
17924544	chr3:17924544:T:A	5.27252e-09	-2.3002e-10	-1.06064	6.63402e-08	-2.3002e-10	-1.1006
17924581	chr3:17924581:C:T	1.67471e-08	0.0950784	-3.63989e-10	3.09859e-07	0.440716	-3.63989e-10
17924665	chr3:17924665:A:G	1.18113e-08	0.956373	-1.21046	8.3739e-09	-1.89134	-1.27894
17924705	chr3:17924705:C:T	1.12232e-08	0.917696	-1.22286	8.32695e-09	-1.88766	-1.28824
17925668	chr3:17925668:G:T	3.86826e-09	-2.3002e-10	-1.37034	5.06204e-08	-2.3002e-10	-1.37105
17925711	chr3:17925711:C:A	2.13896e-07	3.92128	-1.27894	1.16641e-08	-1.52284	-1.31604
17925943	chr3:17925943:T:G	1.24946e-08	-0.197844	-3.63989e-10	2.68489e-07	0.297407	-3.63989e-10
17926252	chr3:17926252:G:A	4.03185e-09	-2.3002e-10	-1.32892	5.3721e-08	-2.3002e-10	-1.3116
17926661	chr3:17926661:C:T	5.26007e-09	-2.3002e-10	-1.063	6.9949e-08	-2.3002e-10	-1.04764
17926708	chr3:17926708:T:C	3.89972e-09	-2.3002e-10	-1.36224	5.10246e-08	-2.3002e-10	-1.36309
17926883	chr3:17926883:A:G	4.02025e-09	-2.3002e-10	-1.3318	5.35401e-08	-2.3002e-10	-1.31497
17926916	chr3:17926916:C:T	5.12887e-07	3.29217	0.224742	6.60501e-07	0.989915	0.207682
17927019	chr3:17927019:C:T	5.2313e-09	-2.3002e-10	-1.06848	6.70452e-08	-2.3002e-10	-1.09003
17927181	chr3:17927181:T:C	4.1851e-07	3.13008	0.183476	5.6159e-07	0.868295	0.167077
17929405	chr3:17929405:C:T	4.36352e-09	-0.341324	-0.908542	1.20978e-08	-1.87183	-0.930553
17929430	chr3:17929430:T:C	4.29406e-09	-2.3002e-10	-1.26591	5.68585e-08	-2.3002e-10	-1.25483
17929897	chr3:17929897:A:T	3.88522e-09	-2.3002e-10	-1.36597	5.08437e-08	-2.3002e-10	-1.36665
17930763	chr3:17930763:T:G	8.70611e-08	3.09637	-1.35291	9.97039e-08	0.670482	-1.36368
17931012	chr3:17931012:G:A	3.99058e-09	-2.3002e-10	-1.33921	5.20041e-08	-2.3002e-10	-1.34408
17931600	chr3:17931600:G:A	1.32248e-08	1.18766	-1.32871	7.63001e-09	-1.91007	-1.35324
17931627	chr3:17931627:A:G	8.33284e-09	-2.3002e-10	-0.602939	1.14103e-07	-2.3002e-10	-0.558302
17931838	chr3:17931838:T:C	3.98586e-09	-2.3002e-10	-1.34039	5.32628e-08	-2.3002e-10	-1.32016
17932110	chr3:17932110:C:T	2.23574e-09	-1.91857	-3.63989e-10	3.15036e-08	-1.8453	-3.63989e-10
17933360	chr3:17933360:G:A	4.27432e-09	-2.3002e-10	-1.27052	5.46548e-08	-2.3002e-10	-1.29436
17933403	chr3:17933403:T:G	6.50859e-08	2.70374	-1.25118	7.4548e-08	0.304738	-1.2887
17933990	chr3:17933990:C:T	6.14666e-09	-2.3002e-10	-0.907235	7.86599e-08	-2.3002e-10	-0.930268
17934036	chr3:17934036:G:T	3.56934e-07	3.15441	-3.63989e-10	5.48403e-07	1.01161	-3.63989e-10
17934404	chr3:17934404:A:G	5.29114e-09	-1.05711	-3.63989e-10	3.54154e-08	-1.72825	-3.63989e-10
17934520	chr3:17934520:C:T	7.87407e-09	-2.3002e-10	-0.65957	1.14498e-07	-2.3002e-10	-0.554847
17934596	chr3:17934596:T:C	5.45613e-09	-2.3002e-10	-1.0264	6.83405e-08	-2.3002e-10	-1.0709
17934703	chr3:17934703:A:G	6.74348e-09	-2.3002e-10	-0.814568	9.08193e-08	-2.3002e-10	-0.786529
17934865	chr3:17934865:A:C	2.58818e-09	-0.45957	-1.31262	8.38214e-09	-1.83853	-1.33077
17934878	chr3:17934878:C:T	6.7339e-09	-2.3002e-10	-0.81599	9.06872e-08	-2.3002e-10	-0.787985
17935908	chr3:17935908:C:G	2.23998e-09	-1.91668	-3.63989e-10	3.38756e-08	-1.77271	-3.63989e-10
17936293	chr3:17936293:A:G	3.06347e-09	-0.340655	-1.26294	8.53807e-09	-1.86425	-1.28662
17936764	chr3:17936764:G:C	4.01329e-09	-2.3002e-10	-1.33353	5.34312e-08	-2.3002e-10	-1.31701
17937060	chr3:17937060:G:C	3.91345e-09	-2.3002e-10	-1.35872	5.10933e-08	-2.3002e-10	-1.36175
17937476	chr3:17937476:C:A	6.69717e-09	-0.209068	-0.612392	1.61854e-08	-1.89271	-0.618589
17937810	chr3:17937810:GA:G	4.01955e-09	-2.3002e-10	-1.33197	5.35318e-08	-2.3002e-10	-1.31513
17937925	chr3:17937925:C:T	1.21166e-08	-2.3002e-10	-0.22857	1.65387e-07	-2.3002e-10	-0.187115
17938845	chr3:17938845:C:G	1.37075e-08	-0.105204	-3.63989e-10	2.93789e-07	0.387461	-3.63989e-10
17938926	chr3:17938926:A:G	3.63039e-09	-1.43381	-3.63989e-10	3.18087e-08	-1.83566	-3.63989e-10
17940826	chr3:17940826:A:T	8.76646e-09	0.0269227	-0.579134	1.62619e-08	-1.89082	-0.615758
17941007	chr3:17941007:G:A	1.20221e-08	-0.2364	-3.63989e-10	2.56425e-07	0.251436	-3.63989e-10
17941402	chr3:17941402:C:T	6.33748e-09	-2.3002e-10	-0.876663	8.84731e-08	-2.3002e-10	-0.812702
17941441	chr3:17941441:C:T	2.43871e-09	-1.83167	-3.63989e-10	3.30617e-08	-1.79703	-3.63989e-10
17941626	chr3:17941626:A:T	2.33398e-08	1.75733	-1.33031	4.17292e-08	-0.221729	-1.34247
17941747	chr3:17941747:G:A	4.32481e-09	-2.3002e-10	-1.25878	5.59397e-08	-2.3002e-10	-1.27113
17942218	chr3:17942218:A:G	3.97819e-09	-2.3002e-10	-1.34232	5.15089e-08	-2.3002e-10	-1.35365
17942622	chr3:17942622:G:A	2.42058e-09	-1.83914	-3.63989e-10	2.9267e-08	-1.91894	-3.63989e-10
17942645	chr3:17942645:A:G	4.46469e-09	-2.3002e-10	-1.22694	5.93531e-08	-2.3002e-10	-1.2119
17942753	chr3:17942753:G:A	2.10884e-06	3.10137	1.82937	3.16063e-06	0.942711	1.82042
17942770	chr3:17942770:A:G	4.26357e-09	-2.3002e-10	-1.27304	5.6788e-08	-2.3002e-10	-1.25608
17942949	chr3:17942949:A:G	1.0304e-09	-1.33376	-1.35944	7.69181e-09	-1.88724	-1.36801
17943276	chr3:17943276:G:A	4.00833e-09	-2.3002e-10	-1.33477	5.15392e-08	-2.3002e-10	-1.35306
17943405	chr3:17943405:T:G	1.51655e-08	-0.00412232	-3.63989e-10	3.3326e-07	0.513522	-3.63989e-10
17943422	chr3:17943422:G:GA	3.3236e-09	-1.5221	-3.63989e-10	3.07476e-08	-1.86959	-3.63989e-10
17943429	chr3:17943429:T:A	1.25337e-08	-0.194725	-3.63989e-10	2.67383e-07	0.293279	-3.63989e-10
17943768	chr3:17943768:T:C	5.13041e-09	0.170886	-1.25884	8.48026e-09	-1.90595	-1.25171
17944983	chr3:17944983:T:C	4.57623e-09	-2.3002e-10	-1.20227	6.29227e-08	-2.3002e-10	-1.15349
17945993	chr3:17945993:G:A	5.9455e-09	-2.3002e-10	-0.94051	8.39707e-08	-2.3002e-10	-0.864933
17946090	chr3:17946090:A:G	1.35312e-08	-0.118144	-3.63989e-10	2.92935e-07	0.384551	-3.63989e-10
17946183	chr3:17946183:G:A	4.2407e-09	-2.3002e-10	-1.27842	5.40842e-08	-2.3002e-10	-1.30486
17946514	chr3:17946514:A:G	5.09224e-09	-2.3002e-10	-1.09543	6.66814e-08	-2.3002e-10	-1.09547
17947451	chr3:17947451:T:A	2.40676e-09	-1.84486	-3.63989e-10	2.93461e-08	-1.91624	-3.63989e-10
17947487	chr3:17947487:C:G	1.18251e-09	-1.23734	-1.31816	1.62278e-08	-1.23646	-1.27222
17947591	chr3:17947591:T:A	4.72911e-09	-2.3002e-10	-1.16941	6.80885e-08	-2.3002e-10	-1.07459
17947758	chr3:17947758:C:A	4.60416e-09	-2.3002e-10	-1.19618	5.93099e-08	-2.3002e-10	-1.21263
17949469	chr3:17949469:T:A	4.30275e-06	3.19142	2.45244	6.23232e-06	1.00487	2.43723
17949831	chr3:17949831:C:T	9.82648e-09	-0.438064	-3.63989e-10	5.74944e-08	-1.24371	-3.63989e-10
17949892	chr3:17949892:G:A	7.94897e-07	2.5576	1.39747	1.36537e-06	0.536131	1.38765
17950071	chr3:17950071:C:T	4.26876e-09	-2.3002e-10	-1.27182	5.6865e-08	-2.3002e-10	-1.25472
17950225	chr3:17950225:C:T	1.16215e-08	0.286774	-0.55706	1.63089e-08	-1.9133	-0.590397
17950452	chr3:17950452:C:G	1.43717e-06	2.77717	1.77012	2.32935e-06	0.694449	1.7635
17950532	chr3:17950532:C:T	4.58838e-09	-2.3002e-10	-1.19962	6.08858e-08	-2.3002e-10	-1.1864
17950823	chr3:17950823:G:GA	5.55962e-09	-2.3002e-10	-1.00761	7.28543e-08	-2.3002e-10	-1.00694
17951351	chr3:17951351:G:A	9.71156e-09	0.18983	-0.639658	1.51284e-08	-1.90726	-0.671563
17951595	chr3:17951595:A:G	1.01405e-07	2.04743	-0.151457	1.8247e-07	0.0741709	-0.162984
17951923	chr3:17951923:A:G	4.511e-09	-2.3002e-10	-1.21662	6.03257e-08	-2.3002e-10	-1.19564
17952372	chr3:17952372:C:T	4.65035e-09	-2.3002e-10	-1.1862	6.2301e-08	-2.3002e-10	-1.16342
17952718	chr3:17952718:A:G	4.45176e-09	-2.3002e-10	-1.22985	5.90342e-08	-2.3002e-10	-1.21728
17952805	chr3:17952805:G:T	1.46543e-08	-0.038411	-3.63989e-10	3.16422e-07	0.461674	-3.63989e-10
17953081	chr3:17953081:T:A	4.58838e-09	-2.3002e-10	-1.19962	6.08858e-08	-2.3002e-10	-1.1864
17953257	chr3:17953257:A:G	1.7284e-06	2.71426	2.01754	2.84204e-06	0.648031	2.00884
17953359	chr3:17953359:T:C	1.39515e-08	-0.0875562	-3.63989e-10	3.02598e-07	0.417002	-3.63989e-10
17953575	chr3:17953575:C:T	3.90323e-09	-2.3002e-10	-1.36134	5.07189e-08	-2.3002e-10	-1.3691
17953601	chr3:17953601:T:G	4.22292e-09	-2.3002e-10	-1.28262	5.38904e-08	-2.3002e-10	-1.30845
17953756	chr3:17953756:T:G	1.34468e-06	2.64312	1.83765	2.25279e-06	0.594089	1.83043
17953771	chr3:17953771:G:A	5.92001e-09	-2.3002e-10	-0.944806	7.63723e-08	-2.3002e-10	-0.959781
17953778	chr3:17953778:T:G	4.44077e-09	-2.3002e-10	-1.23232	5.79642e-08	-2.3002e-10	-1.23558
17954045	chr3:17954045:G:A	1.43193e-08	-0.0615344	-3.63989e-10	3.06977e-07	0.431372	-3.63989e-10
17954130	chr3:17954130:T:G	1.01517e-08	0.0699031	-0.475402	1.83653e-08	-1.89972	-0.485216
17954218	chr3:17954218:G:T	1.71679e-07	2.33134	0.0911436	2.91297e-07	0.287021	0.0919228
17954872	chr3:17954872:G:A	4.56107e-09	-2.3002e-10	-1.20559	6.05138e-08	-2.3002e-10	-1.19253
17955244	chr3:17955244:C:A	2.27275e-09	-1.90215	-3.63989e-10	2.96215e-08	-1.9069	-3.63989e-10
17955405	chr3:17955405:T:C	4.06069e-09	-2.3002e-10	-1.32179	5.58568e-08	-2.3002e-10	-1.27261
17955726	chr3:17955726:T:A	6.43758e-09	-2.3002e-10	-0.860991	8.9278e-08	-2.3002e-10	-0.803646
17955759	chr3:17955759:C:G	5.63168e-09	-2.3002e-10	-0.994736	7.3778e-08	-2.3002e-10	-0.994341
17956255	chr3:17956255:T:C	4.5958e-09	-2.3002e-10	-1.198	6.09886e-08	-2.3002e-10	-1.18471
17956607	chr3:17956607:A:G	5.96897e-07	2.47102	1.19758	1.06164e-06	0.469041	1.20313
17956621	chr3:17956621:ATAATATATAT:A	5.23327e-09	-2.3002e-10	-1.06811	6.77561e-08	-2.3002e-10	-1.07949
17956632	chr3:17956632:G:C	5.2088e-09	-2.3002e-10	-1.07279	6.74478e-08	-2.3002e-10	-1.08405
17956732	chr3:17956732:G:A	1.48375e-06	2.72615	1.85303	2.45542e-06	0.654553	1.8561
17956833	chr3:17956833:C:T	2.45311e-09	-1.82579	-3.63989e-10	5.63184e-08	-1.26438	-3.63989e-10
17957118	chr3:17957118:G:A	4.73192e-08	-2.3002e-10	1.13377	6.43181e-07	-2.3002e-10	1.17103
17957219	chr3:17957219:T:C	4.50922e-09	-2.3002e-10	-1.21702	5.74053e-08	-2.3002e-10	-1.24526
17957403	chr3:17957403:G:A	7.95676e-09	-0.131934	-0.517188	1.77168e-08	-1.86997	-0.550915
17957735	chr3:17957735:G:A	1.29713e-08	-2.3002e-10	-0.160407	1.4829e-07	-2.3002e-10	-0.296233
17957756	chr3:17957756:A:G	6.08573e-09	-2.3002e-10	-0.917198	7.75073e-08	-2.3002e-10	-0.945029
17957825	chr3:17957825:A:G	4.59932e-09	-2.3002e-10	-1.19724	6.10362e-08	-2.3002e-10	-1.18393
17957836	chr3:17957836:T:C	8.09058e-08	1.43617	0.23397	3.1982e-08	-1.91042	0.0801937
17958126	chr3:17958126:G:A	5.18827e-09	-2.3002e-10	-1.07674	7.09975e-08	-2.3002e-10	-1.03276
17958595	chr3:17958595:C:T	4.87296e-09	-1.13944	-3.63989e-10	3.43997e-08	-1.75735	-3.63989e-10
17959027	chr3:17959027:AC:A	1.49026e-08	-0.0216074	-3.63989e-10	8.38077e-08	-0.866876	-3.63989e-10
17959981	chr3:17959981:A:G	4.68785e-08	-2.3002e-10	1.12442	6.68606e-07	-2.3002e-10	1.20979
17960304	chr3:17960304:T:G	3.92787e-09	-2.3002e-10	-1.35505	5.1903e-08	-2.3002e-10	-1.34602
17960578	chr3:17960578:C:T	5.97677e-08	-2.3002e-10	1.36732	8.30132e-07	-2.3002e-10	1.42618
17960639	chr3:17960639:C:T	2.26848e-09	-1.90404	-3.63989e-10	3.00412e-08	-1.89283	-3.63989e-10
17961005	chr3:17961005:T:C	1.55211e-08	-0.608277	0.627334	9.33068e-08	-1.44397	0.684466
17961114	chr3:17961114:G:C	4.19687e-09	-2.3002e-10	-1.2888	5.37152e-08	-2.3002e-10	-1.3117
17961428	chr3:17961428:T:G	1.39071e-08	-2.3002e-10	-0.0907452	2.02982e-07	-2.3002e-10	0.0177148
17961459	chr3:17961459:C:T	3.26747e-09	-0.171184	-1.36794	6.08391e-08	0.181952	-1.36912
17961663	chr3:17961663:C:T	1.75007e-08	-2.3002e-10	0.139095	2.44906e-07	-2.3002e-10	0.205474
17962297	chr3:17962297:T:C	1.03246e-08	-2.3002e-10	-0.388617	1.33984e-07	-2.3002e-10	-0.397682
17963515	chr3:17963515:G:A	1.18589e-07	2.46628	-0.413761	2.21955e-08	-1.76186	-0.433653
17963895	chr3:17963895:C:T	1.4553e-08	1.01697	-1.06232	9.82267e-09	-1.85431	-1.1564
17964331	chr3:17964331:GAA:G	4.05212e-09	-2.3002e-10	-1.3239	5.24785e-08	-2.3002e-10	-1.335
17964782	chr3:17964782:A:G	2.31997e-09	-1.88159	-3.63989e-10	3.61468e-08	-1.70781	-3.63989e-10
17964850	chr3:17964850:G:T	7.15044e-09	-2.3002e-10	-0.755971	9.96749e-08	-2.3002e-10	-0.693487
17965522	chr3:17965522:G:A	2.51426e-09	-1.80117	-3.63989e-10	4.11125e-08	-1.57909	-3.63989e-10
17965875	chr3:17965875:C:G	1.27746e-08	-1.67692	1.50124	1.35848e-07	-1.91112	1.52725
17965956	chr3:17965956:T:C	2.89558e-09	-1.65996	-3.63989e-10	2.95988e-08	-1.90767	-3.63989e-10
17965997	chr3:17965997:G:A	6.96663e-09	-2.3002e-10	-0.782013	9.11228e-08	-2.3002e-10	-0.783194
17966183	chr3:17966183:C:A	8.74646e-09	-0.554496	-3.63989e-10	2.77085e-07	0.328924	-3.63989e-10
17966417	chr3:17966417:T:A	4.8895e-09	-2.3002e-10	-1.13605	6.31492e-08	-2.3002e-10	-1.1499
17966964	chr3:17966964:A:C	5.62051e-09	-2.3002e-10	-0.996722	7.33989e-08	-2.3002e-10	-0.999493
17967005	chr3:17967005:T:C	7.38775e-09	-2.3002e-10	-0.723322	1.03019e-07	-2.3002e-10	-0.660487
17967179	chr3:17967179:G:A	4.8605e-09	-2.3002e-10	-1.142	6.54918e-08	-2.3002e-10	-1.11348
17968409	chr3:17968409:T:G	1.15358e-08	-2.3002e-10	-0.277693	1.49812e-07	-2.3002e-10	-0.286018
17968819	chr3:17968819:C:T	4.5701e-09	-2.3002e-10	-1.20361	6.09226e-08	-2.3002e-10	-1.1858
17969211	chr3:17969211:G:A	9.55982e-08	1.34191	0.495098	4.67854e-08	-1.91714	0.467316
17969387	chr3:17969387:A:G	5.77425e-09	-2.3002e-10	-0.969735	7.58267e-08	-2.3002e-10	-0.966951
17970232	chr3:17970232:T:C	4.99187e-09	-2.3002e-10	-1.11533	6.37015e-08	-2.3002e-10	-1.14119
17970480	chr3:17970480:T:G	2.89445e-09	-1.66035	-3.63989e-10	2.97137e-08	-1.90379	-3.63989e-10
17971463	chr3:17971463:A:G	4.34249e-09	-2.3002e-10	-1.2547	5.77164e-08	-2.3002e-10	-1.23986
17971623	chr3:17971623:C:T	4.6338e-08	1.11282	-3.63989e-10	1.8072e-07	-0.0984527	-3.63989e-10
17971721	chr3:17971721:C:T	6.90782e-09	-2.3002e-10	-0.790491	9.60278e-08	-2.3002e-10	-0.730763
17971831	chr3:17971831:T:C	1.07164e-08	-2.3002e-10	-0.351373	1.57582e-07	-2.3002e-10	-0.235456
17971935	chr3:17971935:A:G	1.6623e-08	-2.3002e-10	0.0876433	2.32106e-07	-2.3002e-10	0.151793
17972062	chr3:17972062:T:C	4.32095e-09	-2.3002e-10	-1.25967	5.56223e-08	-2.3002e-10	-1.27682
17972289	chr3:17972289:G:A	4.22793e-09	-2.3002e-10	-1.28143	5.61775e-08	-2.3002e-10	-1.26688
17972423	chr3:17972423:C:T	3.89503e-09	-0.146369	-1.21707	8.37226e-08	0.362626	-1.23052
17972457	chr3:17972457:C:T	4.41594e-09	-2.3002e-10	-1.23792	5.60737e-08	-2.3002e-10	-1.26873
17972468	chr3:17972468:A:G	6.21116e-09	-0.513256	-0.383541	3.82706e-08	-1.21644	-0.434277
17972523	chr3:17972523:A:G	1.11201e-07	1.44607	0.542133	4.91542e-08	-1.91448	0.51404
17972527	chr3:17972527:C:A	3.89469e-09	-2.3002e-10	-1.36353	5.07917e-08	-2.3002e-10	-1.36767
17972716	chr3:17972716:T:TAA	3.39715e-09	-0.846024	-0.654182	2.29445e-08	-1.48678	-0.67555
17972812	chr3:17972812:G:A	4.51693e-09	-1.21531	-3.63989e-10	1.34702e-07	-0.392339	-3.63989e-10
17973251	chr3:17973251:G:C	5.01127e-08	1.19113	-3.63989e-10	1.89594e-07	-0.0505182	-3.63989e-10
17973322	chr3:17973322:C:A	6.28342e-09	-0.655709	-0.22952	3.99802e-08	-1.32308	-0.283934
17973358	chr3:17973358:A:ATCTTTTTAT	4.59589e-09	-2.3002e-10	-1.19798	6.17028e-08	-2.3002e-10	-1.17307
17973757	chr3:17973757:C:T	3.88246e-09	-2.3002e-10	-1.36668	5.12629e-08	-2.3002e-10	-1.35843
17973859	chr3:17973859:G:A	2.34706e-09	-1.86998	-3.63989e-10	1.52627e-07	-0.267407	-3.63989e-10
17974035	chr3:17974035:A:C	1.13531e-08	-2.3002e-10	-0.293649	1.56618e-07	-2.3002e-10	-0.241594
17974867	chr3:17974867:T:C	6.53289e-09	-2.3002e-10	-0.846295	9.05685e-08	-2.3002e-10	-0.789295
17975303	chr3:17975303:A:C	1.3904e-08	-0.668384	0.577419	9.65461e-08	-1.34266	0.617283
17975428	chr3:17975428:C:T	4.23037e-08	1.4976	-0.475867	1.71003e-08	-1.91629	-0.54001
17975732	chr3:17975732:T:A	5.97089e-09	-2.3002e-10	-0.936248	8.14173e-08	-2.3002e-10	-0.895813
17975924	chr3:17975924:T:A	2.35474e-08	1.14475	-0.708876	1.41054e-08	-1.86205	-0.7868
17976475	chr3:17976475:A:C	2.40157e-09	-0.913773	-0.933247	1.66345e-08	-1.53433	-0.949597
17976506	chr3:17976506:G:A	2.91682e-08	1.18456	-0.534621	1.61605e-08	-1.82672	-0.686109
17976714	chr3:17976714:G:A	6.06268e-09	-2.3002e-10	-0.920992	8.17134e-08	-2.3002e-10	-0.892183
17977099	chr3:17977099:CAGAT:C	5.32513e-09	-1.05071	-3.63989e-10	3.00969e-08	-1.89098	-3.63989e-10
17977466	chr3:17977466:C:T	2.49899e-08	-2.3002e-10	0.495326	3.50498e-07	-2.3002e-10	0.563953
17977514	chr3:17977514:G:T	3.87654e-09	-2.3002e-10	-1.3682	5.09307e-08	-2.3002e-10	-1.36494
17977607	chr3:17977607:T:C	6.06513e-09	-2.3002e-10	-0.920588	8.18751e-08	-2.3002e-10	-0.890207
17977889	chr3:17977889:T:A	4.91637e-09	-2.3002e-10	-1.13057	6.1456e-08	-2.3002e-10	-1.17708
17978020	chr3:17978020:T:C	2.5652e-09	-0.901735	-0.879373	1.75787e-08	-1.53226	-0.896448
17979859	chr3:17979859:T:G	4.44021e-09	-2.3002e-10	-1.23244	6.3063e-08	-2.3002e-10	-1.15127
17979941	chr3:17979941:T:C	7.42126e-09	-2.3002e-10	-0.718795	1.00749e-07	-2.3002e-10	-0.682768
17980394	chr3:17980394:C:T	1.53326e-08	1.37754	-1.3707	3.44755e-08	-0.390399	-1.36475
17980832	chr3:17980832:A:G	2.03543e-09	-1.48367	-0.528769	1.74384e-08	-1.86679	-0.569933
17981188	chr3:17981188:T:C	4.4543e-09	-2.3002e-10	-1.22927	5.63819e-08	-2.3002e-10	-1.26325
17981483	chr3:17981483:G:A	3.9028e-09	-2.3002e-10	-1.36145	5.07708e-08	-2.3002e-10	-1.36808
17981930	chr3:17981930:A:G	4.07598e-08	1.59216	-0.60761	1.46516e-08	-1.90785	-0.702996
17982158	chr3:17982158:A:G	2.50043e-09	-1.80668	-3.63989e-10	3.31507e-08	-1.79434	-3.63989e-10
17982184	chr3:17982184:C:T	4.59829e-09	-2.3002e-10	-1.19746	6.14262e-08	-2.3002e-10	-1.17756
17982237	chr3:17982237:A:G	6.15613e-09	-2.3002e-10	-0.905695	7.90617e-08	-2.3002e-10	-0.925173
17982240	chr3:17982240:G:A	5.27347e-09	-2.3002e-10	-1.06046	7.11332e-08	-2.3002e-10	-1.03085
17983001	chr3:17983001:G:A	3.93865e-09	-2.3002e-10	-1.35231	5.20089e-08	-2.3002e-10	-1.34399
17983048	chr3:17983048:C:A	4.25378e-09	-2.3002e-10	-1.27534	5.42468e-08	-2.3002e-10	-1.30186
17983073	chr3:17983073:C:T	5.62582e-09	-0.599865	-0.395912	3.74085e-08	-1.27874	-0.394763
17983742	chr3:17983742:T:G	4.71479e-08	1.13015	-3.63989e-10	2.57233e-07	0.25458	-3.63989e-10
17983751	chr3:17983751:C:A	6.90579e-09	-2.3002e-10	-0.790784	9.60203e-08	-2.3002e-10	-0.730842
17986363	chr3:17986363:A:G	4.00893e-09	-2.3002e-10	-1.33462	5.20068e-08	-2.3002e-10	-1.34403
17986529	chr3:17986529:G:A	6.61933e-08	-2.3002e-10	1.46943	9.13615e-07	-2.3002e-10	1.52201
17986936	chr3:17986936:C:CT	1.02948e-07	-2.3002e-10	1.91108	1.33358e-06	-2.3002e-10	1.90022
17986965	chr3:17986965:A:T	4.25887e-08	1.66287	-0.634421	1.43613e-08	-1.91556	-0.7153
17987006	chr3:17987006:C:T	8.24584e-09	-2.3002e-10	-0.613436	1.10297e-07	-2.3002e-10	-0.592227
17987079	chr3:17987079:T:C	1.50516e-08	1.04962	-1.06129	9.54192e-09	-1.91507	-1.12464
17987511	chr3:17987511:C:T	1.67717e-09	-0.835918	-1.37012	1.1666e-08	-1.46774	-1.37098
17988330	chr3:17988330:A:G	1.31958e-07	2.15934	-3.63989e-10	2.14488e-06	2.37544	-3.63989e-10
17989221	chr3:17989221:T:C	3.65069e-09	-1.42823	-3.63989e-10	3.63884e-08	-1.70115	-3.63989e-10
17989445	chr3:17989445:G:C	1.45784e-09	-1.11256	-1.23362	1.33765e-08	-1.41511	-1.28679
17989538	chr3:17989538:G:A	4.93876e-09	-2.3002e-10	-1.12603	6.67673e-08	-2.3002e-10	-1.09419
17989720	chr3:17989720:A:G	1.27797e-09	-1.18927	-1.2886	1.34213e-08	-1.39769	-1.30087
17989735	chr3:17989735:G:A	2.26343e-09	-1.01004	-0.896226	1.34879e-08	-1.78946	-0.904143
17989752	chr3:17989752:A:G	3.93299e-09	-2.3002e-10	-1.35375	5.19203e-08	-2.3002e-10	-1.34569
17989988	chr3:17989988:G:A	9.96749e-09	-2.3002e-10	-0.423816	1.34693e-07	-2.3002e-10	-0.392403
17990105	chr3:17990105:G:A	3.92733e-09	-2.3002e-10	-1.35518	5.18346e-08	-2.3002e-10	-1.34734
17990281	chr3:17990281:A:G	2.27217e-09	-1.90241	-3.63989e-10	1.26236e-07	-0.457248	-3.63989e-10
17990602	chr3:17990602:C:G	3.63631e-09	-1.43217	-3.63989e-10	5.44233e-08	-1.29861	-3.63989e-10
17990661	chr3:17990661:C:G	4.95052e-09	-2.3002e-10	-1.12365	6.31987e-08	-2.3002e-10	-1.14912
17991124	chr3:17991124:G:A	3.93141e-09	-2.3002e-10	-1.35415	5.09817e-08	-2.3002e-10	-1.36393
17991285	chr3:17991285:G:A	1.35851e-08	-2.3002e-10	-0.11417	1.82064e-07	-2.3002e-10	-0.0910456
17991922	chr3:17991922:A:G	3.86473e-09	-2.3002e-10	-1.37125	5.07631e-08	-2.3002e-10	-1.36823
17992516	chr3:17992516:C:T	3.86698e-09	-2.3002e-10	-1.37067	5.06051e-08	-2.3002e-10	-1.37135
17993916	chr3:17993916:G:A	1.45357e-08	-2.3002e-10	-0.0465354	1.94328e-07	-2.3002e-10	-0.0258558
17994049	chr3:17994049:G:A	4.98186e-09	-2.3002e-10	-1.11734	6.31153e-08	-2.3002e-10	-1.15044
17994056	chr3:17994056:C:T	2.11213e-09	-0.630267	-1.34518	4.2922e-08	-0.18573	-1.35029
17994299	chr3:17994299:A:G	4.74098e-09	-2.3002e-10	-1.1669	5.93472e-08	-2.3002e-10	-1.212
17994358	chr3:17994358:G:A	2.24733e-09	-0.56813	-1.34527	4.61082e-08	-0.11404	-1.35037
17994365	chr3:17994365:G:A	1.27243e-08	1.11399	-1.29362	8.71634e-09	-1.81866	-1.31154
17994385	chr3:17994385:G:A	2.90931e-08	1.65515	-1.00779	1.05007e-08	-1.9152	-1.02875
17994754	chr3:17994754:G:A	4.64384e-09	-0.879064	-0.308539	3.62179e-08	-1.46159	-0.244256
17995382	chr3:17995382:T:A	4.31145e-09	-0.88707	-0.3748	3.36336e-08	-1.46745	-0.312428
17995456	chr3:17995456:C:T	3.55048e-08	1.80768	-0.96116	1.10716e-08	-1.90766	-0.983359
17995796	chr3:17995796:A:C	9.67273e-09	-2.3002e-10	-0.453834	1.30645e-07	-2.3002e-10	-0.422916
17996390	chr3:17996390:T:C	5.07572e-09	-2.3002e-10	-1.09868	6.79308e-08	-2.3002e-10	-1.07691
17997359	chr3:17997359:C:G	9.33232e-08	-2.3002e-10	1.81292	1.20861e-06	-2.3002e-10	1.80183
17997469	chr3:17997469:T:C	1.07188e-08	-2.3002e-10	-0.351148	1.45004e-07	-2.3002e-10	-0.318639
17997718	chr3:17997718:G:T	3.8725e-09	-2.3002e-10	-1.36924	5.06051e-08	-2.3002e-10	-1.37135
17998859	chr3:17998859:G:A	2.41346e-09	-1.84208	-3.63989e-10	5.43271e-08	-1.30038	-3.63989e-10
17999421	chr3:17999421:T:C	1.14101e-08	0.773576	-1.06222	9.71879e-09	-1.89492	-1.12642
17999533	chr3:17999533:CTCTT:C	3.87163e-09	-2.3002e-10	-1.36947	5.06056e-08	-2.3002e-10	-1.37134
17999868	chr3:17999868:G:A	4.14056e-09	-2.3002e-10	-1.30231	5.30689e-08	-2.3002e-10	-1.32381
18000228	chr3:18000228:C:T	3.77718e-09	-1.39417	-3.63989e-10	9.01944e-08	-0.793434	-3.63989e-10
18000395	chr3:18000395:G:A	9.87317e-09	-2.3002e-10	-0.433324	1.24023e-07	-2.3002e-10	-0.474935
18000502	chr3:18000502:A:G	7.95369e-09	-2.3002e-10	-0.649509	1.11322e-07	-2.3002e-10	-0.582978
18000591	chr3:18000591:T:G	3.91334e-09	-2.3002e-10	-1.35875	5.16038e-08	-2.3002e-10	-1.35181
18000952	chr3:18000952:A:C	1.01273e-08	-2.3002e-10	-0.407906	1.36882e-07	-2.3002e-10	-0.376284
18001121	chr3:18001121:A:G	1.17131e-08	-2.3002e-10	-0.262433	1.58657e-07	-2.3002e-10	-0.228653
18001181	chr3:18001181:T:G	1.18083e-08	-2.3002e-10	-0.254343	1.47499e-07	-2.3002e-10	-0.301578
18001484	chr3:18001484:T:A	1.2356e-08	-2.3002e-10	-0.209	1.67516e-07	-2.3002e-10	-0.17432
18001487	chr3:18001487:CTGTT:C	1.24099e-08	-2.3002e-10	-0.204649	1.66301e-07	-2.3002e-10	-0.181602
18001621	chr3:18001621:A:G	2.67117e-09	-0.747426	-0.9932	1.74204e-08	-1.42894	-1.00881
18001629	chr3:18001629:G:A	2.70774e-09	-1.72703	-3.63989e-10	6.80095e-08	-1.07575	-3.63989e-10
18001864	chr3:18001864:C:A	3.91972e-09	-2.3002e-10	-1.35712	5.08847e-08	-2.3002e-10	-1.36584
18002087	chr3:18002087:A:G	4.46055e-09	-2.3002e-10	-1.22787	6.3458e-08	-2.3002e-10	-1.14502
18002121	chr3:18002121:G:A	3.86591e-09	-2.3002e-10	-1.37095	5.07079e-08	-2.3002e-10	-1.36932
18002280	chr3:18002280:C:T	3.04047e-09	-0.902825	-0.708305	2.25544e-08	-1.48844	-0.691027
18002385	chr3:18002385:A:G	5.23222e-09	-2.3002e-10	-1.06831	6.61224e-08	-2.3002e-10	-1.10389
18002726	chr3:18002726:C:T	1.13211e-08	-2.3002e-10	-0.296475	1.52999e-07	-2.3002e-10	-0.264972
18002822	chr3:18002822:G:T	1.63657e-09	-0.923486	-1.30706	1.17078e-08	-1.5218	-1.31334
18003050	chr3:18003050:G:C	2.52533e-09	-0.828291	-0.96848	1.69484e-08	-1.48179	-0.983439
18003180	chr3:18003180:A:G	3.89203e-09	-2.3002e-10	-1.36421	5.12482e-08	-2.3002e-10	-1.35872
18003626	chr3:18003626:G:A	4.15242e-09	-2.3002e-10	-1.29945	5.35841e-08	-2.3002e-10	-1.31415
18003747	chr3:18003747:G:C	4.16119e-09	-2.3002e-10	-1.29734	5.36836e-08	-2.3002e-10	-1.31229
18003759	chr3:18003759:A:G	2.44912e-09	-0.8869	-0.940514	1.67986e-08	-1.51831	-0.955794
18003849	chr3:18003849:T:G	2.26059e-08	1.36135	-0.966289	1.11789e-08	-1.91892	-0.962452
18004095	chr3:18004095:A:C	2.82149e-08	1.58007	-0.963362	1.09455e-08	-1.91679	-0.98568
18004157	chr3:18004157:A:C	3.96828e-09	-2.3002e-10	-1.34481	5.24899e-08	-2.3002e-10	-1.33478
18004664	chr3:18004664:G:C	1.8232e-09	-0.856239	-1.26631	1.27119e-08	-1.47834	-1.27452
18004995	chr3:18004995:A:G	2.09087e-08	1.06794	-0.750918	1.4604e-08	-1.81979	-0.794321
18005037	chr3:18005037:G:A	3.97813e-09	-0.791743	-0.550589	2.98925e-08	-1.40448	-0.493317
18005273	chr3:18005273:C:T	8.4045e-09	-2.3002e-10	-0.594378	1.1828e-07	-2.3002e-10	-0.522346
18005563	chr3:18005563:G:A	1.4243e-08	-2.3002e-10	-0.0668787	1.86827e-07	-2.3002e-10	-0.065218
18005677	chr3:18005677:C:T	1.38768e-08	-2.3002e-10	-0.092923	1.8611e-07	-2.3002e-10	-0.0690614
18006877	chr3:18006877:C:G	1.32535e-08	-2.3002e-10	-0.138886	1.7767e-07	-2.3002e-10	-0.115472
18006935	chr3:18006935:A:G	5.0669e-09	-1.10042	-3.63989e-10	4.29016e-08	-1.53649	-3.63989e-10
18007193	chr3:18007193:T:C	3.14219e-09	-0.675796	-0.902429	1.99222e-08	-1.38523	-0.918341
18007300	chr3:18007300:C:T	1.32758e-08	-2.3002e-10	-0.137202	1.77977e-07	-2.3002e-10	-0.113747
18007325	chr3:18007325:A:G	4.03527e-09	-2.3002e-10	-1.32807	5.39284e-08	-2.3002e-10	-1.30774
18007396	chr3:18007396:T:A	3.27966e-08	1.74239	-0.975208	1.0878e-08	-1.91147	-0.997182
18007832	chr3:18007832:A:C	4.52433e-09	-2.3002e-10	-1.21367	6.21271e-08	-2.3002e-10	-1.16622
18008501	chr3:18008501:A:G	3.18686e-08	1.74907	-1.0106	1.05166e-08	-1.91085	-1.0316
18008682	chr3:18008682:G:C	1.75299e-08	0.912083	-0.771318	1.46876e-08	-1.79502	-0.813382
18008705	chr3:18008705:T:C	2.32126e-08	1.04693	-0.625379	1.50391e-08	-1.91323	-0.671518
18009036	chr3:18009036:A:G	2.66255e-09	-0.792487	-0.951373	1.76706e-08	-1.45696	-0.966539
18009638	chr3:18009638:G:A	1.3306e-08	-2.3002e-10	-0.134926	1.78387e-07	-2.3002e-10	-0.111447
18009813	chr3:18009813:A:G	2.76754e-09	-0.800892	-0.904294	1.83498e-08	-1.4655	-0.920285
18010330	chr3:18010330:C:T	9.90708e-09	-2.3002e-10	-0.429895	1.24483e-07	-2.3002e-10	-0.471234
18010388	chr3:18010388:T:C	1.1677e-08	-2.3002e-10	-0.265523	1.58324e-07	-2.3002e-10	-0.230759
18010942	chr3:18010942:C:T	2.4758e-09	-1.81658	-3.63989e-10	7.17895e-08	-1.02166	-3.63989e-10
18011047	chr3:18011047:T:G	4.29778e-09	-2.3002e-10	-1.26505	5.56076e-08	-2.3002e-10	-1.27708
18011216	chr3:18011216:G:T	4.84907e-09	-2.3002e-10	-1.14436	6.5343e-08	-2.3002e-10	-1.11575
18011596	chr3:18011596:G:A	4.98759e-09	-2.3002e-10	-1.11619	6.3693e-08	-2.3002e-10	-1.14133
18012429	chr3:18012429:C:T	8.30759e-09	-2.3002e-10	-0.605975	1.16494e-07	-2.3002e-10	-0.537561
18012652	chr3:18012652:GAC:G	4.74417e-09	-2.3002e-10	-1.16623	6.04681e-08	-2.3002e-10	-1.19329
18012851	chr3:18012851:G:T	2.85707e-09	-0.348646	-1.3247	6.05537e-08	0.139709	-1.33158
18012954	chr3:18012954:C:T	4.56511e-09	-2.3002e-10	-1.2047	5.854e-08	-2.3002e-10	-1.22569
18013773	chr3:18013773:C:T	6.66951e-08	-2.3002e-10	1.47699	8.57654e-07	-2.3002e-10	1.4588
18014076	chr3:18014076:G:A	3.88273e-09	-2.3002e-10	-1.3666	5.10897e-08	-2.3002e-10	-1.36182
18014164	chr3:18014164:G:T	1.04106e-08	-2.3002e-10	-0.38032	1.30622e-07	-2.3002e-10	-0.423097
18014192	chr3:18014192:T:C	1.78423e-08	1.30185	-1.14342	8.67691e-09	-1.91834	-1.2164
18014578	chr3:18014578:T:C	4.0391e-09	-2.3002e-10	-1.32712	5.2041e-08	-2.3002e-10	-1.34337
18014936	chr3:18014936:TTAAA:T	1.33447e-08	-0.132022	-3.63989e-10	2.96884e-08	-1.90465	-3.63989e-10
18015126	chr3:18015126:G:A	4.16138e-09	-2.3002e-10	-1.2973	5.5153e-08	-2.3002e-10	-1.28529
18015251	chr3:18015251:A:G	2.46262e-09	-0.859006	-0.962911	1.67674e-08	-1.49778	-0.978188
18015472	chr3:18015472:G:A	3.94862e-09	-2.3002e-10	-1.34978	5.13021e-08	-2.3002e-10	-1.35767
18015774	chr3:18015774:T:C	1.10014e-08	-2.3002e-10	-0.325124	1.49037e-07	-2.3002e-10	-0.291206
18015978	chr3:18015978:T:G	2.67203e-09	-0.837488	-0.902819	1.79704e-08	-1.48796	-0.91872
18016016	chr3:18016016:G:A	3.92365e-09	-2.3002e-10	-1.35612	5.1789e-08	-2.3002e-10	-1.34822
18016490	chr3:18016490:A:G	1.17748e-08	1.10755	-1.36473	7.52395e-09	-1.91182	-1.36549
18016566	chr3:18016566:G:C	8.17111e-09	-2.3002e-10	-0.622539	1.1449e-07	-2.3002e-10	-0.554911
18017106	chr3:18017106:G:A	2.20872e-09	-0.896848	-1.03389	1.61808e-08	-1.49007	-1.02151
18017652	chr3:18017652:G:A	1.3452e-08	-2.3002e-10	-0.124013	1.76544e-07	-2.3002e-10	-0.121829
18017851	chr3:18017851:T:C	5.12759e-09	-2.3002e-10	-1.08851	6.93987e-08	-2.3002e-10	-1.05553
18018093	chr3:18018093:A:G	5.16623e-09	-2.3002e-10	-1.081	6.55057e-08	-2.3002e-10	-1.11326
18018696	chr3:18018696:C:T	3.90012e-09	-2.3002e-10	-1.36214	5.13832e-08	-2.3002e-10	-1.35609
18018777	chr3:18018777:TCTC:T	4.75505e-09	-2.3002e-10	-1.16394	6.06179e-08	-2.3002e-10	-1.19081
18019169	chr3:18019169:G:A	5.1852e-09	-2.3002e-10	-1.07734	6.51259e-08	-2.3002e-10	-1.11908
18019499	chr3:18019499:T:C	8.51554e-09	-2.3002e-10	-0.581251	1.19545e-07	-2.3002e-10	-0.511708
18019651	chr3:18019651:G:C	1.96668e-09	-0.89974	-1.14706	1.43885e-08	-1.49179	-1.13718
18019696	chr3:18019696:G:C	4.02579e-09	-2.3002e-10	-1.33042	5.1899e-08	-2.3002e-10	-1.3461
18020205	chr3:18020205:T:A	8.62035e-09	-2.3002e-10	-0.569018	1.18185e-07	-2.3002e-10	-0.523146
18020345	chr3:18020345:C:T	7.78579e-09	0.678998	-1.34984	9.13732e-09	-1.72868	-1.35435
18020377	chr3:18020377:C:T	2.41471e-09	-0.522481	-1.31908	4.97172e-08	-0.0624742	-1.32658
18020487	chr3:18020487:C:T	2.73013e-09	-0.753037	-0.965759	1.9944e-08	-1.37884	-0.923628
18020976	chr3:18020976:A:T	4.90425e-09	-2.3002e-10	-1.13304	6.23987e-08	-2.3002e-10	-1.16186
18021804	chr3:18021804:T:C	6.55158e-09	-2.3002e-10	-0.843438	8.24974e-08	-2.3002e-10	-0.882635
18022053	chr3:18022053:T:G	5.19119e-08	1.2264	-3.63989e-10	1.26052e-07	-0.458709	-3.63989e-10
18022333	chr3:18022333:C:T	2.52685e-09	-1.79617	-3.63989e-10	5.29199e-08	-1.32662	-3.63989e-10
18022343	chr3:18022343:A:G	5.24241e-09	-1.06636	-3.63989e-10	3.36629e-08	-1.779	-3.63989e-10
18022399	chr3:18022399:A:C	4.38265e-09	-2.3002e-10	-1.24549	5.54261e-08	-2.3002e-10	-1.28035
18022569	chr3:18022569:C:T	4.8095e-09	-2.3002e-10	-1.15255	6.47605e-08	-2.3002e-10	-1.12471
18022980	chr3:18022980:G:A	5.46525e-09	-0.691869	-0.332867	3.61344e-08	-1.3538	-0.354352
18023151	chr3:18023151:CA:C	2.28957e-09	-1.89478	-3.63989e-10	1.33003e-07	-0.405033	-3.63989e-10
18023425	chr3:18023425:G:T	1.12273e-08	0.990305	-1.2951	9.06679e-09	-1.78734	-1.30345
18023543	chr3:18023543:A:G	1.56217e-08	-2.3002e-10	0.0255193	2.04973e-07	-2.3002e-10	0.0274778
18023635	chr3:18023635:A:T	5.94716e-08	1.36235	-3.63989e-10	2.16454e-07	0.0819766	-3.63989e-10
18024084	chr3:18024084:A:G	3.24801e-09	-1.5451	-3.63989e-10	3.06891e-08	-1.87149	-3.63989e-10
18024302	chr3:18024302:G:A	3.66918e-09	-1.42318	-3.63989e-10	3.24423e-08	-1.81594	-3.63989e-10
18025290	chr3:18025290:G:A	4.14745e-09	-2.3002e-10	-1.30065	5.31782e-08	-2.3002e-10	-1.32175
18025380	chr3:18025380:T:A	1.57759e-08	-2.3002e-10	0.0353407	2.06633e-07	-2.3002e-10	0.0355444
18025447	chr3:18025447:A:G	9.46349e-09	-2.3002e-10	-0.475703	1.19063e-07	-2.3002e-10	-0.515751
18026168	chr3:18026168:C:T	8.17759e-09	-2.3002e-10	-0.621746	1.14586e-07	-2.3002e-10	-0.554075
18026608	chr3:18026608:G:A	1.09861e-09	-1.69488	-0.934217	4.53573e-08	-0.502373	-0.978457
18026854	chr3:18026854:T:C	2.43632e-09	-0.876564	-0.956094	1.67059e-08	-1.50785	-0.971786
18026875	chr3:18026875:T:G	6.6705e-08	-2.3002e-10	1.47714	8.57786e-07	-2.3002e-10	1.45895
18027517	chr3:18027517:A:T	2.23461e-09	-0.888154	-1.03093	1.54257e-08	-1.51417	-1.0452
18028044	chr3:18028044:A:G	2.45662e-09	-0.871677	-0.952682	1.68105e-08	-1.50496	-0.968437
18028260	chr3:18028260:G:T	8.33321e-09	-2.3002e-10	-0.602896	1.13529e-07	-2.3002e-10	-0.563347
18028799	chr3:18028799:G:A	1.107e-08	-0.318902	-3.63989e-10	4.16804e-07	0.737215	-3.63989e-10
18028974	chr3:18028974:T:A	4.08979e-09	-2.3002e-10	-1.31465	5.24605e-08	-2.3002e-10	-1.33534
18029189	chr3:18029189:C:T	5.91668e-09	-2.3002e-10	-0.945369	7.73057e-08	-2.3002e-10	-0.947634
18029261	chr3:18029261:T:C	7.05977e-10	-1.83751	-1.23381	9.53052e-09	-1.82557	-1.21533
18029687	chr3:18029687:A:G	5.34367e-09	-2.3002e-10	-1.04723	7.16472e-08	-2.3002e-10	-1.02365
18029690	chr3:18029690:G:T	3.89886e-09	-2.3002e-10	-1.36246	5.07208e-08	-2.3002e-10	-1.36906
18029704	chr3:18029704:C:G	6.64426e-09	-2.3002e-10	-0.829391	8.46446e-08	-2.3002e-10	-0.85694
18030749	chr3:18030749:G:A	6.52538e-10	-1.91017	-1.23986	1.19175e-08	-1.6103	-1.20709
18030752	chr3:18030752:A:G	4.41854e-09	-2.3002e-10	-1.23734	5.59981e-08	-2.3002e-10	-1.27008
18030791	chr3:18030791:C:A	1.14597e-07	1.74373	0.274544	3.94646e-08	-1.76508	0.145085
18031030	chr3:18031030:T:G	3.98699e-09	-2.3002e-10	-1.34011	5.1514e-08	-2.3002e-10	-1.35355
18031316	chr3:18031316:A:G	6.09813e-10	-1.91468	-1.30307	8.22738e-09	-1.90861	-1.27932
18031510	chr3:18031510:G:A	8.65884e-09	-2.3002e-10	-0.564564	1.08632e-07	-2.3002e-10	-0.607433
18031605	chr3:18031605:G:A	1.64886e-08	-2.3002e-10	0.0795223	1.95427e-07	-2.3002e-10	-0.0202127
18032038	chr3:18032038:G:A	7.72851e-09	-2.3002e-10	-0.678228	1.03609e-07	-2.3002e-10	-0.65478
18032140	chr3:18032140:C:T	3.93745e-09	-2.3002e-10	-1.35261	5.19888e-08	-2.3002e-10	-1.34437
18032658	chr3:18032658:AC:A	6.93283e-09	-0.786876	-3.63989e-10	4.83634e-08	-1.41666	-3.63989e-10
18033308	chr3:18033308:T:C	5.55537e-09	-2.3002e-10	-1.00838	7.01712e-08	-2.3002e-10	-1.04446
18033392	chr3:18033392:C:T	4.11261e-09	-2.3002e-10	-1.30909	5.44569e-08	-2.3002e-10	-1.29799
18034073	chr3:18034073:A:G	4.02299e-09	-2.3002e-10	-1.33112	5.18694e-08	-2.3002e-10	-1.34667
18034085	chr3:18034085:C:T	1.29694e-09	-1.91826	-0.544877	2.91806e-08	-1.4384	-0.483494
18034206	chr3:18034206:C:T	4.21161e-09	-2.3002e-10	-1.2853	5.3864e-08	-2.3002e-10	-1.30894
18034274	chr3:18034274:G:A	4.5909e-09	-2.3002e-10	-1.19907	5.77323e-08	-2.3002e-10	-1.23958
18034378	chr3:18034378:G:A	3.89647e-09	-2.3002e-10	-1.36307	5.07134e-08	-2.3002e-10	-1.36921
18034481	chr3:18034481:T:C	2.50409e-09	-0.801117	-1.0041	1.65651e-08	-1.46969	-1.01841
18034694	chr3:18034694:A:G	3.89785e-09	-2.3002e-10	-1.36272	5.1411e-08	-2.3002e-10	-1.35555
18035239	chr3:18035239:T:A	1.38371e-09	-1.31432	-1.08406	1.11602e-08	-1.76843	-1.11461
18035480	chr3:18035480:G:A	4.15386e-09	-2.3002e-10	-1.29911	5.53188e-08	-2.3002e-10	-1.28229
18035565	chr3:18035565:C:T	2.0158e-09	-0.839022	-1.18311	1.43728e-08	-1.45571	-1.17435
18036104	chr3:18036104:A:G	3.15244e-08	0.727617	-3.63989e-10	1.48011e-07	-0.298116	-3.63989e-10
18036224	chr3:18036224:TGGA:T	1.9213e-08	0.232443	-3.63989e-10	1.03665e-07	-0.654235	-3.63989e-10
18036868	chr3:18036868:A:G	2.09689e-08	0.155378	0.164518	3.39976e-07	0.445579	0.0878965
18037530	chr3:18037530:C:A	2.04208e-09	-0.978236	-1.03094	1.52591e-08	-1.55161	-1.01862
18038094	chr3:18038094:T:C	2.1185e-09	-0.952229	-1.02021	1.50157e-08	-1.55189	-1.03442
18038200	chr3:18038200:A:G	7.46342e-09	-0.279254	-0.433875	4.12508e-08	-1.08115	-0.494575
18038564	chr3:18038564:C:T	5.00929e-09	-2.3002e-10	-1.11185	7.02561e-08	-2.3002e-10	-1.04325
18039561	chr3:18039561:G:C	7.94167e-10	-1.82637	-1.12723	1.02436e-08	-1.83591	-1.13283
18040119	chr3:18040119:C:G	2.67416e-09	-0.856687	-0.88282	1.81217e-08	-1.49782	-0.900467
18040275	chr3:18040275:A:G	3.98655e-09	-2.3002e-10	-1.34022	5.28202e-08	-2.3002e-10	-1.32851
18040522	chr3:18040522:A:C	2.39741e-07	2.75642	-3.63989e-10	5.66736e-08	-1.25809	-3.63989e-10
18040699	chr3:18040699:A:G	2.16626e-09	-0.899577	-1.05056	1.50058e-08	-1.52179	-1.06517
18040820	chr3:18040820:C:A	4.02468e-09	-2.3002e-10	-1.3307	5.33817e-08	-2.3002e-10	-1.31793
18041109	chr3:18041109:T:C	3.8723e-09	-2.3002e-10	-1.3693	5.06052e-08	-2.3002e-10	-1.37135
18041559	chr3:18041559:A:T	4.32565e-09	-0.46094	-0.797642	2.87066e-08	-1.19378	-0.74449
18041702	chr3:18041702:A:G	4.09087e-09	-2.3002e-10	-1.31439	5.44936e-08	-2.3002e-10	-1.29732
18041891	chr3:18041891:G:A	9.09467e-10	-1.86938	-0.948665	2.55237e-08	-1.12902	-0.926773
18042112	chr3:18042112:G:A	4.00568e-09	-2.3002e-10	-1.33543	5.20344e-08	-2.3002e-10	-1.3435
18042383	chr3:18042383:T:C	4.64248e-09	-2.3002e-10	-1.18789	5.92402e-08	-2.3002e-10	-1.2138
18042389	chr3:18042389:A:G	1.98551e-09	-1.26952	-0.767744	1.60976e-08	-1.73836	-0.778368
18042457	chr3:18042457:T:C	4.43412e-09	-0.357201	-0.876613	2.84987e-08	-1.11837	-0.827176
18042767	chr3:18042767:T:A	2.39596e-08	-2.3002e-10	0.453225	3.32126e-07	-2.3002e-10	0.510112
18043251	chr3:18043251:C:T	7.63173e-10	-1.91279	-1.08063	1.30867e-08	-1.6625	-1.0613
18044470	chr3:18044470:G:A	4.00301e-09	-2.3002e-10	-1.3361	5.16375e-08	-2.3002e-10	-1.35115
18044559	chr3:18044559:A:G	6.21784e-10	-1.88882	-1.30949	8.40876e-09	-1.88095	-1.28518
18045175	chr3:18045175:G:C	4.64542e-09	-2.3002e-10	-1.18726	5.79165e-08	-2.3002e-10	-1.2364
18045406	chr3:18045406:T:C	5.07785e-09	-2.3002e-10	-1.09826	6.27803e-08	-2.3002e-10	-1.15576
18045777	chr3:18045777:A:G	4.06266e-09	-0.461225	-0.86008	2.68949e-08	-1.19354	-0.809926
18046088	chr3:18046088:T:C	4.01727e-09	-2.3002e-10	-1.33254	5.17367e-08	-2.3002e-10	-1.34923
18046127	chr3:18046127:A:C	4.32781e-09	-2.3002e-10	-1.25808	5.7466e-08	-2.3002e-10	-1.24421
18046638	chr3:18046638:G:A	2.60528e-08	-2.3002e-10	0.536979	3.61583e-07	-2.3002e-10	0.59509
18047604	chr3:18047604:C:G	2.62548e-08	-0.358373	0.903079	1.44797e-07	-1.26873	0.948662
18047613	chr3:18047613:A:G	6.57659e-10	-1.80877	-1.33344	2.59254e-08	-0.699829	-1.34035
18047772	chr3:18047772:C:T	3.97593e-09	-2.3002e-10	-1.34288	5.26333e-08	-2.3002e-10	-1.33205
18047788	chr3:18047788:C:T	3.86899e-09	-2.3002e-10	-1.37015	5.08087e-08	-2.3002e-10	-1.36733
18047970	chr3:18047970:A:G	4.13119e-09	-2.3002e-10	-1.30458	5.28775e-08	-2.3002e-10	-1.32742
18048280	chr3:18048280:A:G	5.32653e-09	-2.3002e-10	-1.05044	6.72303e-08	-2.3002e-10	-1.08728
18049092	chr3:18049092:A:T	1.44174e-09	-1.13858	-1.21872	1.06965e-08	-1.68148	-1.24401
18049481	chr3:18049481:A:G	3.87915e-09	-2.3002e-10	-1.36753	5.1098e-08	-2.3002e-10	-1.36166
18050179	chr3:18050179:G:A	3.88633e-09	-2.3002e-10	-1.36568	5.06208e-08	-2.3002e-10	-1.37104
18050466	chr3:18050466:T:G	6.48769e-10	-1.9189	-1.23692	8.91899e-09	-1.91504	-1.19218
18050656	chr3:18050656:T:C	3.8712e-09	-2.3002e-10	-1.36958	5.11308e-08	-2.3002e-10	-1.36101
18051365	chr3:18051365:A:G	6.81352e-09	-2.3002e-10	-0.804236	9.3383e-08	-2.3002e-10	-0.758692
18051588	chr3:18051588:A:G	1.11218e-09	-1.24854	-1.36828	9.16986e-09	-1.71132	-1.36816
18051712	chr3:18051712:A:G	2.38391e-09	-0.864251	-0.990151	1.62358e-08	-1.50187	-1.00631
18052066	chr3:18052066:A:G	4.24494e-09	-2.3002e-10	-1.27742	5.42197e-08	-2.3002e-10	-1.30236
18052525	chr3:18052525:G:A	6.43773e-09	-2.3002e-10	-0.860969	8.10377e-08	-2.3002e-10	-0.900487
18052947	chr3:18052947:A:G	3.96374e-07	2.91221	0.347003	5.38478e-08	-1.52007	0.210827
18053115	chr3:18053115:T:A	3.93359e-09	-2.3002e-10	-1.35359	5.09871e-08	-2.3002e-10	-1.36383
18053400	chr3:18053400:C:T	4.96991e-08	-2.3002e-10	1.18284	6.39553e-07	-2.3002e-10	1.16537
18053605	chr3:18053605:G:T	2.42917e-09	-0.481077	-1.35452	5.20191e-08	0.0186513	-1.36244
18053636	chr3:18053636:T:C	3.60311e-07	2.88926	0.274559	4.98973e-08	-1.52767	0.142234
18053685	chr3:18053685:G:A	5.23639e-08	0.367326	0.867748	1.32814e-06	1.02657	0.869562
18053797	chr3:18053797:C:T	1.21605e-08	-2.3002e-10	-0.224954	1.68886e-07	-2.3002e-10	-0.166175
18053798	chr3:18053798:A:G	5.99839e-08	0.828907	0.542024	1.587e-06	1.53497	0.539223
18053849	chr3:18053849:C:T	6.41744e-08	0.666318	0.772142	1.6682e-06	1.35326	0.770841
18053929	chr3:18053929:T:A	3.52922e-09	-0.161584	-1.30048	9.06298e-09	-1.84943	-1.24178
18053942	chr3:18053942:T:A	4.74033e-09	-2.3002e-10	-1.16704	5.94678e-08	-2.3002e-10	-1.20997
18054213	chr3:18054213:T:C	7.77656e-10	-1.89439	-1.08022	1.04593e-08	-1.89422	-1.05369
18054233	chr3:18054233:A:G	1.98495e-08	0.177132	0.0879041	5.43216e-07	0.857373	0.144733
18054236	chr3:18054236:C:T	2.30183e-09	-1.88944	-3.63989e-10	3.17827e-08	-1.83648	-3.63989e-10
18054405	chr3:18054405:G:A	3.70643e-09	-0.108058	-1.30502	8.91808e-09	-1.85938	-1.24794
18055746	chr3:18055746:A:T	1.26595e-07	3.45102	-1.33317	8.88628e-09	-1.74191	-1.36899
18056383	chr3:18056383:C:T	4.79812e-09	-2.3002e-10	-1.15492	6.28852e-08	-2.3002e-10	-1.15409
18056580	chr3:18056580:G:A	4.13387e-09	-2.3002e-10	-1.30393	5.50337e-08	-2.3002e-10	-1.28745
18056950	chr3:18056950:G:A	4.92995e-08	-2.3002e-10	1.17477	6.34427e-07	-2.3002e-10	1.15732
18056978	chr3:18056978:A:G	4.8773e-09	-2.3002e-10	-1.13855	6.3913e-08	-2.3002e-10	-1.13788
18057202	chr3:18057202:T:C	5.75477e-10	-1.90966	-1.36605	7.58294e-09	-1.90475	-1.36475
18057290	chr3:18057290:G:A	4.29718e-09	-2.3002e-10	-1.26519	5.62263e-08	-2.3002e-10	-1.26602
18057490	chr3:18057490:CAAA:C	8.53752e-09	-2.3002e-10	-0.578673	1.07608e-07	-2.3002e-10	-0.616906
18057890	chr3:18057890:C:T	4.90289e-09	-2.3002e-10	-1.13332	6.42527e-08	-2.3002e-10	-1.13258
18058366	chr3:18058366:A:G	3.8721e-09	-2.3002e-10	-1.36935	5.06052e-08	-2.3002e-10	-1.37135
18058796	chr3:18058796:C:A	4.889e-09	-0.0267954	-1.10936	3.05422e-08	-0.755782	-1.12051
18059340	chr3:18059340:T:A	3.64284e-09	-1.43038	-3.63989e-10	3.6117e-08	-1.70864	-3.63989e-10
18059578	chr3:18059578:A:C	5.70701e-10	-1.91565	-1.36838	7.78871e-09	-1.88142	-1.3613
18060411	chr3:18060411:A:G	3.99329e-09	-2.3002e-10	-1.33853	5.15623e-08	-2.3002e-10	-1.35261
18060698	chr3:18060698:T:C	5.77794e-09	-2.3002e-10	-0.969097	7.39617e-08	-2.3002e-10	-0.991853
18061182	chr3:18061182:T:C	6.29234e-10	-1.84362	-1.34278	9.91581e-09	-1.66981	-1.33146
18061190	chr3:18061190:C:T	3.02585e-09	-0.252275	-1.36368	2.74109e-08	-0.618763	-1.3657
18061673	chr3:18061673:T:C	7.62166e-10	-1.64455	-1.35018	1.33455e-08	-1.36375	-1.34047
18061875	chr3:18061875:C:T	6.27518e-09	-2.3002e-10	-0.886542	8.68819e-08	-2.3002e-10	-0.830851
18062286	chr3:18062286:T:G	8.0548e-09	-2.3002e-10	-0.636877	8.7804e-08	-2.3002e-10	-0.820294
18062349	chr3:18062349:T:A	2.39138e-09	-0.480259	-1.37101	3.93937e-08	-0.250448	-1.37135
18062389	chr3:18062389:G:C	6.29947e-10	-1.84318	-1.34208	9.93167e-09	-1.66901	-1.33066
18062402	chr3:18062402:T:C	6.1719e-10	-1.85186	-1.35386	9.63922e-09	-1.68475	-1.34482
18062644	chr3:18062644:T:A	6.46087e-10	-1.81593	-1.34404	1.03966e-08	-1.62091	-1.33301
18062982	chr3:18062982:CA:C	4.83274e-09	-0.396269	-0.751462	3.16761e-08	-1.14434	-0.695497
18063184	chr3:18063184:A:G	4.07451e-09	-0.468954	-0.849441	2.31184e-08	-1.24592	-0.908852
18063263	chr3:18063263:T:C	4.19734e-09	-2.3002e-10	-1.28869	5.38751e-08	-2.3002e-10	-1.30873
18063940	chr3:18063940:G:C	5.2268e-08	-2.3002e-10	1.23324	6.72219e-07	-2.3002e-10	1.21518
18064021	chr3:18064021:A:G	1.1e-08	-2.3002e-10	-0.325249	1.28596e-07	-2.3002e-10	-0.438724
18064028	chr3:18064028:T:C	7.50213e-10	-1.65694	-1.3536	1.30473e-08	-1.38226	-1.34456
18064039	chr3:18064039:A:G	6.12045e-10	-1.85411	-1.35998	9.51973e-09	-1.68949	-1.35255
18064125	chr3:18064125:T:G	5.28332e-09	-2.3002e-10	-1.05859	6.61994e-08	-2.3002e-10	-1.10273
18064322	chr3:18064322:C:T	1.70302e-08	-2.3002e-10	0.111845	2.30715e-07	-2.3002e-10	0.145783
18064447	chr3:18064447:G:A	4.62082e-09	-2.3002e-10	-1.19257	5.76343e-08	-2.3002e-10	-1.24128
18064448	chr3:18064448:G:A	4.11811e-09	-2.3002e-10	-1.30775	5.29759e-08	-2.3002e-10	-1.32556
18064833	chr3:18064833:G:A	4.60241e-09	-2.3002e-10	-1.19657	6.13069e-08	-2.3002e-10	-1.17951
18065728	chr3:18065728:C:A	3.86534e-09	-2.3002e-10	-1.3711	5.06133e-08	-2.3002e-10	-1.37119
18065793	chr3:18065793:C:T	1.37435e-08	-2.3002e-10	-0.102577	1.5941e-07	-2.3002e-10	-0.223925
18065981	chr3:18065981:T:C	1.75873e-09	-1.03591	-1.12264	1.36181e-08	-1.5537	-1.1303
18066444	chr3:18066444:A:G	3.95137e-09	-2.3002e-10	-1.34908	5.12825e-08	-2.3002e-10	-1.35805
18066566	chr3:18066566:A:G	4.85627e-09	-0.351829	-0.791044	3.11074e-08	-1.12103	-0.736925
18066632	chr3:18066632:C:G	3.3754e-09	-0.839453	-0.667179	2.24886e-08	-1.44838	-0.734011
18066634	chr3:18066634:G:A	3.37052e-09	-0.84392	-0.664158	2.24889e-08	-1.45127	-0.731112
18066923	chr3:18066923:A:G	2.6864e-09	-1.73494	-3.63989e-10	2.98229e-08	-1.90013	-3.63989e-10
18067494	chr3:18067494:G:A	2.704e-09	-1.72841	-3.63989e-10	8.21199e-08	-0.887221	-3.63989e-10
18067520	chr3:18067520:C:A	5.87889e-09	-2.3002e-10	-0.951777	7.43132e-08	-2.3002e-10	-0.987112
18067618	chr3:18067618:A:G	1.7333e-09	-1.03295	-1.14017	1.34208e-08	-1.55083	-1.14777
18068112	chr3:18068112:T:A	2.2757e-09	-0.844123	-1.05673	1.53806e-08	-1.491	-1.0713
18068487	chr3:18068487:C:T	3.87395e-09	-2.3002e-10	-1.36887	5.06276e-08	-2.3002e-10	-1.3709
18068575	chr3:18068575:G:A	1.35521e-09	-1.15794	-1.26124	1.07928e-08	-1.6459	-1.27062
18068689	chr3:18068689:G:C	4.73536e-09	-2.3002e-10	-1.16809	5.90282e-08	-2.3002e-10	-1.21739
18068714	chr3:18068714:A:G	1.28557e-09	-1.33111	-1.14083	1.08411e-08	-1.73038	-1.18168
18069368	chr3:18069368:A:C	2.72605e-09	-1.42972	-0.29057	2.38963e-08	-1.83786	-0.283814
18069504	chr3:18069504:C:G	5.11346e-09	-2.3002e-10	-1.09127	6.77846e-08	-2.3002e-10	-1.07907
18069642	chr3:18069642:AT:A	4.48518e-09	-2.3002e-10	-1.22237	5.91424e-08	-2.3002e-10	-1.21545
18069650	chr3:18069650:A:G	3.34848e-09	-1.66198	0.147343	3.24486e-08	-1.91111	0.0953608
18069978	chr3:18069978:G:A	3.86438e-09	-2.3002e-10	-1.37134	5.06205e-08	-2.3002e-10	-1.37104
18070091	chr3:18070091:T:C	1.56782e-09	-1.07595	-1.1975	3.32857e-08	-0.617191	-1.17308
18070191	chr3:18070191:A:G	5.02982e-09	-2.3002e-10	-1.10776	6.38994e-08	-2.3002e-10	-1.13809
18070599	chr3:18070599:A:G	4.32654e-09	-2.3002e-10	-1.25838	5.8771e-08	-2.3002e-10	-1.22175
18070822	chr3:18070822:T:C	7.15088e-10	-1.75759	-1.3009	1.25042e-08	-1.49677	-1.27257
18071151	chr3:18071151:G:A	3.87951e-09	-2.3002e-10	-1.36744	5.14633e-08	-2.3002e-10	-1.35453
18072202	chr3:18072202:AC:A	6.3274e-09	-2.3002e-10	-0.878254	7.68377e-08	-2.3002e-10	-0.953706
18072547	chr3:18072547:T:C	5.8028e-10	-1.9179	-1.34949	7.564e-09	-1.91886	-1.35314
18072775	chr3:18072775:A:G	4.37903e-09	-2.3002e-10	-1.24632	5.5622e-08	-2.3002e-10	-1.27682
18072895	chr3:18072895:C:T	1.27644e-08	0.593831	-0.770312	1.53994e-08	-1.68744	-0.873632
18072930	chr3:18072930:A:G	4.08396e-09	-2.3002e-10	-1.31608	5.24017e-08	-2.3002e-10	-1.33646
18074046	chr3:18074046:G:A	7.26059e-08	-2.3002e-10	1.5619	9.43321e-07	-2.3002e-10	1.55401
18074379	chr3:18074379:C:CTA	3.89571e-09	-2.3002e-10	-1.36327	5.14126e-08	-2.3002e-10	-1.35552
18074478	chr3:18074478:G:A	3.94651e-08	-2.3002e-10	0.952273	5.06306e-07	-2.3002e-10	0.93174
18074631	chr3:18074631:C:T	4.60315e-09	-2.3002e-10	-1.1964	6.14908e-08	-2.3002e-10	-1.17651
18074695	chr3:18074695:C:T	1.24481e-08	-2.3002e-10	-0.20158	1.45607e-07	-2.3002e-10	-0.31449
18074696	chr3:18074696:G:A	1.48304e-08	-2.3002e-10	-0.0264657	2.20701e-07	-2.3002e-10	0.101408
18074701	chr3:18074701:T:C	2.13513e-08	-0.125495	0.463463	1.08472e-07	-1.01414	0.405223
18075458	chr3:18075458:C:G	6.1469e-10	-1.91583	-1.29395	8.06415e-09	-1.90801	-1.29996
18075593	chr3:18075593:A:G	6.28701e-10	-1.89394	-1.2933	8.32777e-09	-1.87642	-1.29939
18075625	chr3:18075625:G:A	2.19151e-09	-0.817161	-1.12139	1.33215e-08	-1.5511	-1.15492
18075767	chr3:18075767:A:G	3.95487e-09	-2.3002e-10	-1.3482	5.27283e-08	-2.3002e-10	-1.33025
18075831	chr3:18075831:A:G	4.68019e-09	-2.3002e-10	-1.17981	5.90021e-08	-2.3002e-10	-1.21783
18075892	chr3:18075892:A:G	8.98923e-09	-0.198434	-0.328682	5.78897e-08	-0.997549	-0.239313
18075950	chr3:18075950:C:T	4.66077e-09	-2.3002e-10	-1.18396	6.27565e-08	-2.3002e-10	-1.15614
18075973	chr3:18075973:A:G	1.14496e-08	-2.3002e-10	-0.285185	1.55876e-07	-2.3002e-10	-0.246341
18076337	chr3:18076337:T:C	5.71691e-10	-1.9189	-1.3634	7.47239e-09	-1.91658	-1.3676
18077671	chr3:18077671:C:T	4.41562e-08	-2.3002e-10	1.06459	5.67109e-07	-2.3002e-10	1.04515
18078002	chr3:18078002:A:G	1.18023e-08	-2.3002e-10	-0.254846	1.63322e-07	-2.3002e-10	-0.199677
18078135	chr3:18078135:C:T	2.31059e-09	-1.88564	-3.63989e-10	3.29084e-08	-1.80167	-3.63989e-10
18078356	chr3:18078356:G:A	3.99758e-09	-2.3002e-10	-1.33746	5.29926e-08	-2.3002e-10	-1.32525
18078460	chr3:18078460:C:T	7.0848e-09	-2.3002e-10	-0.765192	8.71458e-08	-2.3002e-10	-0.827819
18078556	chr3:18078556:C:T	1.18491e-08	-2.3002e-10	-0.25089	1.74753e-07	-2.3002e-10	-0.132029
18078606	chr3:18078606:T:C	5.03045e-08	0.439068	0.755883	4.04515e-06	2.09117	0.918707
18078610	chr3:18078610:T:C	5.19714e-08	0.440292	0.787256	4.17337e-06	2.09007	0.951011
18079173	chr3:18079173:A:C	4.91172e-09	0.140045	-1.27157	6.03222e-08	0.0183748	-1.21408
18079788	chr3:18079788:C:A	5.31576e-09	-2.3002e-10	-1.05247	7.22909e-08	-2.3002e-10	-1.0147
18079859	chr3:18079859:A:C	4.42307e-09	-2.3002e-10	-1.23631	5.58792e-08	-2.3002e-10	-1.27221
18079938	chr3:18079938:A:G	1.13198e-09	-1.78272	-0.816464	1.26082e-08	-1.9018	-0.859258
18080026	chr3:18080026:CAG:C	1.37703e-08	-0.10063	-3.63989e-10	1.02889e-06	1.64083	-3.63989e-10
18080306	chr3:18080306:G:T	5.31576e-09	-2.3002e-10	-1.05247	7.22909e-08	-2.3002e-10	-1.0147
18080869	chr3:18080869:T:C	3.89436e-09	-2.3002e-10	-1.36362	5.07525e-08	-2.3002e-10	-1.36844
18081690	chr3:18081690:C:T	6.77662e-09	-2.3002e-10	-0.809665	8.25047e-08	-2.3002e-10	-0.882546
18081869	chr3:18081869:G:A	5.96169e-09	-0.93779	-3.63989e-10	4.83464e-08	-1.41701	-3.63989e-10
18082529	chr3:18082529:A:T	8.04431e-09	-2.3002e-10	-0.638179	1.13595e-07	-2.3002e-10	-0.562759
18082678	chr3:18082678:A:T	3.33089e-09	-1.51991	-3.63989e-10	7.59305e-08	-0.965583	-3.63989e-10
18082774	chr3:18082774:G:A	3.88619e-08	-2.3002e-10	0.936871	4.99559e-07	-2.3002e-10	0.918325
18082824	chr3:18082824:T:C	3.91978e-09	-2.3002e-10	-1.35711	5.13518e-08	-2.3002e-10	-1.3567
18083041	chr3:18083041:T:C	7.55863e-09	0.0362003	-0.736654	4.05001e-08	-0.864461	-0.729637
18083526	chr3:18083526:A:G	1.75488e-09	-0.790156	-1.37059	1.69097e-07	1.19548	-1.36041
18084010	chr3:18084010:G:A	1.99518e-09	-0.693678	-1.33873	1.28169e-07	0.867619	-1.30967
18084073	chr3:18084073:C:T	1.37519e-09	-1.03991	-1.36465	6.30731e-08	0.209607	-1.36071
18084341	chr3:18084341:G:A	8.19105e-09	-2.3002e-10	-0.620102	9.91344e-08	-2.3002e-10	-0.698925
18084651	chr3:18084651:A:C	8.56956e-09	-2.3002e-10	-0.574928	1.1715e-07	-2.3002e-10	-0.531944
18084725	chr3:18084725:A:G	3.86732e-09	-2.3002e-10	-1.37058	5.08019e-08	-2.3002e-10	-1.36747
18085294	chr3:18085294:A:G	4.03528e-09	-2.3002e-10	-1.32807	5.18447e-08	-2.3002e-10	-1.34715
18085500	chr3:18085500:T:A	3.8713e-09	-2.3002e-10	-1.36955	5.06088e-08	-2.3002e-10	-1.37128
18085623	chr3:18085623:T:C	2.10936e-09	-0.703041	-1.27372	2.49247e-08	-0.815666	-1.26388
18085664	chr3:18085664:GA:G	3.89792e-09	-2.3002e-10	-1.3627	5.06975e-08	-2.3002e-10	-1.36952
18085917	chr3:18085917:T:C	4.01309e-09	-2.3002e-10	-1.33358	5.30923e-08	-2.3002e-10	-1.32337
18086466	chr3:18086466:G:A	3.88383e-09	-2.3002e-10	-1.36632	5.07178e-08	-2.3002e-10	-1.36912
18086798	chr3:18086798:A:G	2.42624e-09	-1.8368	-3.63989e-10	5.11901e-08	-1.35985	-3.63989e-10
18087002	chr3:18087002:A:G	3.90372e-09	-2.3002e-10	-1.36121	5.07342e-08	-2.3002e-10	-1.3688
18087073	chr3:18087073:T:C	2.07874e-09	-0.711362	-1.28002	2.45446e-08	-0.823853	-1.27106
18087529	chr3:18087529:CAAT:C	4.37625e-09	-2.3002e-10	-1.24695	5.84573e-08	-2.3002e-10	-1.22711
18087727	chr3:18087727:T:C	3.33026e-08	0.890178	-0.107687	2.9219e-08	-1.86996	-0.05062
18087895	chr3:18087895:C:G	2.26228e-09	-1.90677	-3.63989e-10	1.21967e-07	-0.491651	-3.63989e-10
18087900	chr3:18087900:G:A	4.19074e-09	-2.3002e-10	-1.29027	5.3324e-08	-2.3002e-10	-1.31901
18088952	chr3:18088952:C:T	1.13731e-07	3.03157	-1.02087	1.10423e-08	-1.75214	-1.14153
18089239	chr3:18089239:A:G	8.70763e-09	-2.3002e-10	-0.558944	1.18947e-07	-2.3002e-10	-0.516727
18089431	chr3:18089431:A:G	2.00216e-09	-0.785582	-1.24334	2.31653e-08	-0.895527	-1.25722
18090228	chr3:18090228:C:A	1.84707e-09	-0.741359	-1.36818	6.83271e-08	0.299154	-1.37025
18090981	chr3:18090981:A:G	2.49199e-09	-1.81006	-3.63989e-10	2.92912e-08	-1.91811	-3.63989e-10
18091578	chr3:18091578:A:G	4.09274e-09	-1.7935	0.479569	4.48951e-08	-1.91447	0.423401
18091637	chr3:18091637:C:T	5.43961e-09	-2.3002e-10	-1.02944	8.0226e-08	-2.3002e-10	-0.910553
18091734	chr3:18091734:A:G	3.01441e-09	-1.61974	-3.63989e-10	7.81922e-08	-0.936232	-3.63989e-10
18091800	chr3:18091800:C:A	7.60343e-09	0.435017	-1.12956	1.07762e-08	-1.7672	-1.15085
18092293	chr3:18092293:A:G	4.71167e-09	-2.3002e-10	-1.1731	6.32459e-08	-2.3002e-10	-1.14837
18092337	chr3:18092337:T:A	4.43181e-09	-2.3002e-10	-1.23434	5.95018e-08	-2.3002e-10	-1.2094
18092500	chr3:18092500:G:A	1.11731e-08	0.678169	-0.987802	1.18228e-08	-1.82459	-1.00078
18092915	chr3:18092915:A:C	3.28209e-09	-1.53466	-3.63989e-10	3.41054e-08	-1.76595	-3.63989e-10
18092953	chr3:18092953:T:A	4.51018e-09	-2.3002e-10	-1.21681	5.81103e-08	-2.3002e-10	-1.23306
18093487	chr3:18093487:A:C	3.97917e-09	-2.3002e-10	-1.34207	5.17187e-08	-2.3002e-10	-1.34958
18093723	chr3:18093723:T:C	1.26334e-08	-2.3002e-10	-0.1868	1.57855e-07	-2.3002e-10	-0.233726
18093752	chr3:18093752:G:A	6.75341e-09	-0.269591	-0.543506	4.2448e-08	-1.04546	-0.501659
18093958	chr3:18093958:C:T	1.74763e-09	-0.800841	-1.36404	5.02073e-08	-0.0118292	-1.36741
18094238	chr3:18094238:A:G	4.03248e-09	-2.3002e-10	-1.32876	5.23264e-08	-2.3002e-10	-1.3379
18094252	chr3:18094252:A:G	2.30702e-09	-1.88719	-3.63989e-10	1.23162e-07	-0.481897	-3.63989e-10
18095173	chr3:18095173:C:G	8.4964e-09	-2.3002e-10	-0.583502	1.16162e-07	-2.3002e-10	-0.540412
18095259	chr3:18095259:G:A	2.49482e-09	-1.80893	-3.63989e-10	4.34865e-08	-1.52295	-3.63989e-10
18095950	chr3:18095950:T:G	3.86436e-09	-2.3002e-10	-1.37135	5.07328e-08	-2.3002e-10	-1.36883
18097008	chr3:18097008:C:T	6.46723e-09	-2.3002e-10	-0.856397	7.99118e-08	-2.3002e-10	-0.914477
18097248	chr3:18097248:A:G	1.88572e-09	-0.796171	-1.29266	9.11978e-08	0.457907	-1.24028
18097582	chr3:18097582:G:T	7.00596e-09	-2.3002e-10	-0.776382	1.03176e-07	-2.3002e-10	-0.658963
18098179	chr3:18098179:G:A	1.42184e-09	-1.38466	-0.986528	4.9744e-08	-0.427945	-0.960566
18098274	chr3:18098274:T:C	9.48137e-09	-2.3002e-10	-0.473815	1.30063e-07	-2.3002e-10	-0.427384
18098885	chr3:18098885:C:T	9.0643e-09	-2.3002e-10	-0.518801	1.24181e-07	-2.3002e-10	-0.473663
18099175	chr3:18099175:C:T	3.97333e-09	-2.3002e-10	-1.34354	5.12943e-08	-2.3002e-10	-1.35782
18099417	chr3:18099417:C:G	4.2232e-09	-2.3002e-10	-1.28255	5.65526e-08	-2.3002e-10	-1.26023
18099769	chr3:18099769:T:C	4.03191e-09	-2.3002e-10	-1.3289	5.35213e-08	-2.3002e-10	-1.31532
18099814	chr3:18099814:T:C	2.49142e-08	-2.3002e-10	0.492294	2.35065e-07	-2.3002e-10	0.16446
18100470	chr3:18100470:T:C	2.3217e-09	-1.88085	-3.63989e-10	3.74581e-08	-1.67218	-3.63989e-10
18100632	chr3:18100632:T:A	2.38202e-08	0.447388	-3.63989e-10	3.07972e-08	-1.86798	-3.63989e-10
18100845	chr3:18100845:G:A	4.36042e-09	-2.3002e-10	-1.25057	5.80121e-08	-2.3002e-10	-1.23475
18101043	chr3:18101043:A:G	2.41625e-08	-2.3002e-10	0.461658	2.2866e-07	-2.3002e-10	0.136836
18101269	chr3:18101269:A:C	3.91928e-09	-2.3002e-10	-1.35724	5.0751e-08	-2.3002e-10	-1.36847
18101275	chr3:18101275:A:G	6.15326e-10	-1.91675	-1.29199	8.56376e-09	-1.82381	-1.32405
18101733	chr3:18101733:C:T	3.44619e-09	-1.48587	-3.63989e-10	3.44435e-08	-1.75608	-3.63989e-10
18101866	chr3:18101866:G:A	3.155e-08	1.40266	-0.674232	1.56401e-08	-1.91494	-0.630628
18101926	chr3:18101926:A:T	6.87091e-09	-2.3002e-10	-0.795847	1.00927e-07	-2.3002e-10	-0.681006
18102314	chr3:18102314:A:C	4.81705e-09	-2.3002e-10	-1.15098	6.47941e-08	-2.3002e-10	-1.12419
18102690	chr3:18102690:C:T	3.86515e-09	-2.3002e-10	-1.37114	5.0625e-08	-2.3002e-10	-1.37096
18102737	chr3:18102737:A:G	6.19088e-10	-1.91503	-1.28762	8.74639e-09	-1.80618	-1.32058
18102768	chr3:18102768:G:A	7.01468e-09	-2.3002e-10	-0.775139	1.03488e-07	-2.3002e-10	-0.655946
18102902	chr3:18102902:G:A	6.58294e-09	-0.476614	-0.362049	2.83441e-07	0.675174	-0.323572
18103430	chr3:18103430:A:C	3.86489e-09	-2.3002e-10	-1.37121	5.10394e-08	-2.3002e-10	-1.3628
18103572	chr3:18103572:A:G	6.65035e-09	-0.157434	-0.671041	3.75106e-08	-1.00783	-0.662944
18104460	chr3:18104460:A:G	6.88418e-09	-0.416001	-0.377917	4.38456e-08	-1.14381	-0.370918
18104486	chr3:18104486:G:A	1.02969e-07	-2.3002e-10	1.91128	1.33923e-06	-2.3002e-10	1.90445
18104616	chr3:18104616:A:T	7.66396e-09	-2.3002e-10	-0.686615	9.30519e-08	-2.3002e-10	-0.762244
18105781	chr3:18105781:C:T	1.48727e-08	1.26342	-1.28704	8.12721e-09	-1.90188	-1.29831
18106106	chr3:18106106:T:C	1.84113e-09	-0.742166	-1.3706	2.69751e-08	-0.630911	-1.36958
18106778	chr3:18106778:A:G	6.01329e-09	-0.487477	-0.441696	3.91106e-08	-1.19384	-0.435166
18106925	chr3:18106925:T:A	1.27968e-09	-1.14479	-1.33175	1.61578e-08	-1.16721	-1.34579
18108108	chr3:18108108:C:T	7.56276e-09	-2.3002e-10	-0.699909	9.18307e-08	-2.3002e-10	-0.775454
18108752	chr3:18108752:C:G	1.89364e-08	1.33239	-1.11445	9.5038e-09	-1.90584	-1.13787
18108910	chr3:18108910:G:T	3.88677e-09	-2.3002e-10	-1.36557	5.06347e-08	-2.3002e-10	-1.37076
18108960	chr3:18108960:G:A	2.17822e-09	-0.585893	-1.35874	1.14021e-07	0.779876	-1.33889
18109150	chr3:18109150:T:C	8.73927e-09	-2.3002e-10	-0.555318	1.19688e-07	-2.3002e-10	-0.510512
18109462	chr3:18109462:G:A	3.93797e-09	-2.3002e-10	-1.35248	5.09884e-08	-2.3002e-10	-1.3638
18109500	chr3:18109500:A:C	2.05312e-09	-0.749816	-1.25397	2.758e-08	-0.66868	-1.30963
18109504	chr3:18109504:A:G	3.88507e-09	-2.3002e-10	-1.366	5.18403e-08	-2.3002e-10	-1.34723
18109629	chr3:18109629:A:G	3.93048e-09	-2.3002e-10	-1.35438	5.29416e-08	-2.3002e-10	-1.32621
18110038	chr3:18110038:A:G	5.75865e-09	-0.194402	-0.77804	3.27362e-08	-1.03624	-0.77068
18110112	chr3:18110112:A:G	2.60031e-08	-2.3002e-10	0.535071	3.41381e-07	-2.3002e-10	0.537599
18110300	chr3:18110300:A:G	3.79933e-09	-0.63631	-0.752009	2.7075e-08	-1.32065	-0.676146
18110304	chr3:18110304:A:G	8.53329e-09	-2.3002e-10	-0.579169	1.16794e-07	-2.3002e-10	-0.534988
18110311	chr3:18110311:G:C	4.15061e-09	-2.3002e-10	-1.29989	5.71101e-08	-2.3002e-10	-1.25042
18110800	chr3:18110800:A:C	1.2389e-08	1.12403	-1.33037	7.85366e-09	-1.87826	-1.35616
18111005	chr3:18111005:C:G	2.72042e-08	1.42841	-0.84818	1.23851e-08	-1.91194	-0.866969
18111383	chr3:18111383:G:A	7.4687e-09	-2.3002e-10	-0.712423	9.07397e-08	-2.3002e-10	-0.787406
18111458	chr3:18111458:C:T	1.12708e-08	0.855789	-1.15672	1.40988e-08	-1.41647	-1.23285
18111749	chr3:18111749:A:G	2.2411e-09	-1.91618	-3.63989e-10	3.81142e-08	-1.65481	-3.63989e-10
18111767	chr3:18111767:T:G	4.33372e-09	-2.3002e-10	-1.25672	6.03095e-08	-2.3002e-10	-1.19591
18111930	chr3:18111930:T:A	4.46446e-09	-2.3002e-10	-1.227	6.24681e-08	-2.3002e-10	-1.16074
18112013	chr3:18112013:A:G	2.92525e-08	0.65282	-3.63989e-10	1.04732e-07	-0.643994	-3.63989e-10
18112264	chr3:18112264:T:A	5.01391e-09	-2.3002e-10	-1.11093	6.79694e-08	-2.3002e-10	-1.07634
18112338	chr3:18112338:C:T	6.33091e-09	0.275818	-1.15352	3.49504e-08	-0.592723	-1.14875
18113027	chr3:18113027:T:C	1.87331e-08	1.57219	-1.36505	1.13209e-08	-1.54534	-1.32341
18115332	chr3:18115332:A:G	1.03108e-07	-2.3002e-10	1.91264	1.34903e-06	-2.3002e-10	1.91174
18115456	chr3:18115456:A:G	4.43661e-09	-2.3002e-10	-1.23325	6.05055e-08	-2.3002e-10	-1.19267
18115518	chr3:18115518:G:A	1.82226e-09	-0.757984	-1.36509	7.76231e-08	0.41162	-1.35516
18115830	chr3:18115830:A:G	2.63146e-09	-0.394475	-1.36113	1.03289e-07	0.707384	-1.36525
18116230	chr3:18116230:T:C	3.96569e-08	2.26383	-1.30671	7.77885e-09	-1.91691	-1.32708
18116251	chr3:18116251:G:A	6.25047e-08	2.56113	-1.14903	9.0318e-09	-1.91787	-1.17678
18116687	chr3:18116687:CTG:C	1.16843e-08	1.09768	-1.36258	2.81504e-08	-0.609126	-1.34872
18116979	chr3:18116979:G:A	4.36083e-09	-2.3002e-10	-1.25048	5.92304e-08	-2.3002e-10	-1.21397
18117170	chr3:18117170:G:A	4.02686e-09	-0.05624	-1.27392	1.98636e-08	-0.989576	-1.31694
18117584	chr3:18117584:G:T	4.29188e-09	-2.3002e-10	-1.26642	5.44667e-08	-2.3002e-10	-1.29781
18117919	chr3:18117919:G:GA	8.48481e-09	-2.3002e-10	-0.584867	1.16117e-07	-2.3002e-10	-0.540801
18117921	chr3:18117921:C:A	8.48481e-09	-2.3002e-10	-0.584867	1.16117e-07	-2.3002e-10	-0.540801
18117995	chr3:18117995:T:C	4.43389e-09	-2.3002e-10	-1.23387	5.78922e-08	-2.3002e-10	-1.23682
18118324	chr3:18118324:G:A	2.71223e-09	-0.858801	-0.866571	1.01106e-07	0.243437	-0.92267
18118729	chr3:18118729:A:G	7.58513e-09	-1.02147	0.32452	1.16701e-07	-0.887538	0.351752
18118982	chr3:18118982:A:G	7.03308e-09	0.127528	-0.900047	3.27343e-07	1.43558	-0.939978
18119942	chr3:18119942:A:G	4.09527e-09	-2.3002e-10	-1.31331	5.45056e-08	-2.3002e-10	-1.2971
18120739	chr3:18120739:C:T	4.69055e-09	-2.3002e-10	-1.1776	6.331e-08	-2.3002e-10	-1.14736
18120766	chr3:18120766:C:T	3.86553e-09	-2.3002e-10	-1.37104	5.08154e-08	-2.3002e-10	-1.3672
18120810	chr3:18120810:G:A	2.26117e-09	-1.90726	-3.63989e-10	3.10328e-08	-1.86036	-3.63989e-10
18120879	chr3:18120879:T:G	3.86548e-09	-2.3002e-10	-1.37106	5.08076e-08	-2.3002e-10	-1.36736
18121079	chr3:18121079:C:G	3.11794e-09	-1.58597	-3.63989e-10	3.80883e-08	-1.65549	-3.63989e-10
18121275	chr3:18121275:T:A	7.96233e-09	0.453399	-1.10182	4.73299e-08	-0.343572	-1.09469
18122018	chr3:18122018:C:A	1.18727e-08	-2.3002e-10	-0.248907	1.4856e-07	-2.3002e-10	-0.294414
18122140	chr3:18122140:C:G	6.02801e-09	-2.3002e-10	-0.926727	7.39864e-08	-2.3002e-10	-0.991519
18122144	chr3:18122144:A:T	2.5582e-09	-0.762594	-1.02125	2.85876e-08	-0.858335	-1.08409
18122622	chr3:18122622:T:C	4.39812e-09	-2.3002e-10	-1.24197	5.64233e-08	-2.3002e-10	-1.26252
18123001	chr3:18123001:T:A	2.93211e-08	1.82191	-1.16675	8.52309e-09	-1.90213	-1.25049
18123200	chr3:18123200:A:G	3.96665e-09	-2.3002e-10	-1.34522	5.14786e-08	-2.3002e-10	-1.35424
18125029	chr3:18125029:A:T	4.13441e-09	-2.3002e-10	-1.3038	5.52616e-08	-2.3002e-10	-1.28332
18125434	chr3:18125434:A:T	7.64437e-08	-2.3002e-10	1.61341	1.01074e-06	-2.3002e-10	1.62304
18125457	chr3:18125457:G:C	3.87819e-09	0.000932369	-1.36871	3.87433e-08	-0.27528	-1.36316
18125670	chr3:18125670:T:A	1.93724e-08	1.61197	-1.37126	8.6343e-09	-1.7913	-1.34835
18126332	chr3:18126332:C:T	1.22059e-08	-0.221226	-3.63989e-10	4.0773e-08	-1.58738	-3.63989e-10
18126501	chr3:18126501:G:T	7.63717e-08	-2.3002e-10	1.61247	1.00943e-06	-2.3002e-10	1.62174
18126771	chr3:18126771:G:A	6.14842e-08	2.63051	-1.23488	8.4126e-09	-1.91456	-1.25111
18126815	chr3:18126815:A:G	8.89118e-09	-2.3002e-10	-0.538085	1.12244e-07	-2.3002e-10	-0.574723
18126930	chr3:18126930:G:A	4.30412e-09	0.028705	-1.29228	2.31055e-07	1.41445	-1.2672
18127081	chr3:18127081:T:C	4.0834e-09	-2.3002e-10	-1.31621	5.47245e-08	-2.3002e-10	-1.29309
18127348	chr3:18127348:T:C	2.96628e-09	-0.294149	-1.34169	1.34782e-07	0.957529	-1.34927
18127396	chr3:18127396:C:T	3.18975e-09	-0.254117	-1.30908	1.46078e-07	1.00891	-1.32017
18127431	chr3:18127431:T:C	4.55097e-07	2.77752	0.619843	1.04925e-06	1.20074	0.459692
18127508	chr3:18127508:A:G	4.03395e-09	-2.3002e-10	-1.3284	5.32712e-08	-2.3002e-10	-1.32001
18127624	chr3:18127624:T:G	2.04674e-08	1.51681	-1.22113	5.84306e-07	2.31597	-1.24094
18127912	chr3:18127912:A:T	2.47636e-09	-1.81636	-3.63989e-10	3.71732e-08	-1.67981	-3.63989e-10
18129164	chr3:18129164:T:C	8.1971e-09	-0.549275	-0.0700885	9.00891e-08	-0.620826	-0.173776
18129514	chr3:18129514:A:G	7.42954e-08	2.89491	-1.31	7.73192e-09	-1.91511	-1.33493
18129742	chr3:18129742:C:T	5.61491e-09	-2.3002e-10	-0.997719	6.96489e-08	-2.3002e-10	-1.05193
18129799	chr3:18129799:G:A	5.72829e-09	-2.3002e-10	-0.977727	7.90042e-08	-2.3002e-10	-0.9259
18129826	chr3:18129826:A:G	1.05411e-08	-2.3002e-10	-0.367866	1.57505e-07	-2.3002e-10	-0.235946
18129988	chr3:18129988:T:C	7.27921e-09	-0.575478	-0.162644	8.04503e-08	-0.645243	-0.262518
18129990	chr3:18129990:C:T	5.04261e-09	-2.3002e-10	-1.10522	6.25921e-08	-2.3002e-10	-1.15876
18130670	chr3:18130670:C:T	7.2063e-08	2.86251	-1.30811	9.47472e-08	0.589922	-1.33411
18130985	chr3:18130985:TCTC:T	5.38543e-09	-0.670462	-0.368985	2.27476e-07	0.596206	-0.464565
18131378	chr3:18131378:T:G	5.45472e-09	-2.3002e-10	-1.02666	7.50225e-08	-2.3002e-10	-0.977613
18131628	chr3:18131628:C:T	4.58846e-09	-2.3002e-10	-1.1996	6.15118e-08	-2.3002e-10	-1.17617
18131680	chr3:18131680:T:A	4.22563e-09	-2.3002e-10	-1.28198	5.3589e-08	-2.3002e-10	-1.31406
18131736	chr3:18131736:C:T	5.00801e-09	-2.3002e-10	-1.11211	7.51229e-08	-2.3002e-10	-0.976275
18131942	chr3:18131942:G:A	7.05483e-09	-2.3002e-10	-0.769432	8.62686e-08	-2.3002e-10	-0.837935
18132240	chr3:18132240:A:T	4.13988e-09	-2.3002e-10	-1.30248	5.51113e-08	-2.3002e-10	-1.28605
18132564	chr3:18132564:G:A	9.75613e-09	-2.3002e-10	-0.445249	1.38854e-07	-2.3002e-10	-0.361978
18132668	chr3:18132668:A:G	8.05016e-08	1.08341	0.581722	6.35042e-08	-1.45875	0.314457
18132936	chr3:18132936:G:T	2.91502e-08	-2.3002e-10	0.649317	2.67871e-07	-2.3002e-10	0.295104
18133396	chr3:18133396:G:A	5.12837e-08	2.54293	-1.3287	7.32397e-08	0.347779	-1.34944
18133805	chr3:18133805:A:AC	1.23561e-08	-2.3002e-10	-0.208995	1.36366e-07	-2.3002e-10	-0.380061
18134353	chr3:18134353:G:C	3.66972e-08	0.879557	-3.63989e-10	1.67472e-07	-0.174585	-3.63989e-10
18135200	chr3:18135200:C:T	1.14668e-09	-1.26466	-1.32161	3.15206e-08	-0.513029	-1.33173
18135537	chr3:18135537:A:G	5.53374e-09	-0.596334	-0.415946	2.40577e-07	0.697	-0.509359
18136092	chr3:18136092:C:A	3.94971e-09	-2.3002e-10	-1.3495	5.2179e-08	-2.3002e-10	-1.34072
18136112	chr3:18136112:C:T	6.18528e-09	-0.587203	-0.313769	2.6788e-07	0.707149	-0.412011
18136312	chr3:18136312:A:G	6.35702e-09	-0.552585	-0.320999	2.80429e-07	0.759843	-0.418922
18137475	chr3:18137475:C:T	4.05329e-09	-2.3002e-10	-1.32362	5.23204e-08	-2.3002e-10	-1.33802
18137556	chr3:18137556:T:C	7.80369e-09	-2.3002e-10	-0.668547	1.07651e-07	-2.3002e-10	-0.61651
18138935	chr3:18138935:A:G	4.15632e-09	-2.3002e-10	-1.29851	5.33872e-08	-2.3002e-10	-1.31783
18139098	chr3:18139098:C:T	5.96766e-09	-2.3002e-10	-0.93679	7.50941e-08	-2.3002e-10	-0.97666
18139593	chr3:18139593:G:T	4.50851e-09	-2.3002e-10	-1.21718	5.68055e-08	-2.3002e-10	-1.25577
18140164	chr3:18140164:A:G	1.51878e-09	-0.963258	-1.34198	7.65726e-09	-1.90116	-1.35859
18140328	chr3:18140328:T:G	2.26773e-09	-1.90436	-3.63989e-10	3.6682e-08	-1.69312	-3.63989e-10
18141160	chr3:18141160:C:G	1.54407e-08	1.04933	-1.03547	8.62523e-08	0.220076	-1.0582
18141961	chr3:18141961:G:A	3.93795e-09	-2.3002e-10	-1.35249	5.12882e-08	-2.3002e-10	-1.35794
18142037	chr3:18142037:C:T	5.8792e-09	-2.3002e-10	-0.951723	9.18959e-08	-2.3002e-10	-0.774745
18142214	chr3:18142214:A:G	5.85287e-09	-0.956213	-3.63989e-10	3.33897e-08	-1.78715	-3.63989e-10
18143078	chr3:18143078:G:A	5.8806e-09	-2.3002e-10	-0.951486	7.22918e-08	-2.3002e-10	-1.01469
18143241	chr3:18143241:G:A	1.16616e-08	-2.3002e-10	-0.26684	1.40036e-07	-2.3002e-10	-0.353504
18143663	chr3:18143663:GT:G	9.602e-09	-0.461173	-3.63989e-10	3.34765e-08	-1.78456	-3.63989e-10
18144067	chr3:18144067:G:A	4.63036e-09	-2.3002e-10	-1.19051	6.20608e-08	-2.3002e-10	-1.16729
18144834	chr3:18144834:T:C	2.68191e-09	-1.73662	-3.63989e-10	5.72319e-08	-1.24829	-3.63989e-10
18145113	chr3:18145113:A:G	1.00757e-08	0.760541	-1.17356	5.46192e-08	-0.103548	-1.19147
18145176	chr3:18145176:G:A	9.11914e-08	1.09812	0.6917	7.0849e-08	-1.46014	0.425294
18145367	chr3:18145367:G:C	3.87077e-09	-2.3002e-10	-1.36969	5.06073e-08	-2.3002e-10	-1.37131
18145871	chr3:18145871:G:A	5.51383e-09	-2.3002e-10	-1.01589	7.57783e-08	-2.3002e-10	-0.96759
18145904	chr3:18145904:C:G	4.42686e-09	-2.3002e-10	-1.23545	5.92119e-08	-2.3002e-10	-1.21428
18146386	chr3:18146386:C:T	2.19233e-08	1.16278	-0.798376	6.71971e-07	2.03588	-0.821071
18146888	chr3:18146888:A:G	3.57847e-08	0.995235	-0.14086	2.06497e-08	-1.82565	-0.442053
18146905	chr3:18146905:G:A	1.56381e-08	0.625142	-0.598574	9.42972e-08	-0.167993	-0.580957
18147629	chr3:18147629:A:G	1.06954e-08	-2.3002e-10	-0.353328	1.28881e-07	-2.3002e-10	-0.436508
18148131	chr3:18148131:A:C	3.19395e-09	-0.341542	-1.22034	1.45221e-07	0.921457	-1.2386
18148445	chr3:18148445:A:G	2.82802e-09	-1.68357	-3.63989e-10	8.9672e-08	-0.799243	-3.63989e-10
18148775	chr3:18148775:G:A	3.89834e-09	-2.3002e-10	-1.36259	5.15308e-08	-2.3002e-10	-1.35322
18148808	chr3:18148808:C:T	2.4076e-09	-1.84451	-3.63989e-10	3.58684e-08	-1.71554	-3.63989e-10
18149056	chr3:18149056:C:T	8.87739e-09	-2.3002e-10	-0.539636	1.065e-07	-2.3002e-10	-0.627253
18149379	chr3:18149379:CAACT:C	1.19284e-07	1.91449	0.143875	3.07154e-08	-1.83574	-0.0348967
18149941	chr3:18149941:C:T	3.9369e-09	-2.3002e-10	-1.35275	5.2096e-08	-2.3002e-10	-1.34231
18150437	chr3:18150437:C:T	2.98671e-09	-0.383221	-1.24575	1.33795e-07	0.863209	-1.2623
18150450	chr3:18150450:G:A	5.06868e-09	-2.3002e-10	-1.10006	6.81058e-08	-2.3002e-10	-1.07434
18150748	chr3:18150748:A:G	5.94207e-09	0.0366637	-0.977751	6.204e-08	-0.146927	-1.0207
18150947	chr3:18150947:C:T	4.3803e-09	-2.3002e-10	-1.24603	5.5985e-08	-2.3002e-10	-1.27032
18151142	chr3:18151142:T:G	9.63638e-10	-1.41047	-1.34971	7.83279e-09	-1.90167	-1.33541
18151677	chr3:18151677:A:C	1.44456e-09	-1.08017	-1.27517	4.81174e-08	-0.131716	-1.29004
18151749	chr3:18151749:T:A	5.45296e-09	-0.617889	-0.409097	2.18727e-07	0.596628	-0.504206
18151873	chr3:18151873:C:T	1.0231e-08	-0.397727	-3.63989e-10	3.37828e-08	-1.77545	-3.63989e-10
18152161	chr3:18152161:T:C	1.03026e-09	-1.373	-1.32034	7.71936e-09	-1.90504	-1.34663
18152249	chr3:18152249:G:C	7.72942e-09	-2.3002e-10	-0.678111	9.39658e-08	-2.3002e-10	-0.75247
18152250	chr3:18152250:T:A	7.7256e-09	-2.3002e-10	-0.678604	9.39229e-08	-2.3002e-10	-0.752927
18152392	chr3:18152392:A:G	2.16403e-08	1.71145	-1.36004	7.80985e-09	-1.87021	-1.36981
18152469	chr3:18152469:G:A	3.8688e-09	-2.3002e-10	-1.3702	5.06339e-08	-2.3002e-10	-1.37078
18153256	chr3:18153256:C:T	6.77518e-09	-0.388775	-0.421103	5.67425e-08	-0.605719	-0.651158
18153360	chr3:18153360:T:C	5.14164e-09	-0.595745	-0.490027	2.38315e-07	0.759388	-0.581197
18153691	chr3:18153691:C:G	5.35181e-09	-2.3002e-10	-1.04571	6.95743e-08	-2.3002e-10	-1.05301
18154163	chr3:18154163:AG:A	9.84105e-10	-1.72867	-1.01049	1.91426e-08	-1.33529	-1.0082
18155035	chr3:18155035:G:A	4.13993e-09	-0.771495	-0.53097	1.59612e-07	0.396689	-0.619343
18155508	chr3:18155508:C:T	2.35994e-09	-1.86451	-3.63989e-10	4.93707e-08	-1.39604	-3.63989e-10
18155512	chr3:18155512:T:G	7.21181e-09	-2.3002e-10	-0.747424	8.73933e-08	-2.3002e-10	-0.824983
18155516	chr3:18155516:A:C	4.95213e-09	-0.342185	-0.781141	2.3016e-08	-1.20943	-0.949776
18155844	chr3:18155844:T:C	2.61429e-09	-0.600828	-1.16132	3.13872e-08	-0.668425	-1.18058
18155867	chr3:18155867:A:G	5.58658e-09	-2.3002e-10	-1.00278	7.00558e-08	-2.3002e-10	-1.04611
18156043	chr3:18156043:C:A	4.90994e-09	-0.739062	-0.39282	5.62243e-08	-0.782429	-0.483622
18156922	chr3:18156922:T:G	1.63367e-08	0.452019	-0.381749	9.94175e-08	-0.331302	-0.364771
18157208	chr3:18157208:T:C	1.23413e-09	-1.21507	-1.29772	7.74034e-09	-1.91866	-1.3303
18157364	chr3:18157364:C:G	5.35559e-09	-0.325412	-0.719592	4.16734e-08	-0.672349	-0.893189
18157644	chr3:18157644:G:T	1.22564e-09	-1.21832	-1.30137	7.72104e-09	-1.9186	-1.33285
18157765	chr3:18157765:A:G	6.42429e-09	0.152088	-1.01515	1.85581e-08	-1.18374	-1.19076
18158006	chr3:18158006:C:T	2.43382e-09	-0.601855	-1.23183	1.16582e-07	0.713232	-1.25004
18158784	chr3:18158784:G:T	4.89659e-08	2.53749	-1.36951	7.08142e-08	0.33573	-1.37107
18158854	chr3:18158854:A:G	2.30368e-08	1.67292	-1.25897	8.45022e-09	-1.87438	-1.28683
18159489	chr3:18159489:G:A	2.27938e-09	-1.89924	-3.63989e-10	4.49081e-08	-1.49078	-3.63989e-10
18159534	chr3:18159534:A:G	4.21561e-09	-0.18539	-1.09896	3.47664e-07	1.5421	-0.986263
18159827	chr3:18159827:A:G	2.31051e-09	-0.546032	-1.33964	1.08092e-07	0.735509	-1.34793
18159982	chr3:18159982:G:A	5.57011e-09	-2.3002e-10	-1.00573	7.85975e-08	-2.3002e-10	-0.931061
18160367	chr3:18160367:G:A	3.53787e-07	2.57295	0.5726	5.9762e-08	-1.49758	0.29255
18160423	chr3:18160423:A:G	4.22223e-09	-2.3002e-10	-1.28278	5.52192e-08	-2.3002e-10	-1.28409
18160898	chr3:18160898:A:G	7.16311e-09	-2.3002e-10	-0.7542	8.95703e-08	-2.3002e-10	-0.800377
18160958	chr3:18160958:T:C	5.69986e-09	-2.3002e-10	-0.982703	7.16808e-08	-2.3002e-10	-1.02318
18161286	chr3:18161286:A:G	1.10625e-09	-1.26352	-1.35865	2.12495e-08	-0.877772	-1.3613
18162217	chr3:18162217:T:G	4.5126e-09	-2.3002e-10	-1.21627	6.13596e-08	-2.3002e-10	-1.17865
18162323	chr3:18162323:T:C	1.00967e-07	3.25941	-1.36775	7.58161e-08	0.392674	-1.35977
18162461	chr3:18162461:G:C	4.32428e-09	-2.3002e-10	-1.2589	5.85488e-08	-2.3002e-10	-1.22554
18162482	chr3:18162482:T:G	1.1408e-09	-1.22833	-1.36309	2.09047e-08	-0.888035	-1.36739
18163160	chr3:18163160:G:A	1.03897e-09	-1.32024	-1.36468	5.52267e-08	0.0847762	-1.36873
18163270	chr3:18163270:C:T	1.02073e-08	-2.3002e-10	-0.40004	1.4564e-07	-2.3002e-10	-0.314261
18163439	chr3:18163439:T:G	1.88591e-08	0.21385	-3.63989e-10	3.06338e-08	-1.8733	-3.63989e-10
18163466	chr3:18163466:T:C	4.4474e-09	-2.3002e-10	-1.23082	6.04707e-08	-2.3002e-10	-1.19324
18163667	chr3:18163667:G:A	1.02221e-09	-1.33649	-1.36468	5.36141e-08	0.0551432	-1.36873
18163854	chr3:18163854:A:G	4.32271e-09	-2.3002e-10	-1.25926	5.46587e-08	-2.3002e-10	-1.29429
18163991	chr3:18163991:C:T	4.06749e-09	-1.83237	0.512251	6.00409e-08	-1.61291	0.412539
18164597	chr3:18164597:A:G	3.98605e-09	-2.3002e-10	-1.34034	5.17659e-08	-2.3002e-10	-1.34867
18164673	chr3:18164673:C:T	1.67673e-09	-1.86676	-0.339537	2.94647e-08	-1.54209	-0.370123
18165564	chr3:18165564:T:A	4.88624e-09	-2.3002e-10	-1.13672	6.19529e-08	-2.3002e-10	-1.16903
18165914	chr3:18165914:A:G	1.21109e-09	-1.20397	-1.32766	2.23808e-08	-0.849064	-1.33813
18166142	chr3:18166142:T:G	1.15602e-09	-1.21911	-1.35905	2.134e-08	-0.870369	-1.36445
18166239	chr3:18166239:T:G	9.13497e-10	-1.46818	-1.34544	1.7243e-08	-1.07914	-1.36886
18166504	chr3:18166504:C:T	5.41677e-09	-2.3002e-10	-1.03365	7.56079e-08	-2.3002e-10	-0.969841
18166959	chr3:18166959:T:C	6.06014e-09	-2.3002e-10	-0.921412	8.22216e-08	-2.3002e-10	-0.885984
18167095	chr3:18167095:A:T	6.26964e-09	-2.3002e-10	-0.887425	8.56553e-08	-2.3002e-10	-0.845071
18167458	chr3:18167458:A:G	2.316e-09	-1.8833	-3.63989e-10	4.60291e-08	-1.46613	-3.63989e-10
18167891	chr3:18167891:G:A	1.04625e-08	-2.3002e-10	-0.375348	1.49442e-07	-2.3002e-10	-0.288494
18169633	chr3:18169633:A:G	5.34928e-09	-2.3002e-10	-1.04618	7.44891e-08	-2.3002e-10	-0.984748
18169717	chr3:18169717:T:C	7.51174e-07	5.26524	-1.36675	7.82973e-09	-1.91162	-1.32585
18169776	chr3:18169776:G:T	5.5425e-09	-2.3002e-10	-1.0107	6.63687e-08	-2.3002e-10	-1.10018
18169997	chr3:18169997:T:C	4.05075e-09	-2.3002e-10	-1.32424	5.42764e-08	-2.3002e-10	-1.30131
18170035	chr3:18170035:C:T	4.22873e-09	-1.82529	0.544048	6.10275e-08	-1.62785	0.443777
18170437	chr3:18170437:G:C	4.15108e-09	-2.3002e-10	-1.29978	5.57855e-08	-2.3002e-10	-1.27389
18171794	chr3:18171794:T:C	3.00541e-09	-1.86901	0.246284	5.04801e-08	-1.52782	0.153997
18172809	chr3:18172809:G:A	1.58981e-09	-0.92014	-1.33939	1.29443e-07	0.896714	-1.32888
18173756	chr3:18173756:C:T	9.67167e-10	-1.40215	-1.35438	4.82113e-08	-0.0745367	-1.34527
18173779	chr3:18173779:T:C	4.51622e-09	-2.3002e-10	-1.21547	5.65323e-08	-2.3002e-10	-1.26059
18173807	chr3:18173807:C:A	4.76472e-09	-1.16191	-3.63989e-10	3.20195e-08	-1.82906	-3.63989e-10
18173963	chr3:18173963:C:T	5.51399e-09	-2.3002e-10	-1.01586	6.60635e-08	-2.3002e-10	-1.10479
18174772	chr3:18174772:AAG:A	1.39902e-08	-0.0847901	-3.63989e-10	4.32618e-08	-1.52813	-3.63989e-10
18174776	chr3:18174776:A:ACTTGC	1.33829e-08	-0.12917	-3.63989e-10	4.23922e-08	-1.54844	-3.63989e-10
18175473	chr3:18175473:G:A	4.77333e-09	-2.3002e-10	-1.1601	5.92095e-08	-2.3002e-10	-1.21432
18175539	chr3:18175539:G:C	9.59514e-10	-1.4251	-1.33937	4.72594e-08	-0.112511	-1.32724
18175870	chr3:18175870:T:C	7.4548e-10	-1.64552	-1.37135	2.6571e-08	-0.645075	-1.37051
18176080	chr3:18176080:C:T	1.63079e-08	0.0685032	-3.63989e-10	4.56411e-08	-1.47459	-3.63989e-10
18176181	chr3:18176181:T:C	8.96497e-10	-1.46684	-1.36557	4.20947e-08	-0.195318	-1.36016
18176279	chr3:18176279:T:C	1.00139e-09	-1.38885	-1.3329	5.09209e-08	-0.0454645	-1.31966
18177545	chr3:18177545:G:A	9.75009e-10	-1.39005	-1.3584	4.92531e-08	-0.0480911	-1.35034
18178570	chr3:18178570:T:C	1.74413e-09	-1.88164	-0.285244	3.26534e-08	-1.49111	-0.318343
18178747	chr3:18178747:T:G	3.90523e-09	-2.3002e-10	-1.36083	5.06185e-08	-2.3002e-10	-1.37108
18178757	chr3:18178757:T:G	4.63138e-09	-2.3002e-10	-1.19029	5.69915e-08	-2.3002e-10	-1.2525
18179185	chr3:18179185:G:A	4.00396e-09	-2.3002e-10	-1.33586	5.32342e-08	-2.3002e-10	-1.3207
18179247	chr3:18179247:G:T	6.20509e-09	-2.3002e-10	-0.897774	8.68297e-08	-2.3002e-10	-0.831453
18179760	chr3:18179760:G:A	1.45549e-07	1.91434	0.34303	8.66759e-08	-1.0749	0.241678
18180601	chr3:18180601:TCTAG:T	1.12433e-08	-0.303375	-3.63989e-10	6.36203e-07	1.16012	-3.63989e-10
18180758	chr3:18180758:C:T	5.09967e-09	-2.3002e-10	-1.09397	7.07682e-08	-2.3002e-10	-1.03599
18181034	chr3:18181034:A:G	1.41617e-09	-1.91403	-0.461155	3.11198e-08	-1.2851	-0.572462
18181894	chr3:18181894:A:G	4.4968e-09	-2.3002e-10	-1.21978	6.03592e-08	-2.3002e-10	-1.19509
18181950	chr3:18181950:G:A	1.02564e-09	-1.34231	-1.35552	5.09417e-08	-0.00257952	-1.36214
18182486	chr3:18182486:T:C	3.87711e-09	-2.3002e-10	-1.36805	5.06653e-08	-2.3002e-10	-1.37016
18182794	chr3:18182794:G:C	9.68189e-10	-1.38678	-1.36869	4.78435e-08	-0.0627658	-1.3647
18182873	chr3:18182873:T:A	6.10492e-08	-2.3002e-10	1.38854	8.27113e-07	-2.3002e-10	1.42254
18183576	chr3:18183576:A:G	3.94333e-09	-2.3002e-10	-1.35112	5.13307e-08	-2.3002e-10	-1.35711
18184671	chr3:18184671:A:T	5.33529e-09	-2.3002e-10	-1.0488	6.42336e-08	-2.3002e-10	-1.13288
18184831	chr3:18184831:C:T	1.65736e-08	0.420532	-0.335863	2.95769e-08	-1.50006	-0.408346
18185203	chr3:18185203:A:G	1.1541e-09	-1.32134	-1.25847	2.03636e-08	-1.00579	-1.27586
18185345	chr3:18185345:G:A	4.1259e-09	-2.3002e-10	-1.30586	5.25137e-08	-2.3002e-10	-1.33433
18185638	chr3:18185638:C:G	3.91101e-09	-2.3002e-10	-1.35935	5.18695e-08	-2.3002e-10	-1.34667
18185874	chr3:18185874:T:C	6.56233e-08	1.46079	-3.63989e-10	3.66949e-08	-1.69276	-3.63989e-10
18185946	chr3:18185946:A:G	8.89481e-09	-2.3002e-10	-0.537676	1.09022e-07	-2.3002e-10	-0.603856
18186236	chr3:18186236:C:T	5.17643e-09	-2.3002e-10	-1.07903	6.49101e-08	-2.3002e-10	-1.1224
18186515	chr3:18186515:C:A	9.53337e-10	-1.42259	-1.34834	4.61359e-08	-0.107278	-1.35653
18187236	chr3:18187236:A:AT	5.72877e-07	4.56931	-0.941783	1.17415e-08	-1.76364	-1.06864
18187845	chr3:18187845:C:T	4.77216e-09	-2.3002e-10	-1.16035	5.92842e-08	-2.3002e-10	-1.21306
18188153	chr3:18188153:C:T	1.06996e-08	-0.461883	0.108944	4.72778e-08	-1.71426	0.274901
18188639	chr3:18188639:T:C	0.000155176	10.2769	-1.04777	9.82095e-09	-1.7478	-1.26309
18188947	chr3:18188947:T:C	8.49464e-10	-1.62969	-1.2566	1.30324e-08	-1.45428	-1.27368
18189448	chr3:18189448:G:A	4.20513e-09	-2.3002e-10	-1.28684	5.6067e-08	-2.3002e-10	-1.26885
18190591	chr3:18190591:T:C	6.96544e-07	3.74785	0.0751345	2.42624e-08	-1.77848	-0.327997
18190829	chr3:18190829:A:C	3.98414e-09	-2.3002e-10	-1.34082	5.5334e-08	-2.3002e-10	-1.28201
18191404	chr3:18191404:A:G	5.5997e-09	-2.3002e-10	-1.00043	6.65219e-08	-2.3002e-10	-1.09787
18191553	chr3:18191553:A:G	6.55944e-09	-2.3002e-10	-0.84224	7.38879e-08	-2.3002e-10	-0.992852
18191727	chr3:18191727:T:C	5.17891e-09	-2.3002e-10	-1.07855	7.19812e-08	-2.3002e-10	-1.019
18191875	chr3:18191875:A:G	4.10384e-09	-2.3002e-10	-1.31122	5.51239e-08	-2.3002e-10	-1.28582
18192224	chr3:18192224:G:A	2.54054e-07	3.10285	-0.288448	2.00176e-08	-1.63844	-0.660349
18192611	chr3:18192611:A:C	2.91347e-07	3.20878	-0.257408	2.05091e-08	-1.68197	-0.592558
18192652	chr3:18192652:A:C	1.10665e-09	-1.36389	-1.25792	1.972e-08	-1.03828	-1.27549
18193066	chr3:18193066:T:C	3.23093e-07	3.38713	-0.332329	1.81542e-08	-1.70009	-0.696409
18193118	chr3:18193118:T:C	1.14945e-09	-1.35021	-1.23365	2.05141e-08	-1.02137	-1.25292
18193718	chr3:18193718:T:C	4.62252e-09	-2.3002e-10	-1.1922	6.20968e-08	-2.3002e-10	-1.16671
18193727	chr3:18193727:A:G	4.69097e-09	-2.3002e-10	-1.17751	6.30791e-08	-2.3002e-10	-1.15101
18194201	chr3:18194201:T:C	4.63621e-09	-2.3002e-10	-1.18925	6.2361e-08	-2.3002e-10	-1.16246
18194258	chr3:18194258:C:T	9.31746e-09	-2.3002e-10	-0.491254	1.06176e-07	-2.3002e-10	-0.630304
18194297	chr3:18194297:T:C	4.63914e-09	-2.3002e-10	-1.18862	6.23385e-08	-2.3002e-10	-1.16282
18194422	chr3:18194422:T:C	4.51161e-09	-2.3002e-10	-1.21649	5.70699e-08	-2.3002e-10	-1.25112
18194631	chr3:18194631:G:A	5.35263e-09	-2.3002e-10	-1.04556	7.46534e-08	-2.3002e-10	-0.982545
18195338	chr3:18195338:TTTG:T	6.23555e-10	-1.87377	-1.32169	1.14762e-08	-1.51818	-1.33694
18196128	chr3:18196128:A:G	2.29215e-09	-1.89365	-3.63989e-10	3.72886e-08	-1.67671	-3.63989e-10
18196278	chr3:18196278:C:A	6.81126e-09	-2.3002e-10	-0.804568	9.34016e-08	-2.3002e-10	-0.758493
18196298	chr3:18196298:C:T	8.0004e-07	3.57897	0.382547	4.4107e-08	-1.4499	-0.0588827
18196305	chr3:18196305:A:AG	4.63659e-09	-2.3002e-10	-1.18916	6.2302e-08	-2.3002e-10	-1.16341
18197291	chr3:18197291:CT:C	0.163958	17.2946	-1.10262	1.13761e-08	-1.5554	-1.30849
18197551	chr3:18197551:C:T	5.56417e-09	-2.3002e-10	-1.0068	6.65737e-08	-2.3002e-10	-1.09709
18198326	chr3:18198326:A:G	8.70029e-07	4.90785	-0.862468	1.32041e-08	-1.71049	-1.00438
18198459	chr3:18198459:A:G	6.49944e-10	-1.86461	-1.28941	1.15293e-08	-1.54108	-1.30942
18199118	chr3:18199118:C:A	5.83525e-07	3.45291	0.193038	3.88991e-08	-1.41006	-0.224374
18199302	chr3:18199302:A:G	1.1183e-06	5.17142	-0.874996	1.36953e-08	-1.66332	-1.01503
18200371	chr3:18200371:G:A	4.52202e-09	-2.3002e-10	-1.21419	6.06323e-08	-2.3002e-10	-1.19057
18200409	chr3:18200409:A:T	5.37005e-09	-2.3002e-10	-1.04231	7.49037e-08	-2.3002e-10	-0.979199
18200693	chr3:18200693:A:G	0.00306443	13.543	-1.3308	7.60332e-09	-1.89914	-1.36767
18201000	chr3:18201000:T:G	4.70137e-09	-2.3002e-10	-1.17529	6.32311e-08	-2.3002e-10	-1.1486
18201076	chr3:18201076:T:A	2.08218e-08	0.312858	-3.63989e-10	1.21907e-07	-0.492143	-3.63989e-10
18201222	chr3:18201222:A:G	4.64403e-09	-2.3002e-10	-1.18756	6.2409e-08	-2.3002e-10	-1.16169
18201285	chr3:18201285:A:G	6.11257e-10	-1.90319	-1.31219	1.30842e-08	-1.39499	-1.32901
18202070	chr3:18202070:C:G	4.60581e-09	-2.3002e-10	-1.19583	5.81143e-08	-2.3002e-10	-1.23299
18203096	chr3:18203096:T:C	4.4506e-09	-2.3002e-10	-1.23011	5.58246e-08	-2.3002e-10	-1.27319
18203608	chr3:18203608:A:G	3.86476e-09	-2.3002e-10	-1.37124	5.06125e-08	-2.3002e-10	-1.3712
18204124	chr3:18204124:C:T	8.24348e-10	-1.58314	-1.33317	3.37095e-08	-0.433671	-1.34395
18204227	chr3:18204227:A:G	1.07869e-09	-1.36289	-1.2845	6.01907e-08	0.103699	-1.30158
18205079	chr3:18205079:C:T	4.15828e-09	-2.3002e-10	-1.29804	5.56291e-08	-2.3002e-10	-1.27669
18205219	chr3:18205219:C:T	5.54383e-09	-2.3002e-10	-1.01046	6.90446e-08	-2.3002e-10	-1.06065
18205378	chr3:18205378:G:A	2.84588e-07	3.10005	-0.172154	3.1506e-08	-1.2655	-0.579718
18205440	chr3:18205440:G:A	4.11068e-09	-2.3002e-10	-1.30956	5.5182e-08	-2.3002e-10	-1.28476
18205792	chr3:18205792:A:T	1.02086e-09	-1.89687	-0.805627	2.03576e-08	-1.42912	-0.852827
18205990	chr3:18205990:AAAC:A	4.29378e-09	-2.3002e-10	-1.26598	5.4207e-08	-2.3002e-10	-1.30259
18206474	chr3:18206474:C:T	3.22598e-07	3.3042	-0.250942	2.72925e-08	-1.34558	-0.643209
18206730	chr3:18206730:T:C	1.23893e-08	0.181388	-0.387703	2.57127e-08	-1.59236	-0.456056
18206806	chr3:18206806:T:C	6.60534e-06	5.65621	0.416282	4.19909e-08	-1.59637	0.0384189
18207758	chr3:18207758:T:A	6.04833e-09	-2.3002e-10	-0.923362	7.49192e-08	-2.3002e-10	-0.978991
18207878	chr3:18207878:G:T	4.22685e-09	-2.3002e-10	-1.28169	5.75594e-08	-2.3002e-10	-1.24258
18208414	chr3:18208414:C:T	8.07742e-09	-0.634072	-3.63989e-10	4.42826e-07	0.797775	-3.63989e-10
18208481	chr3:18208481:T:C	4.7531e-07	3.39248	0.0483443	2.44633e-08	-1.69626	-0.401964
18208719	chr3:18208719:G:A	4.83943e-09	-2.3002e-10	-1.14635	6.09138e-08	-2.3002e-10	-1.18594
18210460	chr3:18210460:T:A	5.43739e-09	-2.3002e-10	-1.02984	6.7776e-08	-2.3002e-10	-1.07919
18210549	chr3:18210549:T:C	1.31225e-08	-0.148819	-3.63989e-10	3.94143e-08	-1.62127	-3.63989e-10
18210657	chr3:18210657:A:G	2.51707e-09	-1.80005	-3.63989e-10	7.39343e-08	-0.992224	-3.63989e-10
18210677	chr3:18210677:A:T	5.95447e-09	-2.3002e-10	-0.939002	8.38416e-08	-2.3002e-10	-0.866472
18211140	chr3:18211140:T:C	1.02586e-06	4.87111	-0.660965	1.59788e-08	-1.71602	-0.808115
18211431	chr3:18211431:C:G	5.89648e-10	-1.88978	-1.36159	1.17527e-08	-1.46376	-1.36755
18211667	chr3:18211667:G:A	4.32697e-09	-2.3002e-10	-1.25828	5.85503e-08	-2.3002e-10	-1.22551
18212209	chr3:18212209:A:G	9.65649e-10	-1.52932	-1.22878	8.59621e-09	-1.89805	-1.24603
18212660	chr3:18212660:T:G	5.68685e-10	-1.9179	-1.36967	1.44894e-08	-1.25065	-1.37134
18212686	chr3:18212686:T:C	4.01049e-09	-2.3002e-10	-1.33423	5.14205e-08	-2.3002e-10	-1.35536
18212889	chr3:18212889:G:A	9.34436e-10	-1.42925	-1.3617	4.93815e-08	-0.0290713	-1.36675
18212935	chr3:18212935:A:G	4.81509e-06	5.7182	0.0381649	3.12503e-08	-1.55709	-0.296281
18213149	chr3:18213149:A:C	4.5866e-09	-1.20001	-3.63989e-10	1.16971e-07	-0.533479	-3.63989e-10
18213154	chr3:18213154:T:C	4.09075e-09	-2.3002e-10	-1.31442	5.21252e-08	-2.3002e-10	-1.34175
18213843	chr3:18213843:G:C	4.74085e-09	-2.3002e-10	-1.16693	6.06934e-08	-2.3002e-10	-1.18957
18214127	chr3:18214127:A:G	4.31888e-09	-2.3002e-10	-1.26015	5.97482e-08	-2.3002e-10	-1.20526
18214349	chr3:18214349:T:A	4.09199e-09	-2.3002e-10	-1.31411	5.2185e-08	-2.3002e-10	-1.34061
18214618	chr3:18214618:A:G	3.87311e-09	-2.3002e-10	-1.36909	5.06056e-08	-2.3002e-10	-1.37134
18217411	chr3:18217411:C:T	4.41532e-09	-2.3002e-10	-1.23806	6.00223e-08	-2.3002e-10	-1.20068
18217805	chr3:18217805:T:C	4.61209e-09	-2.3002e-10	-1.19446	6.19534e-08	-2.3002e-10	-1.16902
18218506	chr3:18218506:A:G	9.48749e-10	-1.63329	-1.14247	1.45341e-08	-1.45186	-1.16705
18218630	chr3:18218630:G:C	4.40045e-09	-2.3002e-10	-1.24144	5.88369e-08	-2.3002e-10	-1.22063
18218820	chr3:18218820:C:T	6.2942e-10	-1.8792	-1.3069	1.19364e-08	-1.49115	-1.32466
18219078	chr3:18219078:T:C	4.26994e-07	3.14964	0.183989	2.89419e-08	-1.63851	-0.291598
18219085	chr3:18219085:G:A	4.18042e-09	-2.3002e-10	-1.29273	5.63567e-08	-2.3002e-10	-1.2637
18219103	chr3:18219103:G:A	5.48846e-09	-2.3002e-10	-1.0205	7.47445e-08	-2.3002e-10	-0.981326
18219117	chr3:18219117:A:C	5.72814e-10	-1.91509	-1.36525	1.3984e-08	-1.28775	-1.36974
18219557	chr3:18219557:C:T	9.50847e-10	-1.86049	-0.913054	1.63143e-08	-1.54724	-0.956122
18220326	chr3:18220326:G:T	7.39146e-09	-2.3002e-10	-0.722818	1.07428e-07	-2.3002e-10	-0.618579
18220577	chr3:18220577:T:C	3.89341e-09	-2.3002e-10	-1.36386	5.06248e-08	-2.3002e-10	-1.37096
18220948	chr3:18220948:A:G	5.94366e-09	-2.3002e-10	-0.940818	8.48631e-08	-2.3002e-10	-0.854362
18221780	chr3:18221780:G:T	1.56265e-09	-1.28706	-0.989698	1.11532e-07	0.316032	-0.897121
18221844	chr3:18221844:A:G	7.81347e-09	-2.3002e-10	-0.667295	1.0688e-07	-2.3002e-10	-0.623693
18221944	chr3:18221944:CA:C	1.0212e-08	-2.3002e-10	-0.399578	1.23081e-07	-2.3002e-10	-0.482563
18222011	chr3:18222011:C:G	4.09792e-09	-2.3002e-10	-1.31267	5.44802e-08	-2.3002e-10	-1.29756
18222109	chr3:18222109:A:T	4.87173e-09	-2.3002e-10	-1.1397	6.73981e-08	-2.3002e-10	-1.08478
18222592	chr3:18222592:T:G	9.6769e-10	-1.38883	-1.36716	7.46262e-09	-1.91417	-1.37133
18222694	chr3:18222694:C:G	1.05085e-09	-1.3196	-1.35395	5.57533e-08	0.0864196	-1.36088
18225501	chr3:18225501:A:AG	4.40944e-09	-2.3002e-10	-1.2394	5.90448e-08	-2.3002e-10	-1.2171
18225624	chr3:18225624:G:A	8.38542e-10	-1.84532	-1.05392	1.40368e-08	-1.56385	-1.08987
18225773	chr3:18225773:T:C	3.87907e-09	-2.3002e-10	-1.36755	5.12263e-08	-2.3002e-10	-1.35915
18226011	chr3:18226011:CTT:C	6.00705e-10	-1.86374	-1.36906	1.10929e-08	-1.51784	-1.37125
18226025	chr3:18226025:C:T	6.75605e-10	-1.91338	-1.20191	1.80535e-08	-1.25565	-1.14642
18226028	chr3:18226028:G:C	7.23665e-09	-2.3002e-10	-0.743986	8.86682e-08	-2.3002e-10	-0.8105
18226347	chr3:18226347:C:G	5.86044e-09	-2.3002e-10	-0.95492	7.14649e-08	-2.3002e-10	-1.0262
18226789	chr3:18226789:G:A	4.03973e-09	-2.3002e-10	-1.32697	5.44891e-08	-2.3002e-10	-1.2974
18227051	chr3:18227051:G:A	9.43256e-10	-1.41679	-1.36478	4.92466e-08	-0.0297761	-1.36878
18227715	chr3:18227715:T:C	1.99519e-07	2.57277	-3.63989e-10	5.04859e-08	-1.37371	-3.63989e-10
18227850	chr3:18227850:G:A	4.95695e-09	-2.3002e-10	-1.12235	6.76773e-08	-2.3002e-10	-1.08065
18228283	chr3:18228283:C:T	2.23505e-09	-1.91888	-3.63989e-10	3.22686e-08	-1.82131	-3.63989e-10
18228553	chr3:18228553:C:T	4.2163e-09	-2.3002e-10	-1.28419	5.61978e-08	-2.3002e-10	-1.26652
18228744	chr3:18228744:T:C	6.82465e-06	6.10974	-0.00459167	3.1619e-08	-1.48408	-0.357565
18228948	chr3:18228948:G:C	3.36149e-09	-1.87833	0.367567	4.92452e-08	-1.68841	0.289818
18229054	chr3:18229054:C:T	2.0753e-07	3.59528	-0.983144	1.47865e-08	-1.40507	-1.19662
18229220	chr3:18229220:C:T	8.95892e-09	-2.3002e-10	-0.530495	1.25806e-07	-2.3002e-10	-0.460662
18229674	chr3:18229674:G:A	4.25973e-09	-2.3002e-10	-1.27394	5.68346e-08	-2.3002e-10	-1.25526
18229985	chr3:18229985:A:G	4.88292e-09	-2.3002e-10	-1.1374	6.76359e-08	-2.3002e-10	-1.08126
18230374	chr3:18230374:T:G	4.4361e-09	-2.3002e-10	-1.23337	6.09811e-08	-2.3002e-10	-1.18484
18230418	chr3:18230418:T:C	8.49606e-10	-1.67609	-1.21003	1.26101e-08	-1.53035	-1.23056
18231127	chr3:18231127:T:C	1.85929e-08	-2.3002e-10	0.199636	2.22763e-07	-2.3002e-10	0.110707
18231563	chr3:18231563:T:C	7.39619e-08	2.94871	-1.36831	1.23379e-08	-1.47834	-1.30438
18231564	chr3:18231564:G:A	8.48372e-10	-1.87565	-1.01193	1.58555e-08	-1.48082	-1.05107
18231644	chr3:18231644:C:T	1.10606e-08	-2.3002e-10	-0.319753	1.37261e-07	-2.3002e-10	-0.373517
18231812	chr3:18231812:G:C	3.26722e-06	6.63011	-1.26156	1.21041e-08	-1.46924	-1.33262
18232020	chr3:18232020:A:G	4.46549e-09	-2.3002e-10	-1.22677	6.07888e-08	-2.3002e-10	-1.188
18232621	chr3:18232621:A:G	3.43971e-06	5.98229	-0.562289	2.08205e-08	-1.48639	-0.773078
18232726	chr3:18232726:C:G	1.99571e-06	5.80057	-0.924959	1.40359e-08	-1.54943	-1.10435
18232744	chr3:18232744:C:T	1.00611e-08	-0.41447	-3.63989e-10	6.07297e-07	1.11362	-3.63989e-10
18233006	chr3:18233006:G:A	9.88044e-09	-2.3002e-10	-0.432587	1.40907e-07	-2.3002e-10	-0.347302
18233040	chr3:18233040:A:G	2.25985e-07	3.63645	-0.939122	1.51309e-08	-1.40977	-1.1689
18233045	chr3:18233045:A:T	1.96524e-07	3.52606	-0.968424	1.53242e-08	-1.37666	-1.18931
18233272	chr3:18233272:C:T	8.84793e-09	-2.3002e-10	-0.54296	1.07357e-07	-2.3002e-10	-0.619242
18233451	chr3:18233451:A:G	8.12087e-09	-2.3002e-10	-0.628707	9.89339e-08	-2.3002e-10	-0.700949
18233928	chr3:18233928:T:C	7.64165e-10	-1.74084	-1.25127	1.16842e-08	-1.56758	-1.26958
18233984	chr3:18233984:G:A	4.36346e-09	-2.3002e-10	-1.24988	5.98604e-08	-2.3002e-10	-1.20339
18235633	chr3:18235633:T:A	5.66846e-09	-2.3002e-10	-0.988226	7.9593e-08	-2.3002e-10	-0.918475
18235767	chr3:18235767:G:A	4.00013e-09	-2.3002e-10	-1.33682	5.38082e-08	-2.3002e-10	-1.30998
18236417	chr3:18236417:A:G	9.32585e-10	-1.43218	-1.36076	5.27716e-08	0.0368506	-1.36628
18236451	chr3:18236451:G:T	4.26788e-09	-2.3002e-10	-1.27203	5.69531e-08	-2.3002e-10	-1.25317
18236456	chr3:18236456:G:A	9.63664e-08	3.05581	-1.2108	1.63812e-08	-1.15699	-1.34228
18236572	chr3:18236572:T:A	6.83444e-09	-2.3002e-10	-0.801169	8.40169e-08	-2.3002e-10	-0.864384
18236647	chr3:18236647:G:A	7.85529e-10	-1.83285	-1.13169	1.27306e-08	-1.58801	-1.16339
18236698	chr3:18236698:C:A	4.26403e-09	-1.89161	0.618682	6.52316e-08	-1.65305	0.535591
18236714	chr3:18236714:C:A	4.02707e-09	-2.3002e-10	-1.3301	5.36973e-08	-2.3002e-10	-1.31204
18237479	chr3:18237479:C:T	4.73826e-09	-2.3002e-10	-1.16747	6.49257e-08	-2.3002e-10	-1.12216
18238784	chr3:18238784:G:T	8.9482e-10	-1.47608	-1.35819	4.83437e-08	-0.052614	-1.36445
18239018	chr3:18239018:A:C	4.51866e-09	-2.3002e-10	-1.21493	5.717e-08	-2.3002e-10	-1.24937
18239579	chr3:18239579:A:G	8.35402e-10	-1.53386	-1.36913	4.26417e-08	-0.171459	-1.37111
18239954	chr3:18239954:T:C	8.2795e-10	-1.54159	-1.37035	4.18696e-08	-0.189492	-1.37135
18240202	chr3:18240202:C:T	1.16395e-08	-2.3002e-10	-0.268741	1.39565e-07	-2.3002e-10	-0.356868
18240967	chr3:18240967:C:G	7.82386e-10	-1.59974	-1.36881	3.68945e-08	-0.316339	-1.371
18241082	chr3:18241082:G:A	0.0834614	16.7129	-1.19619	8.07799e-09	-1.85784	-1.34842
18241329	chr3:18241329:A:G	7.08612e-10	-1.7124	-1.35519	2.67782e-08	-0.64566	-1.36215
18242086	chr3:18242086:A:G	4.05668e-09	-2.3002e-10	-1.32278	5.47402e-08	-2.3002e-10	-1.2928
18243239	chr3:18243239:T:C	8.94339e-10	-1.54531	-1.28951	1.54797e-08	-1.25111	-1.30476
18243339	chr3:18243339:G:A	4.32442e-09	-2.3002e-10	-1.25887	5.78727e-08	-2.3002e-10	-1.23716
18243447	chr3:18243447:C:CTT	8.48472e-10	-1.61275	-1.27471	1.43429e-08	-1.34082	-1.29132
18243489	chr3:18243489:G:A	8.67763e-10	-1.60001	-1.26497	1.47546e-08	-1.32004	-1.2838
18244243	chr3:18244243:C:T	3.87996e-08	0.935266	-3.63989e-10	1.70211e-07	-0.158365	-3.63989e-10
18244316	chr3:18244316:G:C	3.9024e-09	-2.3002e-10	-1.36155	5.08948e-08	-2.3002e-10	-1.36564
18244611	chr3:18244611:T:C	3.80632e-09	-1.38648	-3.63989e-10	3.54858e-08	-1.72627	-3.63989e-10
18245270	chr3:18245270:G:A	4.61802e-09	-2.3002e-10	-1.19318	6.20539e-08	-2.3002e-10	-1.1674
18245273	chr3:18245273:G:A	7.82495e-09	-2.3002e-10	-0.665827	1.09344e-07	-2.3002e-10	-0.600901
18245720	chr3:18245720:A:G	2.27745e-09	-1.90009	-3.63989e-10	4.99192e-08	-1.38499	-3.63989e-10
18245760	chr3:18245760:TAG:T	3.88612e-09	-2.3002e-10	-1.36573	5.07396e-08	-2.3002e-10	-1.36869
18246192	chr3:18246192:ATGC:A	4.31387e-08	1.04128	-3.63989e-10	2.94989e-08	-1.91105	-3.63989e-10
18246246	chr3:18246246:A:C	5.87794e-10	-1.90713	-1.34739	1.37452e-08	-1.31253	-1.36218
18246343	chr3:18246343:C:T	5.91918e-10	-1.87802	-1.36951	1.18405e-08	-1.45278	-1.3711
18246354	chr3:18246354:A:C	7.5744e-09	-2.3002e-10	-0.69837	1.05701e-07	-2.3002e-10	-0.634786
18246488	chr3:18246488:G:A	4.38115e-09	-2.3002e-10	-1.24583	5.86969e-08	-2.3002e-10	-1.22301
18246851	chr3:18246851:C:A	7.76854e-10	-1.65375	-1.3219	1.35054e-08	-1.39063	-1.30169
18247414	chr3:18247414:T:C	4.32623e-09	-2.3002e-10	-1.25845	5.49774e-08	-2.3002e-10	-1.28848
18247524	chr3:18247524:A:T	3.93926e-09	-2.3002e-10	-1.35215	5.42856e-08	-2.3002e-10	-1.30114
18247603	chr3:18247603:A:G	1.97511e-08	0.260067	-3.63989e-10	1.167e-07	-0.535795	-3.63989e-10
18247715	chr3:18247715:G:C	4.15547e-09	-2.3002e-10	-1.29872	5.59512e-08	-2.3002e-10	-1.27092
18247912	chr3:18247912:G:C	6.03411e-10	-1.89071	-1.33759	1.26691e-08	-1.40046	-1.35578
18248031	chr3:18248031:A:G	5.8512e-10	-1.90223	-1.35685	1.32494e-08	-1.34386	-1.36759
18248050	chr3:18248050:A:T	1.66234e-08	-2.3002e-10	0.0876663	1.99875e-07	-2.3002e-10	0.00229239
18248258	chr3:18248258:T:C	9.12838e-10	-1.56892	-1.24542	1.56803e-08	-1.27851	-1.26449
18248290	chr3:18248290:A:G	4.23436e-09	-2.3002e-10	-1.27991	5.39815e-08	-2.3002e-10	-1.30676
18248419	chr3:18248419:G:C	4.04917e-09	-2.3002e-10	-1.32463	5.3733e-08	-2.3002e-10	-1.31137
18248480	chr3:18248480:T:C	4.47241e-09	-2.3002e-10	-1.22522	5.99561e-08	-2.3002e-10	-1.20179
18248669	chr3:18248669:G:C	9.60911e-10	-1.83914	-0.923874	1.5722e-08	-1.57267	-0.967672
18248696	chr3:18248696:C:A	9.97704e-10	-1.5199	-1.20555	1.73582e-08	-1.21374	-1.2276
18249041	chr3:18249041:T:C	1.9519e-08	1.48923	-1.24099	9.25594e-09	-1.72179	-1.34834
18249182	chr3:18249182:T:C	4.44435e-09	-2.3002e-10	-1.23151	5.96114e-08	-2.3002e-10	-1.20755
18249695	chr3:18249695:A:G	4.19744e-09	-2.3002e-10	-1.28867	5.35873e-08	-2.3002e-10	-1.31409
18249809	chr3:18249809:A:T	3.86457e-09	-2.3002e-10	-1.37129	5.13892e-08	-2.3002e-10	-1.35597
18250301	chr3:18250301:A:G	7.31646e-10	-1.77754	-1.25807	1.10051e-08	-1.62122	-1.27582
18251348	chr3:18251348:C:T	7.56931e-10	-1.84551	-1.15611	2.55185e-08	-0.833626	-1.22237
18251703	chr3:18251703:C:T	4.46735e-09	-2.3002e-10	-1.22635	6.22563e-08	-2.3002e-10	-1.16414
18251796	chr3:18251796:T:C	6.24379e-10	-1.89232	-1.30182	1.3684e-08	-1.41013	-1.26905
18252442	chr3:18252442:A:C	7.51158e-10	-1.76541	-1.24388	1.14015e-08	-1.59875	-1.26291
18252530	chr3:18252530:T:C	8.10276e-10	-1.58876	-1.34476	1.45337e-08	-1.29253	-1.32641
18252686	chr3:18252686:CCTCT:C	5.39395e-09	-2.3002e-10	-1.03787	6.62848e-08	-2.3002e-10	-1.10144
18253405	chr3:18253405:T:C	8.39419e-10	-1.63899	-1.2592	1.40678e-08	-1.37423	-1.27728
18253572	chr3:18253572:T:C	7.96313e-10	-1.77662	-1.17429	1.19601e-08	-1.61577	-1.19806
18253725	chr3:18253725:G:A	1.55491e-08	1.19007	-1.16921	1.03064e-08	-1.64809	-1.31455
18253929	chr3:18253929:G:A	6.9541e-09	-2.3002e-10	-0.783812	8.50759e-08	-2.3002e-10	-0.851858
18254413	chr3:18254413:A:G	3.94398e-07	3.55816	-0.303946	2.504e-08	-1.56161	-0.513315
18254701	chr3:18254701:C:T	6.71645e-09	-2.3002e-10	-0.818584	9.57916e-08	-2.3002e-10	-0.733226
18255071	chr3:18255071:G:C	4.44533e-09	-2.3002e-10	-1.23129	5.9621e-08	-2.3002e-10	-1.20739
18255099	chr3:18255099:G:T	4.44533e-09	-2.3002e-10	-1.23129	5.9621e-08	-2.3002e-10	-1.20739
18255254	chr3:18255254:A:T	4.36244e-09	-2.3002e-10	-1.25011	5.60325e-08	-2.3002e-10	-1.26947
18255392	chr3:18255392:A:G	9.58187e-10	-1.53077	-1.23509	1.65326e-08	-1.23501	-1.25506
18255545	chr3:18255545:A:C	5.02897e-09	-2.3002e-10	-1.10793	6.27233e-08	-2.3002e-10	-1.15667
18255715	chr3:18255715:G:A	3.87094e-09	-2.3002e-10	-1.36965	5.08511e-08	-2.3002e-10	-1.3665
18255774	chr3:18255774:A:G	2.70023e-09	-1.72981	-3.63989e-10	2.96251e-08	-1.90678	-3.63989e-10
18255797	chr3:18255797:C:T	7.41381e-10	-1.67289	-1.3495	1.27088e-08	-1.41757	-1.33554
18255925	chr3:18255925:T:C	4.47091e-09	-2.3002e-10	-1.22555	5.99966e-08	-2.3002e-10	-1.20111
18256030	chr3:18256030:A:G	9.31592e-10	-1.58376	-1.21025	1.58717e-08	-1.29876	-1.2321
18256387	chr3:18256387:AC:A	1.01828e-09	-1.82471	-0.880324	1.61269e-08	-1.58779	-0.927126
18256389	chr3:18256389:AAAG:A	9.89063e-10	-1.77608	-0.958061	1.37978e-08	-1.66959	-1.0013
18257397	chr3:18257397:C:T	8.92736e-10	-1.62364	-1.21297	1.49801e-08	-1.35403	-1.23464
18257505	chr3:18257505:T:C	6.09915e-10	-1.88261	-1.33497	1.20433e-08	-1.45878	-1.34812
18257617	chr3:18257617:A:G	5.19895e-09	-2.3002e-10	-1.07469	7.24232e-08	-2.3002e-10	-1.01287
18257832	chr3:18257832:T:A	7.77336e-10	-1.76945	-1.20558	3.52003e-08	-0.586755	-1.14759
18258233	chr3:18258233:T:C	6.80134e-10	-1.77151	-1.3371	3.03867e-08	-0.520945	-1.36045
18258240	chr3:18258240:A:G	5.54852e-09	-2.3002e-10	-1.00961	7.77661e-08	-2.3002e-10	-0.941696
18258677	chr3:18258677:G:A	8.87368e-10	-1.89893	-0.943708	1.71156e-08	-1.47169	-0.983716
18258742	chr3:18258742:G:T	5.75451e-10	-1.9069	-1.36884	1.34045e-08	-1.3363	-1.36351
18258792	chr3:18258792:C:G	8.46016e-09	-2.3002e-10	-0.587776	1.02753e-07	-2.3002e-10	-0.663073
18259128	chr3:18259128:G:A	1.515e-08	1.0958	-1.10094	1.10665e-08	-1.6166	-1.27488
18259151	chr3:18259151:AAAATT:A	5.70901e-09	-2.3002e-10	-0.981098	8.02025e-08	-2.3002e-10	-0.910847
18259539	chr3:18259539:A:G	2.88228e-07	2.94061	-3.63989e-10	7.79903e-07	1.36377	-3.63989e-10
18260161	chr3:18260161:G:A	8.95633e-10	-1.87111	-0.962257	1.63637e-08	-1.49725	-1.00309
18260500	chr3:18260500:T:A	7.68192e-09	-2.3002e-10	-0.684275	9.32804e-08	-2.3002e-10	-0.759791
18260561	chr3:18260561:C:T	3.96971e-09	-2.3002e-10	-1.34445	5.32541e-08	-2.3002e-10	-1.32033
18261041	chr3:18261041:T:C	7.52675e-10	-1.69251	-1.31476	3.74926e-08	-0.321195	-1.35006
18261851	chr3:18261851:A:G	4.29047e-09	-2.3002e-10	-1.26675	5.46359e-08	-2.3002e-10	-1.29471
18261869	chr3:18261869:T:G	7.70004e-10	-1.72756	-1.25695	3.55263e-08	-0.413552	-1.31158
18262005	chr3:18262005:T:C	5.30621e-09	-2.3002e-10	-1.05427	7.40804e-08	-2.3002e-10	-0.990251
18262013	chr3:18262013:G:A	9.6257e-10	-1.61311	-1.14818	4.6653e-08	-0.228465	-1.2242
18262556	chr3:18262556:G:A	5.39361e-09	-2.3002e-10	-1.03793	7.54093e-08	-2.3002e-10	-0.97247
18262957	chr3:18262957:G:A	3.87927e-09	-2.3002e-10	-1.3675	5.18921e-08	-2.3002e-10	-1.34623
18263206	chr3:18263206:T:G	1.25776e-08	0.932155	-1.12338	1.17087e-08	-1.54713	-1.28794
18263415	chr3:18263415:T:C	4.02747e-09	-2.3002e-10	-1.33001	5.38799e-08	-2.3002e-10	-1.30864
18263974	chr3:18263974:G:A	8.67075e-10	-1.90825	-0.957523	1.86604e-08	-1.32235	-1.04664
18264022	chr3:18264022:A:G	2.77214e-08	0.599062	-3.63989e-10	1.31345e-07	-0.41757	-3.63989e-10
18264206	chr3:18264206:C:A	6.31979e-10	-1.81398	-1.36807	9.41445e-09	-1.70584	-1.34731
18264227	chr3:18264227:G:T	8.66214e-10	-1.78814	-1.07863	1.28683e-08	-1.6326	-1.10803
18264450	chr3:18264450:G:A	2.49858e-09	-1.80742	-3.63989e-10	3.2578e-08	-1.81176	-3.63989e-10
18264504	chr3:18264504:G:A	2.07953e-08	1.02949	-0.717906	1.45384e-08	-1.63219	-0.986414
18264955	chr3:18264955:A:G	2.49903e-09	-1.80724	-3.63989e-10	3.00359e-08	-1.89301	-3.63989e-10
18265177	chr3:18265177:A:G	4.5962e-09	-2.3002e-10	-1.19791	6.17337e-08	-2.3002e-10	-1.17257
18265400	chr3:18265400:G:A	8.93667e-10	-1.62276	-1.21281	1.51066e-08	-1.34548	-1.23479
18265752	chr3:18265752:G:A	5.48203e-09	-2.3002e-10	-1.02167	7.57581e-08	-2.3002e-10	-0.967856
18265860	chr3:18265860:A:G	9.3329e-10	-1.90582	-0.88636	1.98435e-08	-1.37657	-0.930954
18265952	chr3:18265952:A:G	4.69491e-09	-2.3002e-10	-1.17667	6.32367e-08	-2.3002e-10	-1.14852
18266220	chr3:18266220:T:A	7.90462e-10	-1.82221	-1.13607	1.15927e-08	-1.6827	-1.16232
18266334	chr3:18266334:C:G	8.14294e-10	-1.82509	-1.10349	1.18957e-08	-1.68768	-1.13154
18266603	chr3:18266603:T:C	8.04582e-10	-1.73964	-1.20094	1.4612e-08	-1.38425	-1.22931
18266625	chr3:18266625:CT:C	4.02184e-07	3.48727	-0.213507	2.64252e-08	-1.5884	-0.432682
18266819	chr3:18266819:G:A	1.45966e-09	-1.83745	-0.507486	4.55256e-08	-0.818012	-0.659114
18266944	chr3:18266944:A:G	3.65786e-07	3.44745	-0.268547	2.48714e-08	-1.59949	-0.482193
18266978	chr3:18266978:C:T	2.25792e-09	-1.9087	-3.63989e-10	3.26949e-08	-1.80818	-3.63989e-10
18266986	chr3:18266986:T:C	8.11408e-10	-1.78773	-1.1444	3.08879e-08	-0.644609	-1.22043
18267065	chr3:18267065:GA:G	4.00975e-09	-2.3002e-10	-1.33442	5.39702e-08	-2.3002e-10	-1.30697
18267348	chr3:18267348:A:G	4.48525e-09	-2.3002e-10	-1.22235	6.02035e-08	-2.3002e-10	-1.19767
18267837	chr3:18267837:A:T	2.91839e-09	-1.65211	-3.63989e-10	7.62965e-08	-0.960774	-3.63989e-10
18267915	chr3:18267915:CT:C	4.0775e-07	3.45134	-0.163827	2.74201e-08	-1.59617	-0.38795
18268584	chr3:18268584:C:T	2.23493e-09	-1.91894	-3.63989e-10	9.38166e-08	-0.754059	-3.63989e-10
18269013	chr3:18269013:C:T	1.46818e-08	1.00999	-1.04653	1.1781e-08	-1.58738	-1.24154
18269385	chr3:18269385:T:G	9.20206e-10	-1.77796	-1.02835	3.51868e-08	-0.611317	-1.12341
18269846	chr3:18269846:A:G	4.29999e-09	-2.3002e-10	-1.26453	5.75086e-08	-2.3002e-10	-1.24347
18269884	chr3:18269884:T:A	8.81365e-10	-1.67829	-1.17114	1.45262e-08	-1.42378	-1.19567
18269920	chr3:18269920:G:A	0.0600586	16.1055	-0.917833	9.90949e-09	-1.76466	-1.23725
18270083	chr3:18270083:G:A	4.1493e-07	3.47383	-0.168868	2.74255e-08	-1.59138	-0.392546
18270481	chr3:18270481:T:G	7.1478e-09	-2.3002e-10	-0.75634	8.72216e-08	-2.3002e-10	-0.826949
18270850	chr3:18270850:G:A	1.37176e-09	-1.76956	-0.637489	5.03563e-08	-0.619457	-0.75682
18270959	chr3:18270959:T:TA	4.04125e-09	-2.3002e-10	-1.32659	5.36394e-08	-2.3002e-10	-1.31312
18271163	chr3:18271163:C:T	7.66974e-09	-2.3002e-10	-0.685861	9.38287e-08	-2.3002e-10	-0.75393
18271300	chr3:18271300:A:C	1.03631e-08	-2.3002e-10	-0.38489	1.43055e-07	-2.3002e-10	-0.332174
18271710	chr3:18271710:C:T	4.4879e-09	-2.3002e-10	-1.22176	6.02421e-08	-2.3002e-10	-1.19703
18272075	chr3:18272075:T:A	4.07552e-09	-2.3002e-10	-1.31815	5.22049e-08	-2.3002e-10	-1.34023
18272132	chr3:18272132:A:G	1.46266e-08	1.07466	-1.11497	1.1163e-08	-1.59815	-1.28464
18272778	chr3:18272778:T:C	9.99284e-10	-1.47929	-1.24457	8.84459e-09	-1.89527	-1.22033
18273171	chr3:18273171:G:C	4.54355e-09	-2.3002e-10	-1.20944	6.10476e-08	-2.3002e-10	-1.18375
18273374	chr3:18273374:G:T	2.20267e-09	-1.87879	-0.0546819	3.79275e-08	-1.48386	-0.17587
18273914	chr3:18273914:CAGAA:C	6.56178e-09	-2.3002e-10	-0.841882	9.57708e-08	-2.3002e-10	-0.733443
18274209	chr3:18274209:T:A	4.50022e-09	-2.3002e-10	-1.21902	6.04206e-08	-2.3002e-10	-1.19407
18274625	chr3:18274625:T:A	8.11467e-10	-1.73343	-1.19863	1.3012e-08	-1.50809	-1.22144
18274720	chr3:18274720:A:C	3.95199e-09	-2.3002e-10	-1.34893	5.14208e-08	-2.3002e-10	-1.35536
18274897	chr3:18274897:T:C	7.59372e-10	-1.76679	-1.23162	3.07991e-08	-0.574831	-1.29308
18275093	chr3:18275093:C:T	3.87492e-09	-2.3002e-10	-1.36862	5.1156e-08	-2.3002e-10	-1.36052
18275250	chr3:18275250:C:T	7.75457e-09	-2.3002e-10	-0.674862	9.48329e-08	-2.3002e-10	-0.743285
18275468	chr3:18275468:G:C	4.03952e-09	-2.3002e-10	-1.32702	5.37293e-08	-2.3002e-10	-1.31144
18275800	chr3:18275800:T:A	5.91042e-10	-1.91124	-1.33777	1.38502e-08	-1.31126	-1.35584
18275957	chr3:18275957:A:G	4.01403e-09	-2.3002e-10	-1.33335	5.36726e-08	-2.3002e-10	-1.3125
18275986	chr3:18275986:A:C	5.45025e-09	-2.3002e-10	-1.02748	7.63045e-08	-2.3002e-10	-0.96067
18276499	chr3:18276499:G:C	1.86461e-09	-1.87651	-0.223587	5.07483e-08	-1.01003	-0.358488
18276637	chr3:18276637:A:G	0.689123	18.7558	-1.12803	9.88292e-09	-1.64421	-1.36038
18276835	chr3:18276835:C:T	8.18042e-10	-1.69823	-1.22575	1.3318e-08	-1.45973	-1.24655
18277024	chr3:18277024:G:A	7.80166e-09	-2.3002e-10	-0.668808	9.5341e-08	-2.3002e-10	-0.737941
18277371	chr3:18277371:T:G	7.76873e-10	-1.72576	-1.24986	1.25615e-08	-1.49598	-1.26878
18277375	chr3:18277375:G:A	9.24151e-10	-1.8831	-0.918925	1.73526e-08	-1.47966	-0.961992
18277863	chr3:18277863:C:T	9.83184e-08	1.86507	-3.63989e-10	4.0574e-08	-1.59227	-3.63989e-10
18278293	chr3:18278293:T:C	6.66758e-10	-1.8362	-1.29228	2.29848e-08	-0.830316	-1.33025
18278621	chr3:18278621:A:G	5.30457e-09	-2.3002e-10	-1.05458	7.40897e-08	-2.3002e-10	-0.990124
18278646	chr3:18278646:G:A	1.88756e-08	0.375888	-0.16116	2.96994e-08	-1.66462	-0.239651
18278790	chr3:18278790:C:A	8.18358e-08	1.68157	-3.63989e-10	3.09548e-07	0.439713	-3.63989e-10
18279430	chr3:18279430:G:A	8.32986e-10	-1.69292	-1.21296	1.35775e-08	-1.44804	-1.23895
18279633	chr3:18279633:A:G	8.62762e-10	-1.6888	-1.18196	1.40527e-08	-1.44201	-1.21057
18280146	chr3:18280146:A:G	8.03434e-09	-2.3002e-10	-0.63942	8.39992e-08	-2.3002e-10	-0.864593
18280374	chr3:18280374:G:C	5.01315e-07	3.69274	-0.198647	3.22301e-08	-1.51041	-0.312085
18280681	chr3:18280681:T:C	3.87001e-09	-1.36989	-3.63989e-10	1.89286e-07	-0.0521442	-3.63989e-10
18280976	chr3:18280976:C:G	5.24236e-09	-2.3002e-10	-1.06637	7.33865e-08	-2.3002e-10	-0.999661
18281974	chr3:18281974:G:A	4.57438e-09	-2.3002e-10	-1.20267	5.84339e-08	-2.3002e-10	-1.22751
18282446	chr3:18282446:C:T	3.93904e-09	-2.3002e-10	-1.35221	5.43064e-08	-2.3002e-10	-1.30076
18282853	chr3:18282853:C:T	5.17094e-09	-2.3002e-10	-1.08009	6.55106e-08	-2.3002e-10	-1.11319
18282929	chr3:18282929:C:A	4.445e-09	-2.3002e-10	-1.23136	5.67875e-08	-2.3002e-10	-1.25609
18283061	chr3:18283061:G:A	9.85756e-06	7.84363	-1.37078	1.51867e-08	-1.22401	-1.35097
18283071	chr3:18283071:A:G	1.58731e-08	-2.3002e-10	0.0414834	1.8982e-07	-2.3002e-10	-0.0493253
18283089	chr3:18283089:T:C	9.04244e-09	-2.3002e-10	-0.521215	1.25958e-07	-2.3002e-10	-0.459457
18283195	chr3:18283195:G:A	3.84831e-07	3.40033	-0.170672	3.0831e-08	-1.58207	-0.284814
18283288	chr3:18283288:A:G	4.11941e-09	-2.3002e-10	-1.30743	5.57684e-08	-2.3002e-10	-1.27419
18284039	chr3:18284039:A:G	1.92565e-08	-2.3002e-10	0.234706	2.78648e-07	-2.3002e-10	0.334549
18284075	chr3:18284075:A:G	2.1037e-08	-2.3002e-10	0.323137	3.04318e-07	-2.3002e-10	0.422672
18284173	chr3:18284173:A:G	4.17931e-09	-1.293	-3.63989e-10	8.61395e-08	-0.839433	-3.63989e-10
18284243	chr3:18284243:C:T	9.95715e-08	1.87773	-3.63989e-10	4.0257e-08	-1.60012	-3.63989e-10
18284505	chr3:18284505:C:T	8.99141e-10	-1.71206	-1.1174	1.44656e-08	-1.47839	-1.14524
18284521	chr3:18284521:T:C	6.7393e-09	-0.815188	-3.63989e-10	5.16068e-08	-1.35175	-3.63989e-10
18285058	chr3:18285058:C:T	3.88649e-09	-2.3002e-10	-1.36564	5.14239e-08	-2.3002e-10	-1.3553
18285297	chr3:18285297:C:T	7.14829e-10	-1.90693	-1.15193	1.56215e-08	-1.36452	-1.18224
18285666	chr3:18285666:G:C	6.25446e-09	-2.3002e-10	-0.88985	9.23755e-08	-2.3002e-10	-0.76954
18285854	chr3:18285854:T:G	1.27548e-08	1.1808	-1.35804	8.25512e-09	-1.90937	-1.2752
18286037	chr3:18286037:A:T	4.9284e-09	-2.3002e-10	-1.12813	6.83617e-08	-2.3002e-10	-1.07059
18286180	chr3:18286180:A:G	2.57883e-09	-1.20374	-0.57207	1.91134e-08	-1.87	-0.475015
18286356	chr3:18286356:C:T	3.89106e-09	-2.3002e-10	-1.36446	5.14075e-08	-2.3002e-10	-1.35562
18286844	chr3:18286844:C:G	9.61349e-09	-2.3002e-10	-0.459977	1.19672e-07	-2.3002e-10	-0.510644
18286922	chr3:18286922:T:G	7.20353e-08	1.79831	-0.244297	1.86322e-08	-1.90467	-0.465838
18288006	chr3:18288006:A:C	1.05631e-08	-2.3002e-10	-0.365775	1.47888e-07	-2.3002e-10	-0.298949
18288631	chr3:18288631:A:G	3.87675e-09	-2.3002e-10	-1.36815	5.08084e-08	-2.3002e-10	-1.36734
18289559	chr3:18289559:C:G	4.04997e-09	-1.46751	0.143076	9.14034e-08	-1.23618	0.456059
18290096	chr3:18290096:C:T	4.1559e-09	-2.3002e-10	-1.29861	5.36416e-08	-2.3002e-10	-1.31308
18290170	chr3:18290170:T:C	1.81429e-07	1.98271	0.495009	3.82514e-08	-1.88619	0.234966
18290309	chr3:18290309:C:A	6.09463e-09	-2.3002e-10	-0.915736	8.61035e-08	-2.3002e-10	-0.839852
18290427	chr3:18290427:G:C	5.3303e-07	1.7583	1.79714	1.30946e-07	-1.90306	1.48245
18290559	chr3:18290559:G:GACTA	5.23942e-09	-2.3002e-10	-1.06693	6.67185e-08	-2.3002e-10	-1.09492
18291238	chr3:18291238:T:C	2.21599e-09	-0.620754	-1.30669	1.02021e-08	-1.62901	-1.3438
18292233	chr3:18292233:A:G	1.72595e-08	-2.3002e-10	0.125221	1.83435e-07	-2.3002e-10	-0.0835402
18292405	chr3:18292405:C:T	4.78085e-09	-2.3002e-10	-1.15853	5.82059e-08	-2.3002e-10	-1.23141
18292837	chr3:18292837:G:A	4.28474e-09	-2.3002e-10	-1.26808	5.91748e-08	-2.3002e-10	-1.21491
18293891	chr3:18293891:T:C	4.84298e-09	-0.00176562	-1.14385	1.41863e-08	-1.32748	-1.31565
18294171	chr3:18294171:A:G	9.31689e-09	-2.3002e-10	-0.491316	1.12967e-07	-2.3002e-10	-0.568307
18294249	chr3:18294249:C:T	2.30945e-08	-2.3002e-10	0.416448	2.47185e-07	-2.3002e-10	0.214736
18294280	chr3:18294280:A:G	7.09575e-10	-1.76629	-1.29994	9.89545e-09	-1.67151	-1.33181
18294289	chr3:18294289:G:A	4.40871e-09	-2.3002e-10	-1.23956	5.90234e-08	-2.3002e-10	-1.21747
18294809	chr3:18294809:C:T	5.67688e-09	-2.3002e-10	-0.986743	8.21819e-08	-2.3002e-10	-0.886466
18295063	chr3:18295063:C:T	4.91751e-09	-2.3002e-10	-1.13034	6.92977e-08	-2.3002e-10	-1.05699
18295497	chr3:18295497:A:G	6.03142e-09	-2.3002e-10	-0.926161	7.24774e-08	-2.3002e-10	-1.01213
18295538	chr3:18295538:C:T	6.21193e-08	-2.3002e-10	1.40591	6.26866e-07	-2.3002e-10	1.14533
18296168	chr3:18296168:C:T	9.831e-09	0.247602	-0.685205	1.74372e-08	-1.4805	-0.956294
18296292	chr3:18296292:T:A	4.20117e-09	-2.3002e-10	-1.28778	5.60813e-08	-2.3002e-10	-1.2686
18296606	chr3:18296606:G:A	3.87342e-09	-2.3002e-10	-1.36901	5.10127e-08	-2.3002e-10	-1.36333
18296669	chr3:18296669:A:G	4.48143e-09	-2.3002e-10	-1.2232	6.04512e-08	-2.3002e-10	-1.19357
18297079	chr3:18297079:C:T	7.73232e-09	0.307916	-0.985652	1.34352e-08	-1.51767	-1.17986
18297431	chr3:18297431:G:A	8.03521e-10	-1.85974	-1.08216	1.42955e-08	-1.49005	-1.1454
18297671	chr3:18297671:T:C	7.75471e-09	-2.3002e-10	-0.674843	1.05047e-07	-2.3002e-10	-0.640991
18298047	chr3:18298047:C:T	4.47727e-09	-0.113055	-1.11107	1.5561e-08	-1.25515	-1.29548
18298115	chr3:18298115:T:C	4.38301e-09	-2.3002e-10	-1.24541	6.00772e-08	-2.3002e-10	-1.19977
18298285	chr3:18298285:A:T	1.40138e-08	-2.3002e-10	-0.0830993	1.50838e-07	-2.3002e-10	-0.279193
18298393	chr3:18298393:A:G	4.94809e-09	-2.3002e-10	-1.12414	7.02154e-08	-2.3002e-10	-1.04383
18298497	chr3:18298497:A:G	6.40431e-10	-1.7985	-1.37026	8.32922e-09	-1.80557	-1.37006
18298515	chr3:18298515:G:A	2.71096e-08	-2.3002e-10	0.576743	2.91863e-07	-2.3002e-10	0.380883
18298717	chr3:18298717:C:T	2.35492e-09	-1.86664	-3.63989e-10	7.2349e-08	-1.0139	-3.63989e-10
18298723	chr3:18298723:C:T	4.49593e-09	-2.3002e-10	-1.21997	6.08856e-08	-2.3002e-10	-1.1864
18298918	chr3:18298918:T:A	4.10433e-09	-2.3002e-10	-1.3111	5.4549e-08	-2.3002e-10	-1.2963
18299517	chr3:18299517:A:C	7.89495e-09	-2.3002e-10	-0.656921	9.66648e-08	-2.3002e-10	-0.724152
18299585	chr3:18299585:A:G	4.07249e-09	-2.3002e-10	-1.31889	5.23761e-08	-2.3002e-10	-1.33695
18299609	chr3:18299609:A:G	6.77043e-09	-2.3002e-10	-0.810579	9.32964e-08	-2.3002e-10	-0.759619
18299749	chr3:18299749:C:T	4.24844e-09	-2.3002e-10	-1.27659	5.66933e-08	-2.3002e-10	-1.25774
18299862	chr3:18299862:T:G	9.21988e-09	-2.3002e-10	-0.501782	1.33093e-07	-2.3002e-10	-0.404357
18301002	chr3:18301002:A:G	4.18162e-08	1.01014	-3.63989e-10	1.83435e-07	-0.0835401	-3.63989e-10
18301326	chr3:18301326:G:A	4.86988e-09	-2.3002e-10	-1.14008	6.85095e-08	-2.3002e-10	-1.06843
18301376	chr3:18301376:T:C	7.4973e-09	0.408367	-1.11697	1.18234e-08	-1.5232	-1.30212
18301613	chr3:18301613:A:G	3.98538e-09	-2.3002e-10	-1.34051	5.13643e-08	-2.3002e-10	-1.35646
18301781	chr3:18301781:A:T	3.57015e-08	-2.3002e-10	0.85205	4.20039e-07	-2.3002e-10	0.744946
18302189	chr3:18302189:A:G	7.44757e-09	-2.3002e-10	-0.715256	1.03072e-07	-2.3002e-10	-0.65997
18303199	chr3:18303199:A:G	7.44214e-09	-2.3002e-10	-0.715985	1.02979e-07	-2.3002e-10	-0.660872
18303742	chr3:18303742:T:C	4.3823e-09	-2.3002e-10	-1.24557	5.62885e-08	-2.3002e-10	-1.26491
18303834	chr3:18303834:C:T	8.16348e-09	-2.3002e-10	-0.623473	9.97754e-08	-2.3002e-10	-0.692479
18303967	chr3:18303967:C:T	1.92194e-08	-2.3002e-10	0.232778	2.02803e-07	-2.3002e-10	0.0168321
18304172	chr3:18304172:G:A	1.01796e-08	-2.3002e-10	-0.402757	1.47708e-07	-2.3002e-10	-0.300164
18304258	chr3:18304258:C:A	3.99967e-09	-2.3002e-10	-1.33693	5.17794e-08	-2.3002e-10	-1.34841
18304728	chr3:18304728:C:T	7.54147e-09	-2.3002e-10	-0.702726	8.89201e-08	-2.3002e-10	-0.807663
18305221	chr3:18305221:C:T	4.37779e-09	-2.3002e-10	-1.2466	6.15471e-08	-2.3002e-10	-1.1756
18305248	chr3:18305248:T:G	4.53485e-09	-2.3002e-10	-1.21135	6.32585e-08	-2.3002e-10	-1.14817
18305398	chr3:18305398:G:A	2.49156e-08	1.4676	-0.975248	8.98466e-09	-1.91871	-1.18117
18306515	chr3:18306515:A:G	2.58935e-09	-1.77174	-3.63989e-10	2.95267e-08	-1.91011	-3.63989e-10
18307445	chr3:18307445:G:C	9.73204e-09	-2.3002e-10	-0.447721	1.40865e-07	-2.3002e-10	-0.3476
18308322	chr3:18308322:C:T	6.30989e-09	-2.3002e-10	-0.881026	8.56831e-08	-2.3002e-10	-0.844745
18308378	chr3:18308378:T:C	7.49718e-10	-1.86893	-1.14228	1.35079e-08	-1.7252	-0.966924
18308603	chr3:18308603:ATCT:A	7.49299e-09	-0.709176	-3.63989e-10	3.36627e-07	0.523573	-3.63989e-10
18308728	chr3:18308728:A:G	3.89138e-09	-2.3002e-10	-1.36438	5.07221e-08	-2.3002e-10	-1.36904
18309011	chr3:18309011:A:G	1.07965e-08	-2.3002e-10	-0.343919	1.57174e-07	-2.3002e-10	-0.238048
18309058	chr3:18309058:A:G	1.18609e-08	-0.618308	0.36841	1.36014e-07	-0.689217	0.306573
18309222	chr3:18309222:C:G	2.56173e-09	-0.529733	-1.25273	1.38652e-08	-1.46304	-1.20297
18309679	chr3:18309679:C:T	2.23826e-09	-1.91745	-3.63989e-10	1.04774e-07	-0.643599	-3.63989e-10
18310290	chr3:18310290:T:C	5.52917e-09	-2.3002e-10	-1.01311	7.51307e-08	-2.3002e-10	-0.976172
18310514	chr3:18310514:C:T	1.21403e-09	-1.45985	-1.06935	9.47984e-09	-1.91631	-1.12992
18310567	chr3:18310567:T:C	4.16251e-09	-2.3002e-10	-1.29703	5.54891e-08	-2.3002e-10	-1.27921
18310914	chr3:18310914:C:T	8.67982e-09	-2.3002e-10	-0.562143	1.22538e-07	-2.3002e-10	-0.486982
18311774	chr3:18311774:G:A	4.42891e-09	-2.3002e-10	-1.23499	5.9303e-08	-2.3002e-10	-1.21274
18312364	chr3:18312364:A:G	3.88946e-09	-2.3002e-10	-1.36487	5.06146e-08	-2.3002e-10	-1.37116
18312626	chr3:18312626:GAGAT:G	4.58252e-09	-2.3002e-10	-1.20089	6.1596e-08	-2.3002e-10	-1.1748
18313515	chr3:18313515:C:T	3.96228e-09	-2.3002e-10	-1.34632	5.48153e-08	-2.3002e-10	-1.29143
18313670	chr3:18313670:T:C	1.08758e-08	-2.3002e-10	-0.336607	1.58388e-07	-2.3002e-10	-0.230352
18313960	chr3:18313960:A:T	4.19778e-08	-2.3002e-10	1.014	4.31392e-07	-2.3002e-10	0.771616
18314063	chr3:18314063:A:G	1.07986e-08	-2.3002e-10	-0.343726	1.57202e-07	-2.3002e-10	-0.237867
18314502	chr3:18314502:T:C	9.10312e-09	-2.3002e-10	-0.514527	1.10778e-07	-2.3002e-10	-0.587875
18315258	chr3:18315258:G:A	3.90256e-09	-2.3002e-10	-1.36151	5.06584e-08	-2.3002e-10	-1.3703
18315321	chr3:18315321:T:G	1.08263e-08	-2.3002e-10	-0.341169	1.57626e-07	-2.3002e-10	-0.235173
18315666	chr3:18315666:C:T	5.04796e-09	-2.3002e-10	-1.10416	6.27193e-08	-2.3002e-10	-1.15673
18316996	chr3:18316996:T:C	4.20759e-09	-2.3002e-10	-1.28625	5.41744e-08	-2.3002e-10	-1.30319
18317431	chr3:18317431:A:T	1.04786e-08	-2.3002e-10	-0.373812	1.52268e-07	-2.3002e-10	-0.269761
18317747	chr3:18317747:G:A	6.52922e-09	0.39051	-1.23737	8.212e-09	-1.83752	-1.35229
18318243	chr3:18318243:G:A	3.19681e-09	-1.56099	-3.63989e-10	4.11007e-08	-1.57937	-3.63989e-10
18318496	chr3:18318496:G:A	9.21734e-10	-1.66821	-1.13643	9.32067e-09	-1.87375	-1.18942
18318740	chr3:18318740:T:C	3.86927e-09	-2.3002e-10	-1.37008	5.08773e-08	-2.3002e-10	-1.36598
18318758	chr3:18318758:A:G	9.13982e-09	-0.510504	-3.63989e-10	4.9171e-08	-1.4001	-3.63989e-10
18319339	chr3:18319339:A:C	2.55949e-09	-1.41267	-0.370668	1.80352e-08	-1.91894	-0.484132
18319527	chr3:18319527:T:A	8.87389e-10	-1.4914	-1.35121	7.5039e-09	-1.91441	-1.36557
18319944	chr3:18319944:T:C	1.1339e-08	-2.3002e-10	-0.294895	1.6546e-07	-2.3002e-10	-0.186669
18320162	chr3:18320162:C:G	6.59527e-10	-1.84628	-1.29309	8.45479e-09	-1.90256	-1.25811
18320228	chr3:18320228:G:A	9.41938e-09	-2.3002e-10	-0.480375	1.28057e-07	-2.3002e-10	-0.442927
18320233	chr3:18320233:A:G	6.91054e-10	-1.7221	-1.37058	7.85094e-09	-1.8651	-1.36966
18320328	chr3:18320328:A:G	7.5136e-10	-1.80569	-1.20333	9.2818e-09	-1.91494	-1.15241
18320339	chr3:18320339:A:G	9.19096e-10	-1.47811	-1.3294	7.59794e-09	-1.91591	-1.35162
18320830	chr3:18320830:C:T	7.88684e-08	1.64464	-3.63989e-10	3.16909e-07	0.463214	-3.63989e-10
18321527	chr3:18321527:C:A	4.45537e-09	-2.3002e-10	-1.22903	5.9369e-08	-2.3002e-10	-1.21163
18321770	chr3:18321770:T:C	4.67137e-09	-2.3002e-10	-1.18169	5.98724e-08	-2.3002e-10	-1.20319
18322169	chr3:18322169:G:A	6.29278e-10	-1.8932	-1.29312	1.28176e-08	-1.41909	-1.32549
18322184	chr3:18322184:T:G	6.53254e-09	-2.3002e-10	-0.846348	7.47701e-08	-2.3002e-10	-0.980984
18323112	chr3:18323112:G:A	4.36121e-09	-2.3002e-10	-1.25039	6.01448e-08	-2.3002e-10	-1.19865
18323698	chr3:18323698:T:C	3.75971e-09	-1.3988	-3.63989e-10	3.50203e-08	-1.73947	-3.63989e-10
18323762	chr3:18323762:G:A	5.71427e-09	0.24498	-1.22516	1.18184e-08	-1.48996	-1.33578
18324342	chr3:18324342:T:C	4.19593e-09	-2.3002e-10	-1.28903	5.4044e-08	-2.3002e-10	-1.3056
18324440	chr3:18324440:T:A	4.95688e-09	-2.3002e-10	-1.12237	6.14471e-08	-2.3002e-10	-1.17722
18324956	chr3:18324956:T:C	1.78576e-09	-1.82264	-0.320662	2.56278e-08	-1.60797	-0.443752
18325021	chr3:18325021:T:C	4.57198e-09	-2.3002e-10	-1.2032	6.4068e-08	-2.3002e-10	-1.13546
18326458	chr3:18326458:A:G	6.24125e-10	-1.82326	-1.37129	1.07799e-08	-1.5565	-1.36121
18326516	chr3:18326516:G:GT	4.13337e-09	-2.3002e-10	-1.30405	5.30771e-08	-2.3002e-10	-1.32366
18326802	chr3:18326802:C:T	6.0108e-09	-2.3002e-10	-0.929587	8.33202e-08	-2.3002e-10	-0.872711
18326805	chr3:18326805:G:T	1.0092e-07	1.89118	-3.63989e-10	4.20079e-08	-1.55754	-3.63989e-10
18326967	chr3:18326967:C:A	3.95467e-09	-2.3002e-10	-1.34825	5.24667e-08	-2.3002e-10	-1.33522
18326986	chr3:18326986:T:G	7.26531e-10	-1.81289	-1.22972	1.1073e-08	-1.61592	-1.27498
18327017	chr3:18327017:T:C	1.08605e-08	-2.3002e-10	-0.338013	1.58092e-07	-2.3002e-10	-0.232224
18327273	chr3:18327273:T:G	2.2681e-09	-1.9042	-3.63989e-10	3.62522e-08	-1.7049	-3.63989e-10
18327378	chr3:18327378:C:T	1.07277e-08	-2.3002e-10	-0.350312	1.5601e-07	-2.3002e-10	-0.245483
18327491	chr3:18327491:G:A	4.13407e-09	-2.3002e-10	-1.30388	5.15102e-08	-2.3002e-10	-1.35362
18327979	chr3:18327979:C:A	1.6689e-09	-0.919504	-1.29147	1.06222e-08	-1.68013	-1.25233
18328199	chr3:18328199:C:G	5.25551e-09	-2.3002e-10	-1.06387	6.47311e-08	-2.3002e-10	-1.12516
18328315	chr3:18328315:T:C	4.10687e-09	-2.3002e-10	-1.31048	5.2945e-08	-2.3002e-10	-1.32615
18328423	chr3:18328423:CT:C	5.02918e-09	-2.3002e-10	-1.10789	6.22485e-08	-2.3002e-10	-1.16427
18329266	chr3:18329266:G:C	4.48677e-09	-2.3002e-10	-1.22201	5.7464e-08	-2.3002e-10	-1.24424
18329444	chr3:18329444:C:T	6.6808e-10	-1.90318	-1.22331	1.43551e-08	-1.36374	-1.26756
18329714	chr3:18329714:C:T	2.27008e-09	-1.90333	-3.63989e-10	3.16391e-08	-1.84101	-3.63989e-10
18330044	chr3:18330044:C:T	4.42373e-09	-2.3002e-10	-1.23616	5.67777e-08	-2.3002e-10	-1.25626
18330182	chr3:18330182:G:A	4.06715e-09	-2.3002e-10	-1.3202	5.5284e-08	-2.3002e-10	-1.28292
18330194	chr3:18330194:T:A	4.55789e-09	-2.3002e-10	-1.20628	6.08161e-08	-2.3002e-10	-1.18755
18330543	chr3:18330543:T:A	4.19686e-09	-2.3002e-10	-1.28881	5.17826e-08	-2.3002e-10	-1.34835
18330908	chr3:18330908:G:A	2.94616e-08	-2.3002e-10	0.659942	3.07029e-07	-2.3002e-10	0.431542
18330930	chr3:18330930:G:A	4.56262e-09	-2.3002e-10	-1.20525	6.12252e-08	-2.3002e-10	-1.18084
18331626	chr3:18331626:A:C	4.74705e-09	-2.3002e-10	-1.16562	5.66256e-08	-2.3002e-10	-1.25894
18331707	chr3:18331707:A:G	4.48994e-09	-1.2213	-3.63989e-10	2.95219e-08	-1.91027	-3.63989e-10
18331756	chr3:18331756:GA:G	2.49608e-08	-2.3002e-10	0.494163	2.63013e-07	-2.3002e-10	0.276803
18331792	chr3:18331792:T:C	7.50818e-09	-2.3002e-10	-0.707151	1.03946e-07	-2.3002e-10	-0.651534
18331846	chr3:18331846:A:G	8.23748e-09	-2.3002e-10	-0.61445	1.00656e-07	-2.3002e-10	-0.683696
18331848	chr3:18331848:A:G	1.06104e-08	-2.3002e-10	-0.361311	1.54183e-07	-2.3002e-10	-0.257263
18331860	chr3:18331860:T:C	7.00957e-09	-0.775868	-3.63989e-10	4.84555e-08	-1.41476	-3.63989e-10
18331920	chr3:18331920:G:A	1.03417e-08	-2.3002e-10	-0.38696	1.50168e-07	-2.3002e-10	-0.283648
18332009	chr3:18332009:T:C	3.94502e-09	-2.3002e-10	-1.35069	5.14418e-08	-2.3002e-10	-1.35495
18332083	chr3:18332083:T:C	4.27327e-05	9.25954	-1.31997	7.90221e-09	-1.8574	-1.37086
18332679	chr3:18332679:G:A	1.11512e-08	-2.3002e-10	-0.3116	1.62601e-07	-2.3002e-10	-0.204104
18333230	chr3:18333230:A:G	7.4214e-09	-2.3002e-10	-0.718777	1.02669e-07	-2.3002e-10	-0.66389
18334025	chr3:18334025:A:G	8.37513e-09	-2.3002e-10	-0.597878	1.02258e-07	-2.3002e-10	-0.667907
18334150	chr3:18334150:G:C	1.8607e-08	1.08936	-0.888974	3.18162e-08	-0.937772	-0.897653
18334223	chr3:18334223:G:A	3.558e-09	-1.45395	-3.63989e-10	3.38144e-08	-1.77451	-3.63989e-10
18334815	chr3:18334815:A:T	6.20648e-10	-1.89831	-1.30183	1.3224e-08	-1.37996	-1.33341
18335159	chr3:18335159:T:G	9.06942e-09	-2.3002e-10	-0.518236	1.10305e-07	-2.3002e-10	-0.59215
18335625	chr3:18335625:G:C	7.53678e-09	-2.3002e-10	-0.703349	1.04379e-07	-2.3002e-10	-0.647374
18335711	chr3:18335711:TG:T	2.02366e-08	-2.3002e-10	0.28435	2.96843e-07	-2.3002e-10	0.397802
18335960	chr3:18335960:T:G	5.87067e-09	-2.3002e-10	-0.953176	7.51671e-08	-2.3002e-10	-0.975687
18336025	chr3:18336025:T:G	1.16609e-08	-2.3002e-10	-0.266907	1.70255e-07	-2.3002e-10	-0.158102
18336673	chr3:18336673:G:T	7.48495e-09	-2.3002e-10	-0.71025	8.22835e-08	-2.3002e-10	-0.885231
18337194	chr3:18337194:A:G	3.99267e-09	-2.3002e-10	-1.33868	5.07202e-08	-2.3002e-10	-1.36908
18337775	chr3:18337775:C:T	2.4805e-08	-2.3002e-10	0.487902	2.62818e-07	-2.3002e-10	0.276062
18338074	chr3:18338074:G:A	6.15836e-09	-2.3002e-10	-0.905333	8.4397e-08	-2.3002e-10	-0.85987
18338103	chr3:18338103:A:C	4.22429e-09	-2.3002e-10	-1.28229	5.89933e-08	-2.3002e-10	-1.21798
18338451	chr3:18338451:T:G	1.5213e-09	-0.984283	-1.3193	1.00296e-08	-1.70361	-1.28625
18338565	chr3:18338565:C:T	3.41238e-08	-2.3002e-10	0.80685	3.54305e-07	-2.3002e-10	0.574756
18338695	chr3:18338695:A:G	6.54095e-09	-2.3002e-10	-0.845061	8.23936e-08	-2.3002e-10	-0.883893
18338779	chr3:18338779:T:C	4.07059e-09	-2.3002e-10	-1.31936	5.19626e-08	-2.3002e-10	-1.34488
18339548	chr3:18339548:A:G	4.55566e-09	-2.3002e-10	-1.20677	6.36575e-08	-2.3002e-10	-1.14188
18339611	chr3:18339611:C:T	4.55896e-09	-2.3002e-10	-1.20605	5.84866e-08	-2.3002e-10	-1.2266
18339919	chr3:18339919:C:T	1.22314e-08	-2.3002e-10	-0.21914	1.79134e-07	-2.3002e-10	-0.107264
18340090	chr3:18340090:T:C	6.17081e-09	-2.3002e-10	-0.903314	7.88829e-08	-2.3002e-10	-0.927436
18340739	chr3:18340739:T:G	8.78926e-09	-2.3002e-10	-0.549614	9.73129e-08	-2.3002e-10	-0.71747
18341530	chr3:18341530:C:T	4.68502e-09	0.128967	-1.30774	1.16485e-08	-1.46912	-1.3711
18341612	chr3:18341612:A:G	5.80405e-10	-1.89707	-1.37011	1.33996e-08	-1.34833	-1.35184
18341807	chr3:18341807:A:G	3.59997e-09	-1.44222	-3.63989e-10	1.63856e-07	-0.196416	-3.63989e-10
18342130	chr3:18342130:T:A	2.48199e-09	-1.81408	-3.63989e-10	5.64662e-08	-1.26176	-3.63989e-10
18342281	chr3:18342281:A:G	8.07263e-09	-2.3002e-10	-0.634665	9.50055e-08	-2.3002e-10	-0.741466
18342560	chr3:18342560:A:T	2.26046e-08	-2.3002e-10	0.395011	2.4087e-07	-2.3002e-10	0.188857
18342960	chr3:18342960:A:C	7.6587e-09	-0.687303	-3.63989e-10	2.57935e-07	0.257306	-3.63989e-10
18343005	chr3:18343005:A:G	4.76622e-09	0.180956	-1.34255	1.14062e-08	-1.49434	-1.36691
18343019	chr3:18343019:T:C	4.67206e-09	-2.3002e-10	-1.18154	6.5578e-08	-2.3002e-10	-1.11216
18343842	chr3:18343842:CTCT:C	3.9785e-09	-2.3002e-10	-1.34224	5.15474e-08	-2.3002e-10	-1.3529
18343970	chr3:18343970:A:C	4.00095e-09	-2.3002e-10	-1.33661	5.40727e-08	-2.3002e-10	-1.30507
18344240	chr3:18344240:G:T	7.11651e-10	-1.81494	-1.24837	3.52947e-08	-0.434703	-1.29697
18344306	chr3:18344306:A:G	2.15868e-09	-0.601525	-1.35212	2.39214e-08	-0.751986	-1.36864
18344635	chr3:18344635:A:C	4.09639e-09	-2.3002e-10	-1.31304	5.24874e-08	-2.3002e-10	-1.33483
18344660	chr3:18344660:G:C	8.82501e-09	-2.3002e-10	-0.545555	1.07555e-07	-2.3002e-10	-0.617399
18344741	chr3:18344741:A:T	8.11548e-09	-2.3002e-10	-0.629371	9.31913e-08	-2.3002e-10	-0.760747
18344908	chr3:18344908:T:C	7.01781e-09	-2.3002e-10	-0.774693	8.63703e-08	-2.3002e-10	-0.836758
18345841	chr3:18345841:A:G	7.68222e-09	-2.3002e-10	-0.684235	8.81085e-08	-2.3002e-10	-0.816832
18346119	chr3:18346119:T:A	7.15012e-09	-2.3002e-10	-0.756015	8.80089e-08	-2.3002e-10	-0.817963
18346632	chr3:18346632:A:G	6.33786e-10	-1.91422	-1.26496	8.33377e-09	-1.89836	-1.27673
18347111	chr3:18347111:A:AAAG	1.15484e-08	0.250491	-0.527089	1.6778e-08	-1.7928	-0.682535
18347128	chr3:18347128:C:T	1.221e-08	0.315063	-0.535954	1.63937e-08	-1.80799	-0.690509
18347273	chr3:18347273:A:G	4.01011e-09	-2.3002e-10	-1.33433	5.38589e-08	-2.3002e-10	-1.30903
18347718	chr3:18347718:T:C	4.95524e-09	-2.3002e-10	-1.1227	6.25279e-08	-2.3002e-10	-1.15979
18348580	chr3:18348580:G:A	3.18862e-09	-0.404434	-1.15912	1.52496e-08	-1.44635	-1.1245
18349759	chr3:18349759:T:C	1.09237e-08	-2.3002e-10	-0.332209	1.46138e-07	-2.3002e-10	-0.310853
18349811	chr3:18349811:A:T	1.26479e-08	0.427073	-0.612723	1.52724e-08	-1.8169	-0.752459
18349837	chr3:18349837:G:A	3.87715e-09	-2.3002e-10	-1.36804	5.22054e-08	-2.3002e-10	-1.34021
18350284	chr3:18350284:G:A	3.94536e-09	-2.3002e-10	-1.3506	5.13747e-08	-2.3002e-10	-1.35626
18350473	chr3:18350473:T:C	4.89413e-09	-2.3002e-10	-1.13511	6.90427e-08	-2.3002e-10	-1.06068
18350523	chr3:18350523:T:C	3.33994e-09	-0.398578	-1.11861	1.60302e-08	-1.4411	-1.07983
18350621	chr3:18350621:C:T	7.35124e-09	-2.3002e-10	-0.728276	8.9825e-08	-2.3002e-10	-0.797538
18351113	chr3:18351113:T:C	3.91273e-09	-2.3002e-10	-1.35891	5.1527e-08	-2.3002e-10	-1.35329
18351327	chr3:18351327:C:T	2.84691e-09	-0.539799	-1.13711	1.19865e-08	-1.58855	-1.22307
18352341	chr3:18352341:T:C	7.1194e-09	-2.3002e-10	-0.76032	9.01525e-08	-2.3002e-10	-0.793899
18352639	chr3:18352639:T:C	3.88477e-09	-2.3002e-10	-1.36608	5.11341e-08	-2.3002e-10	-1.36095
18353353	chr3:18353353:G:T	1.16832e-09	-1.81954	-0.748039	1.5443e-08	-1.87506	-0.683185
18353518	chr3:18353518:T:C	9.91601e-10	-1.36106	-1.37052	9.56966e-09	-1.68588	-1.35092
18353802	chr3:18353802:C:T	6.63992e-09	-2.3002e-10	-0.830045	9.26603e-08	-2.3002e-10	-0.766461
18353926	chr3:18353926:A:T	2.50324e-09	-1.20982	-0.595735	1.48674e-08	-1.74762	-0.848608
18353938	chr3:18353938:G:A	1.2976e-08	-2.3002e-10	-0.160046	1.51839e-07	-2.3002e-10	-0.272582
18354189	chr3:18354189:GC:G	4.32409e-09	-2.3002e-10	-1.25894	5.48431e-08	-2.3002e-10	-1.29092
18354227	chr3:18354227:T:C	4.07807e-09	-2.3002e-10	-1.31752	5.35525e-08	-2.3002e-10	-1.31474
18354440	chr3:18354440:C:T	4.02802e-09	-2.3002e-10	-1.32987	5.45734e-08	-2.3002e-10	-1.29586
18354833	chr3:18354833:T:G	7.53587e-08	-2.3002e-10	1.59912	8.53648e-07	-2.3002e-10	1.45412
18355032	chr3:18355032:G:A	1.3325e-09	-1.31748	-1.1186	9.57121e-09	-1.88374	-1.15291
18355648	chr3:18355648:AC:A	3.9366e-09	-2.3002e-10	-1.35283	5.19024e-08	-2.3002e-10	-1.34604
18356071	chr3:18356071:C:T	3.8887e-09	-2.3002e-10	-1.36507	5.10759e-08	-2.3002e-10	-1.36209
18356114	chr3:18356114:T:A	7.60127e-09	-2.3002e-10	-0.694829	9.53545e-08	-2.3002e-10	-0.7378
18356190	chr3:18356190:C:T	1.48583e-09	-1.29441	-1.03276	1.13805e-08	-1.84304	-1.02046
18356357	chr3:18356357:C:T	7.72551e-10	-1.6679	-1.3133	1.78957e-08	-1.16219	-1.24865
18356717	chr3:18356717:A:C	1.60073e-08	-2.3002e-10	0.0499011	1.89247e-07	-2.3002e-10	-0.0523507
18357475	chr3:18357475:TGTAA:T	4.25928e-09	-2.3002e-10	-1.27404	5.77208e-08	-2.3002e-10	-1.23978
18357654	chr3:18357654:T:C	4.12481e-09	-2.3002e-10	-1.30612	5.34175e-08	-2.3002e-10	-1.31726
18357695	chr3:18357695:T:C	4.12838e-09	-2.3002e-10	-1.30526	5.59722e-08	-2.3002e-10	-1.27055
18357933	chr3:18357933:C:A	8.81674e-10	-1.91746	-0.931619	1.26623e-08	-1.83012	-0.926649
18357952	chr3:18357952:C:G	3.52278e-08	-2.3002e-10	0.838692	4.9396e-07	-2.3002e-10	0.907054
18358117	chr3:18358117:C:T	2.56084e-09	-1.78281	-3.63989e-10	2.94222e-08	-1.91365	-3.63989e-10
18358372	chr3:18358372:G:A	8.61715e-10	-1.90763	-0.964346	9.97047e-09	-1.90805	-1.08772
18358690	chr3:18358690:C:T	4.32032e-09	-2.3002e-10	-1.25981	5.499e-08	-2.3002e-10	-1.28825
18358696	chr3:18358696:T:C	3.96937e-09	-2.3002e-10	-1.34454	5.30621e-08	-2.3002e-10	-1.32394
18358711	chr3:18358711:A:G	1.17508e-08	-1.84058	1.58136	1.34044e-07	-1.83004	1.43281
18358730	chr3:18358730:C:T	4.33202e-09	-2.3002e-10	-1.25711	5.51189e-08	-2.3002e-10	-1.28591
18358970	chr3:18358970:C:T	8.11698e-09	0.634811	-1.264	2.466e-08	-0.831029	-1.25919
18358972	chr3:18358972:C:T	7.92124e-09	0.600596	-1.25419	2.43531e-08	-0.853479	-1.24926
18359129	chr3:18359129:G:T	8.4636e-10	-1.55538	-1.33457	8.78547e-09	-1.78447	-1.33783
18359176	chr3:18359176:A:G	4.38008e-09	-2.3002e-10	-1.24608	5.96335e-08	-2.3002e-10	-1.20718
18359759	chr3:18359759:C:A	4.10757e-09	-2.3002e-10	-1.31031	5.41764e-08	-2.3002e-10	-1.30316
18359926	chr3:18359926:G:T	6.53505e-09	-2.3002e-10	-0.845964	7.80115e-08	-2.3002e-10	-0.938545
18360075	chr3:18360075:A:G	6.07514e-10	-1.88566	-1.33586	7.47653e-09	-1.91821	-1.36543
18360565	chr3:18360565:C:T	4.46822e-09	-2.3002e-10	-1.22615	5.66003e-08	-2.3002e-10	-1.25939
18360691	chr3:18360691:T:C	7.73718e-09	0.611086	-1.28819	2.36676e-08	-0.847189	-1.2841
18361079	chr3:18361079:A:AACTG	3.98752e-09	-2.3002e-10	-1.33998	5.11525e-08	-2.3002e-10	-1.36059
18361099	chr3:18361099:T:A	7.85486e-10	-1.91184	-1.05276	9.3697e-09	-1.89973	-1.15819
18361565	chr3:18361565:G:A	3.88131e-09	-2.3002e-10	-1.36697	5.10496e-08	-2.3002e-10	-1.3626
18361654	chr3:18361654:C:T	4.54701e-09	-2.3002e-10	-1.20867	5.74815e-08	-2.3002e-10	-1.24394
18362095	chr3:18362095:G:T	6.7922e-09	0.479741	-1.28711	2.18097e-08	-0.930015	-1.28303
18362414	chr3:18362414:G:A	4.15127e-09	-2.3002e-10	-1.29973	5.47857e-08	-2.3002e-10	-1.29197
18362513	chr3:18362513:A:G	3.90581e-09	-2.3002e-10	-1.36068	5.14774e-08	-2.3002e-10	-1.35426
18362525	chr3:18362525:C:T	2.09296e-09	-0.710943	-1.27362	1.42099e-08	-1.37611	-1.26535
18362574	chr3:18362574:T:C	5.88218e-10	-1.90204	-1.35176	8.20068e-09	-1.83365	-1.35753
18362669	chr3:18362669:A:T	4.35269e-09	-2.3002e-10	-1.25235	6.22747e-08	-2.3002e-10	-1.16385
18362671	chr3:18362671:G:C	4.35915e-09	-2.3002e-10	-1.25087	6.23969e-08	-2.3002e-10	-1.16189
18362698	chr3:18362698:T:G	4.12759e-08	-2.3002e-10	0.997135	5.80953e-07	-2.3002e-10	1.06927
18362703	chr3:18362703:A:G	3.93838e-09	-2.3002e-10	-1.35238	5.08161e-08	-2.3002e-10	-1.36719
18362787	chr3:18362787:T:C	6.37536e-10	-1.90099	-1.2723	7.80034e-09	-1.91549	-1.32574
18362863	chr3:18362863:A:AC	3.8832e-09	-2.3002e-10	-1.36649	5.06058e-08	-2.3002e-10	-1.37134
18363240	chr3:18363240:T:C	2.10179e-09	-1.76018	-0.220172	2.33511e-08	-1.91709	-0.227669
18363463	chr3:18363463:A:G	4.06876e-09	-2.3002e-10	-1.31981	5.31198e-08	-2.3002e-10	-1.32285
18363596	chr3:18363596:G:A	4.28539e-09	-2.3002e-10	-1.26793	5.84898e-08	-2.3002e-10	-1.22655
18364286	chr3:18364286:A:G	7.43462e-09	0.580179	-1.29718	2.39886e-08	-0.827561	-1.29026
18364525	chr3:18364525:T:A	4.00254e-09	-2.3002e-10	-1.33621	5.15367e-08	-2.3002e-10	-1.35311
18365145	chr3:18365145:A:G	3.89511e-09	-2.3002e-10	-1.36342	5.18326e-08	-2.3002e-10	-1.34738
18365348	chr3:18365348:A:G	3.87776e-09	-2.3002e-10	-1.36789	5.06271e-08	-2.3002e-10	-1.37091
18365661	chr3:18365661:T:C	2.93327e-09	-1.90895	0.261925	4.06136e-08	-1.91597	0.324669
18365682	chr3:18365682:G:C	6.86882e-10	-1.73799	-1.36075	9.10801e-09	-1.74395	-1.34229
18365709	chr3:18365709:T:C	3.96891e-09	-2.3002e-10	-1.34465	5.30389e-08	-2.3002e-10	-1.32438
18365920	chr3:18365920:G:T	2.09837e-09	-1.86188	-0.120103	2.58272e-08	-1.91666	-0.127313
18366586	chr3:18366586:C:T	3.92678e-09	-2.3002e-10	-1.35533	5.22128e-08	-2.3002e-10	-1.34007
18366604	chr3:18366604:T:C	2.21475e-09	-1.8639	-0.0640989	2.74603e-08	-1.91686	-0.0657988
18366647	chr3:18366647:T:C	3.86795e-09	-2.3002e-10	-1.37042	5.06896e-08	-2.3002e-10	-1.36968
18367130	chr3:18367130:G:T	3.96834e-09	-2.3002e-10	-1.3448	5.24772e-08	-2.3002e-10	-1.33502
18367200	chr3:18367200:A:T	3.86686e-09	-2.3002e-10	-1.3707	5.07038e-08	-2.3002e-10	-1.3694
18367345	chr3:18367345:A:G	4.28624e-09	-2.3002e-10	-1.26773	5.52909e-08	-2.3002e-10	-1.28279
18367438	chr3:18367438:A:G	3.10911e-09	-1.89672	0.307912	3.89999e-08	-1.91622	0.284375
18367575	chr3:18367575:G:A	2.97425e-09	-1.88943	0.256278	3.69869e-08	-1.91806	0.233222
18367585	chr3:18367585:A:G	2.67956e-09	-1.89326	0.155762	3.3512e-08	-1.91733	0.133833
18367677	chr3:18367677:C:T	2.88401e-09	-1.90616	0.242197	3.67139e-08	-1.91106	0.218816
18367943	chr3:18367943:T:C	4.28624e-09	-2.3002e-10	-1.26773	5.52909e-08	-2.3002e-10	-1.28279
18368087	chr3:18368087:C:T	2.49469e-09	-1.80316	-0.00581855	3.0261e-08	-1.79863	-0.0869154
18368257	chr3:18368257:A:G	5.13633e-09	-1.82325	0.736445	5.34388e-08	-1.83877	0.521905
18369186	chr3:18369186:G:A	1.58974e-09	-1.85104	-0.408535	1.90372e-08	-1.91669	-0.432314
18369295	chr3:18369295:A:G	7.28847e-09	-2.3002e-10	-0.73685	8.94851e-08	-2.3002e-10	-0.801329
18369346	chr3:18369346:A:C	3.90166e-09	-2.3002e-10	-1.36174	5.17293e-08	-2.3002e-10	-1.34938
18369569	chr3:18369569:A:G	1.28632e-08	-2.3002e-10	-0.168776	1.76423e-07	-2.3002e-10	-0.122518
18369916	chr3:18369916:G:T	6.15423e-10	-1.89507	-1.31352	1.01378e-08	-1.65901	-1.32012
18370197	chr3:18370197:G:A	3.87827e-09	-2.3002e-10	-1.36775	5.07204e-08	-2.3002e-10	-1.36907
18370586	chr3:18370586:A:C	4.15065e-09	-2.3002e-10	-1.29988	5.52409e-08	-2.3002e-10	-1.2837
18370614	chr3:18370614:T:G	1.29067e-08	-2.3002e-10	-0.165398	1.55361e-07	-2.3002e-10	-0.249651
18370825	chr3:18370825:A:C	4.75993e-09	-2.3002e-10	-1.16291	6.10621e-08	-2.3002e-10	-1.18351
18370866	chr3:18370866:C:T	9.42779e-10	-1.43199	-1.35008	4.86347e-08	-0.0583685	-1.3527
18371043	chr3:18371043:A:G	3.07794e-09	-1.59888	-3.63989e-10	3.46763e-08	-1.74935	-3.63989e-10
18371197	chr3:18371197:G:T	8.41458e-10	-1.53648	-1.35929	3.83404e-08	-0.287859	-1.36104
18371353	chr3:18371353:G:A	4.61512e-09	-2.3002e-10	-1.19381	6.32499e-08	-2.3002e-10	-1.14831
18371569	chr3:18371569:C:T	5.11318e-09	-1.09132	-3.63989e-10	6.27835e-08	-1.15571	-3.63989e-10
18372389	chr3:18372389:T:C	6.55214e-10	-1.85585	-1.29008	8.57786e-09	-1.85592	-1.2903
18373069	chr3:18373069:T:A	7.25466e-10	-1.7009	-1.34319	3.16685e-08	-0.502633	-1.33745
18373078	chr3:18373078:G:A	2.55472e-09	-1.23294	-0.552265	1.5113e-07	0.220391	-0.497652
18373377	chr3:18373377:A:G	2.28975e-09	-1.8947	-3.63989e-10	5.22312e-08	-1.33972	-3.63989e-10
18373915	chr3:18373915:C:T	3.8739e-09	-2.3002e-10	-1.36888	5.07662e-08	-2.3002e-10	-1.36817
18373962	chr3:18373962:C:T	1.63283e-09	-1.13393	-1.09889	9.87743e-08	0.350873	-1.05344
18374140	chr3:18374140:A:G	2.34961e-09	-1.17384	-0.695055	1.44365e-07	0.322942	-0.645996
18374210	chr3:18374210:G:A	1.99849e-09	-1.59285	-0.437904	2.86022e-08	-1.57568	-0.366236
18374464	chr3:18374464:C:T	5.13221e-09	-1.68451	0.596907	2.83745e-07	-0.379368	0.732043
18374770	chr3:18374770:G:A	2.40108e-09	-1.16354	-0.683688	1.4849e-07	0.339118	-0.634
18374815	chr3:18374815:G:C	8.21829e-09	-2.3002e-10	-0.616782	1.05249e-07	-2.3002e-10	-0.639074
18375184	chr3:18375184:A:T	1.38499e-08	-2.3002e-10	-0.0948659	2.07974e-07	-2.3002e-10	0.0420135
18375610	chr3:18375610:G:T	6.5191e-10	-1.80292	-1.34807	2.29844e-08	-0.824684	-1.3359
18375655	chr3:18375655:A:G	4.0327e-09	-2.3002e-10	-1.32871	5.19609e-08	-2.3002e-10	-1.34491
18375852	chr3:18375852:G:A	1.63686e-08	-2.3002e-10	0.0722187	2.25278e-07	-2.3002e-10	0.121936
18376071	chr3:18376071:G:A	1.62668e-09	-1.18836	-1.04824	9.72241e-08	0.280835	-0.999218
18376522	chr3:18376522:C:T	1.4366e-09	-1.29528	-1.06558	7.90917e-08	0.0930691	-1.01786
18377323	chr3:18377323:G:A	1.15642e-08	-0.275234	-3.63989e-10	4.94192e-08	-1.39506	-3.63989e-10
18377549	chr3:18377549:T:C	3.88198e-09	-2.3002e-10	-1.3668	5.1784e-08	-2.3002e-10	-1.34832
18377575	chr3:18377575:G:A	1.74128e-09	-1.11611	-1.05242	1.09882e-07	0.407588	-1.00358
18377609	chr3:18377609:C:T	1.84258e-09	-1.58155	-0.530425	2.63615e-08	-1.56035	-0.463148
18377651	chr3:18377651:T:C	4.07885e-09	-2.3002e-10	-1.31733	5.27181e-08	-2.3002e-10	-1.33044
18377712	chr3:18377712:G:C	3.86834e-09	-2.3002e-10	-1.37032	5.06051e-08	-2.3002e-10	-1.37135
18377823	chr3:18377823:A:T	4.82936e-09	-2.3002e-10	-1.14843	6.29158e-08	-2.3002e-10	-1.1536
18377919	chr3:18377919:T:C	1.62622e-09	-1.15659	-1.08029	9.95229e-08	0.338553	-1.03357
18377990	chr3:18377990:A:G	3.92305e-09	-2.3002e-10	-1.35628	5.13838e-08	-2.3002e-10	-1.35608
18377991	chr3:18377991:C:A	3.94224e-09	-2.3002e-10	-1.3514	5.16367e-08	-2.3002e-10	-1.35117
18378059	chr3:18378059:C:T	8.1854e-09	-2.3002e-10	-0.620792	1.14253e-07	-2.3002e-10	-0.556984
18378061	chr3:18378061:C:T	1.6269e-09	-1.17561	-1.06086	9.84024e-08	0.306297	-1.01263
18378137	chr3:18378137:T:C	1.12028e-08	-0.306978	-3.63989e-10	7.77277e-08	-0.94219	-3.63989e-10
18378367	chr3:18378367:G:A	1.72817e-09	-1.12725	-1.04883	1.0814e-07	0.387825	-0.9998
18379048	chr3:18379048:A:T	2.61118e-09	-1.1532	-0.610146	1.64813e-07	0.367167	-0.557758
18379190	chr3:18379190:A:G	7.73358e-10	-1.63627	-1.34389	3.72449e-08	-0.339713	-1.33817
18379304	chr3:18379304:T:C	2.59373e-09	-1.13298	-0.637062	1.65992e-07	0.402118	-0.58558
18379831	chr3:18379831:G:A	3.89536e-09	-2.3002e-10	-1.36336	5.08227e-08	-2.3002e-10	-1.36706
18379870	chr3:18379870:G:A	4.05376e-09	-2.3002e-10	-1.3235	5.24556e-08	-2.3002e-10	-1.33543
18379989	chr3:18379989:T:C	2.23613e-09	-1.17755	-0.740849	1.37562e-07	0.322026	-0.693355
18380227	chr3:18380227:C:T	6.65842e-10	-1.77139	-1.35846	2.75636e-08	-0.624399	-1.35451
18380507	chr3:18380507:A:C	5.35336e-09	-1.04542	-3.63989e-10	4.4056e-08	-1.50994	-3.63989e-10
18380556	chr3:18380556:T:A	4.23551e-09	0.0901509	-1.36979	1.64164e-08	-1.12738	-1.36974
18380773	chr3:18380773:A:G	3.15949e-09	-0.268312	-1.30442	1.6115e-08	-1.19369	-1.32196
18380979	chr3:18380979:G:A	3.89375e-09	-2.3002e-10	-1.36377	5.10575e-08	-2.3002e-10	-1.36245
18381300	chr3:18381300:T:C	3.947e-09	-2.3002e-10	-1.35019	5.16979e-08	-2.3002e-10	-1.34998
18381357	chr3:18381357:T:C	3.8732e-09	-2.3002e-10	-1.36906	5.06348e-08	-2.3002e-10	-1.37076
18381543	chr3:18381543:G:T	2.3094e-09	-1.17194	-0.714215	1.43432e-07	0.336033	-0.665573
18381544	chr3:18381544:C:A	2.32863e-09	-1.19024	-0.687628	1.42503e-07	0.301975	-0.638014
18381588	chr3:18381588:A:C	4.85083e-09	-2.3002e-10	-1.14399	6.17336e-08	-2.3002e-10	-1.17257
18382119	chr3:18382119:G:C	4.14709e-09	0.0660085	-1.36675	1.63882e-08	-1.13282	-1.36602
18382965	chr3:18382965:T:C	1.59115e-09	-1.33695	-0.921737	6.75036e-08	-0.207583	-0.875637
18383675	chr3:18383675:CTTTAT:C	1.56325e-08	-2.3002e-10	0.0262079	2.36036e-07	-2.3002e-10	0.168582
18383889	chr3:18383889:C:T	2.13721e-09	-1.23091	-0.732737	1.27315e-07	0.235947	-0.684684
18384003	chr3:18384003:A:C	2.45211e-08	-2.3002e-10	0.476388	3.36943e-07	-2.3002e-10	0.524512
18384210	chr3:18384210:A:C	3.86447e-09	-2.3002e-10	-1.37132	5.06344e-08	-2.3002e-10	-1.37077
18384333	chr3:18384333:A:G	2.40768e-09	-1.16168	-0.682803	1.49902e-07	0.34788	-0.633299
18384713	chr3:18384713:T:C	9.48251e-09	-0.473696	-3.63989e-10	3.31944e-08	-1.79302	-3.63989e-10
18385015	chr3:18385015:A:T	1.39712e-08	-2.3002e-10	-0.086143	1.67849e-07	-2.3002e-10	-0.172334
18385147	chr3:18385147:C:T	3.87833e-09	-2.3002e-10	-1.36774	5.09457e-08	-2.3002e-10	-1.36464
18385178	chr3:18385178:C:T	2.36611e-09	-1.17585	-0.686049	1.45959e-07	0.324143	-0.636222
18385241	chr3:18385241:C:T	2.34576e-09	-1.17377	-0.696768	1.44603e-07	0.325917	-0.647325
18385349	chr3:18385349:G:A	2.52144e-09	-1.79831	-3.63989e-10	2.93405e-08	-1.91643	-3.63989e-10
18385359	chr3:18385359:A:G	2.25142e-09	-1.18263	-0.728954	1.37834e-07	0.311432	-0.680786
18385406	chr3:18385406:A:C	2.20002e-09	-1.22289	-0.711787	1.30392e-07	0.238062	-0.662915
18385985	chr3:18385985:G:A	6.60161e-10	-1.81683	-1.32159	2.26114e-08	-0.885498	-1.29145
18386690	chr3:18386690:C:T	8.27493e-10	-1.91894	-0.993556	1.14412e-08	-1.82875	-1.02943
18386958	chr3:18386958:C:T	1.31467e-09	-1.33997	-1.10959	6.93681e-08	0.00879697	-1.06477
18387158	chr3:18387158:T:C	1.96362e-09	-1.53132	-0.51704	2.69592e-08	-1.55444	-0.446639
18387247	chr3:18387247:T:C	6.51113e-10	-1.82305	-1.32916	2.23983e-08	-0.885393	-1.30102
18387427	chr3:18387427:A:C	2.25312e-09	-1.91083	-3.63989e-10	3.03175e-08	-1.88368	-3.63989e-10
18388310	chr3:18388310:A:G	7.64421e-09	0.0680623	-0.757258	3.30309e-08	-0.991292	-0.806665
18388809	chr3:18388809:T:C	2.26028e-09	-1.21213	-0.69553	1.36953e-07	0.262256	-0.638018
18389164	chr3:18389164:A:G	5.32767e-09	-2.3002e-10	-1.05023	6.74482e-08	-2.3002e-10	-1.08404
18389429	chr3:18389429:T:C	3.99818e-09	-2.3002e-10	-1.33731	5.19248e-08	-2.3002e-10	-1.3456
18389462	chr3:18389462:G:A	3.99328e-09	-2.3002e-10	-1.33853	5.18696e-08	-2.3002e-10	-1.34667
18389537	chr3:18389537:A:G	6.57568e-10	-1.77406	-1.36829	2.69848e-08	-0.634036	-1.36609
18390516	chr3:18390516:T:C	2.36462e-09	-1.86253	-3.63989e-10	4.42927e-08	-1.50458	-3.63989e-10
18390691	chr3:18390691:T:G	5.71539e-09	-2.3002e-10	-0.979982	7.984e-08	-2.3002e-10	-0.915377
18390826	chr3:18390826:T:C	1.49038e-08	-2.3002e-10	-0.0215312	2.05024e-07	-2.3002e-10	0.0277257
18391121	chr3:18391121:A:G	4.98522e-09	-1.75345	0.63678	2.63554e-07	-0.493655	0.772512
18391128	chr3:18391128:C:G	1.2951e-09	-1.60569	-0.858863	1.76356e-08	-1.6293	-0.796186
18391241	chr3:18391241:A:C	4.02984e-09	-2.3002e-10	-1.32942	5.21813e-08	-2.3002e-10	-1.34068
18391304	chr3:18391304:T:C	3.87938e-09	-2.3002e-10	-1.36747	5.09644e-08	-2.3002e-10	-1.36427
18391482	chr3:18391482:G:C	1.3958e-09	-1.18782	-1.20186	8.29062e-08	0.28059	-1.15828
18392022	chr3:18392022:T:C	8.63463e-10	-1.91732	-0.952632	1.2271e-08	-1.80001	-0.98816
18392474	chr3:18392474:T:C	6.92664e-10	-1.79074	-1.29962	2.55846e-08	-0.789598	-1.26381
18392562	chr3:18392562:TATACACACAC:T	6.62537e-10	-1.88137	-1.25345	8.69951e-09	-1.87797	-1.25416
18392607	chr3:18392607:A:G	2.24474e-09	-1.24607	-0.668486	1.2967e-07	0.177058	-0.607466
18392609	chr3:18392609:A:T	4.2586e-09	-2.3002e-10	-1.2742	5.48514e-08	-2.3002e-10	-1.29077
18393038	chr3:18393038:T:C	3.87036e-09	-2.3002e-10	-1.3698	5.0715e-08	-2.3002e-10	-1.36918
18393318	chr3:18393318:G:A	3.88111e-09	-2.3002e-10	-1.36702	5.09763e-08	-2.3002e-10	-1.36404
18393338	chr3:18393338:TTTG:T	7.10282e-10	-1.738	-1.32724	2.83572e-08	-0.65213	-1.29839
18393635	chr3:18393635:C:A	4.29732e-09	-2.3002e-10	-1.26515	5.52674e-08	-2.3002e-10	-1.28322
18393726	chr3:18393726:C:T	6.76402e-10	-1.78942	-1.32469	2.44455e-08	-0.803858	-1.2951
18393985	chr3:18393985:CAACA:C	6.99025e-10	-1.73346	-1.34775	3.07699e-08	-0.524112	-1.34475
18394109	chr3:18394109:C:A	6.71551e-10	-1.78392	-1.33739	2.4375e-08	-0.790218	-1.31163
18394331	chr3:18394331:G:T	4.39326e-09	-2.3002e-10	-1.24307	5.64797e-08	-2.3002e-10	-1.26152
18394794	chr3:18394794:T:C	1.27379e-08	-2.3002e-10	-0.178565	1.61132e-07	-2.3002e-10	-0.213178
18396359	chr3:18396359:A:G	2.30665e-08	-2.3002e-10	0.415236	3.16183e-07	-2.3002e-10	0.460919
18396666	chr3:18396666:A:G	6.47457e-10	-1.82409	-1.33376	2.21996e-08	-0.88859	-1.30674
18396945	chr3:18396945:C:T	5.20897e-09	-2.3002e-10	-1.07276	6.7176e-08	-2.3002e-10	-1.08808
18397295	chr3:18397295:A:G	4.14791e-09	-2.3002e-10	-1.30054	5.72708e-08	-2.3002e-10	-1.24761
18397839	chr3:18397839:A:C	9.60174e-10	-1.62252	-1.14127	1.08535e-08	-1.74036	-1.17055
18398103	chr3:18398103:C:T	1.69585e-09	-1.52625	-0.668713	2.31964e-08	-1.54466	-0.60674
18398425	chr3:18398425:C:T	4.88979e-09	-1.13599	-3.63989e-10	4.14416e-08	-1.57112	-3.63989e-10
18398600	chr3:18398600:T:C	6.28527e-10	-1.84974	-1.33778	1.09135e-08	-1.56767	-1.33773
18398626	chr3:18398626:T:C	7.99858e-09	-2.3002e-10	-0.643881	1.02405e-07	-2.3002e-10	-0.666466
18399562	chr3:18399562:G:A	3.90568e-09	-2.3002e-10	-1.36071	5.12194e-08	-2.3002e-10	-1.35928
18399785	chr3:18399785:T:C	1.6588e-09	-1.51518	-0.701866	2.26516e-08	-1.53474	-0.640436
18399837	chr3:18399837:A:C	1.05324e-09	-1.79221	-0.879059	3.75415e-08	-0.793663	-0.876293
18399895	chr3:18399895:C:T	5.84179e-09	-2.3002e-10	-0.958107	8.04587e-08	-2.3002e-10	-0.907657
18400138	chr3:18400138:A:G	2.33968e-09	-1.87313	-3.63989e-10	4.76734e-08	-1.43103	-3.63989e-10
18400241	chr3:18400241:T:C	6.72268e-10	-1.79909	-1.32115	2.45485e-08	-0.804138	-1.29061
18400331	chr3:18400331:C:T	4.472e-09	-2.3002e-10	-1.22531	5.65503e-08	-2.3002e-10	-1.26027
18400839	chr3:18400839:T:C	6.78331e-10	-1.7928	-1.31846	2.509e-08	-0.785738	-1.2872
18401086	chr3:18401086:G:GT	4.16591e-09	-2.3002e-10	-1.29621	5.37791e-08	-2.3002e-10	-1.31052
18401095	chr3:18401095:T:C	5.34931e-08	-2.3002e-10	1.25641	6.38677e-07	-2.3002e-10	1.164
18401097	chr3:18401097:ACTTCCCAAACCTCCTGCAGC:A	4.17067e-09	-2.3002e-10	-1.29507	5.38344e-08	-2.3002e-10	-1.30949
18401111	chr3:18401111:C:T	8.31537e-10	-1.89592	-1.0117	1.26704e-08	-1.71452	-1.04161
18401602	chr3:18401602:A:G	1.01232e-08	-2.3002e-10	-0.408315	1.43194e-07	-2.3002e-10	-0.331204
18401683	chr3:18401683:G:A	3.28811e-09	-0.162165	-1.37067	1.4157e-08	-1.27427	-1.37092
18402304	chr3:18402304:C:T	2.23617e-09	-1.91838	-3.63989e-10	3.55503e-07	0.578133	-3.63989e-10
18402323	chr3:18402323:G:A	3.96291e-09	-2.3002e-10	-1.34617	5.19075e-08	-2.3002e-10	-1.34594
18403558	chr3:18403558:T:A	7.40738e-09	-2.3002e-10	-0.720668	9.92918e-08	-2.3002e-10	-0.697339
18404800	chr3:18404800:CAAACCA:C	6.20306e-10	-1.89825	-1.30243	8.14994e-09	-1.89774	-1.29965
18404843	chr3:18404843:AT:A	2.5221e-09	-1.78346	-0.0145943	1.32762e-07	-0.547764	0.140921
18405608	chr3:18405608:A:G	1.78322e-09	-1.52303	-0.62169	2.45363e-08	-1.53625	-0.558998
18405672	chr3:18405672:A:G	6.55059e-09	-2.3002e-10	-0.843589	8.78113e-08	-2.3002e-10	-0.820211
18405680	chr3:18405680:T:C	4.46571e-09	-2.3002e-10	-1.22672	5.82422e-08	-2.3002e-10	-1.23079
18406998	chr3:18406998:C:G	6.21155e-10	-1.89929	-1.30003	8.17179e-09	-1.89755	-1.29716
18407345	chr3:18407345:A:G	1.26635e-08	-2.3002e-10	-0.184421	1.52685e-07	-2.3002e-10	-0.267023
18408192	chr3:18408192:A:G	2.45463e-08	-2.3002e-10	0.477416	3.37291e-07	-2.3002e-10	0.525546
18408219	chr3:18408219:T:C	3.07702e-08	0.703403	-3.63989e-10	8.08742e-08	-0.902506	-3.63989e-10
18408259	chr3:18408259:G:A	7.23693e-10	-1.89153	-1.155	1.06333e-08	-1.7386	-1.19281
18408515	chr3:18408515:C:T	7.58875e-09	-2.3002e-10	-0.696477	1.01909e-07	-2.3002e-10	-0.671325
18408593	chr3:18408593:T:C	1.60489e-08	-2.3002e-10	0.0524987	1.91299e-07	-2.3002e-10	-0.0415639
18408777	chr3:18408777:A:G	2.5087e-09	-1.80338	-3.63989e-10	6.26539e-08	-1.15778	-3.63989e-10
18409394	chr3:18409394:T:G	6.65966e-10	-1.85077	-1.27889	2.12419e-08	-0.982034	-1.25739
18409448	chr3:18409448:A:G	7.68598e-09	-2.3002e-10	-0.683746	9.84531e-08	-2.3002e-10	-0.705821
18410195	chr3:18410195:G:A	1.45709e-09	-1.66694	-0.679759	2.01228e-08	-1.67427	-0.61928
18410304	chr3:18410304:T:C	6.89338e-09	-2.3002e-10	-0.792582	9.24733e-08	-2.3002e-10	-0.768481
18410366	chr3:18410366:C:T	6.61449e-10	-1.81477	-1.32169	2.3316e-08	-0.842009	-1.30425
18410787	chr3:18410787:C:T	1.39379e-09	-1.68904	-0.702077	1.92254e-08	-1.69674	-0.642434
18410857	chr3:18410857:T:C	1.59696e-08	-2.3002e-10	0.047542	1.90394e-07	-2.3002e-10	-0.0463064
18411047	chr3:18411047:T:C	1.87354e-09	-1.32774	-0.76758	1.05534e-07	0.076914	-0.713279
18411407	chr3:18411407:A:C	8.3774e-09	-2.3002e-10	-0.597607	1.13167e-07	-2.3002e-10	-0.566536
18411435	chr3:18411435:T:C	1.32093e-08	-2.3002e-10	-0.142222	1.67008e-07	-2.3002e-10	-0.177359
18411905	chr3:18411905:G:A	1.08223e-07	1.96105	-3.63989e-10	3.01233e-06	2.71507	-3.63989e-10
18412351	chr3:18412351:G:A	6.74049e-10	-1.78921	-1.32838	2.47398e-08	-0.773812	-1.31318
18412570	chr3:18412570:T:C	1.30703e-09	-1.86347	-0.591917	2.6079e-08	-1.40732	-0.626951
18413276	chr3:18413276:T:C	2.45434e-08	-2.3002e-10	0.477297	3.3725e-07	-2.3002e-10	0.525422
18413344	chr3:18413344:C:T	5.15582e-09	-2.3002e-10	-1.08302	7.13578e-08	-2.3002e-10	-1.02769
18413617	chr3:18413617:GATTA:G	7.22183e-09	-2.3002e-10	-0.746036	9.26249e-08	-2.3002e-10	-0.766843
18413653	chr3:18413653:T:C	4.17271e-09	-2.3002e-10	-1.29458	5.38927e-08	-2.3002e-10	-1.30841
18415530	chr3:18415530:T:C	7.7612e-09	-2.3002e-10	-0.674008	9.93971e-08	-2.3002e-10	-0.696278
18415584	chr3:18415584:TA:T	9.77117e-10	-1.50415	-1.24214	3.8571e-08	-0.439191	-1.20371
18415895	chr3:18415895:C:T	2.34985e-09	-1.86879	-3.63989e-10	5.07226e-08	-1.36903	-3.63989e-10
18416451	chr3:18416451:T:C	6.70124e-10	-1.84897	-1.27446	2.17156e-08	-0.967521	-1.24985
18416886	chr3:18416886:C:T	3.86437e-09	-2.3002e-10	-1.37135	5.06065e-08	-2.3002e-10	-1.37132
18417339	chr3:18417339:T:G	7.8115e-09	0.552883	-1.22043	5.30179e-08	-0.12556	-1.19921
18417696	chr3:18417696:A:G	7.02168e-10	-1.75049	-1.32624	7.70883e-09	-1.90929	-1.34375
18417811	chr3:18417811:G:A	6.96411e-10	-1.71424	-1.37072	9.50549e-09	-1.67322	-1.37031
18417872	chr3:18417872:C:T	1.57933e-08	-2.3002e-10	0.0364405	2.39992e-07	-2.3002e-10	0.185205
18418087	chr3:18418087:T:C	5.01234e-09	-2.3002e-10	-1.11124	6.34902e-08	-2.3002e-10	-1.14452
18418236	chr3:18418236:C:T	3.76468e-09	-0.239802	-1.15768	7.15449e-08	0.102322	-1.1274
18418434	chr3:18418434:C:A	5.34665e-09	-0.630824	-0.41585	2.84749e-08	-1.68679	-0.259588
18418442	chr3:18418442:G:A	2.54382e-09	-1.78948	-3.63989e-10	0.000112396	6.33438	-3.63989e-10
18418670	chr3:18418670:CAAAT:C	4.20888e-09	-2.3002e-10	-1.28595	5.5717e-08	-2.3002e-10	-1.27512
18418859	chr3:18418859:T:G	2.48083e-09	-1.81455	-3.63989e-10	9.28959e-05	6.14383	-3.63989e-10
18418930	chr3:18418930:C:T	3.94005e-09	-2.3002e-10	-1.35195	5.20219e-08	-2.3002e-10	-1.34374
18419264	chr3:18419264:A:C	4.25481e-09	-2.3002e-10	-1.27509	5.44793e-08	-2.3002e-10	-1.29758
18419762	chr3:18419762:C:T	1.76896e-08	-2.3002e-10	0.149831	2.6358e-07	-2.3002e-10	0.278956
18419898	chr3:18419898:C:T	2.47686e-09	-1.81615	-3.63989e-10	9.11763e-05	6.12515	-3.63989e-10
18420327	chr3:18420327:A:G	1.47577e-08	-2.3002e-10	-0.0313796	2.21644e-07	-2.3002e-10	0.105672
18420720	chr3:18420720:C:T	3.9936e-09	-2.3002e-10	-1.33845	5.42179e-08	-2.3002e-10	-1.30239
18421483	chr3:18421483:TG:T	9.11801e-10	-1.91719	-0.89829	1.38383e-08	-1.8099	-0.858059
18421491	chr3:18421491:A:C	8.89769e-10	-1.9103	-0.929639	1.38582e-08	-1.77468	-0.891845
18422242	chr3:18422242:G:C	3.21152e-09	-1.5564	-3.63989e-10	7.21626e-06	3.58869	-3.63989e-10
18422926	chr3:18422926:T:C	2.34544e-08	0.58029	-0.148377	3.34318e-08	-1.81167	0.0257734
18424003	chr3:18424003:A:G	8.13119e-09	-2.3002e-10	-0.627437	1.12095e-07	-2.3002e-10	-0.576055
18424258	chr3:18424258:A:C	1.89439e-08	-2.3002e-10	0.218336	2.60452e-07	-2.3002e-10	0.267018
18424330	chr3:18424330:T:C	8.22552e-10	-1.70034	-1.21815	1.05344e-08	-1.72041	-1.22035
18424567	chr3:18424567:A:G	2.38584e-08	0.660497	-0.211504	2.08077e-07	0.219865	-0.17736
18424659	chr3:18424659:C:G	2.64886e-09	-1.74901	-3.63989e-10	3.58417e-08	-1.71629	-3.63989e-10
18424680	chr3:18424680:A:G	3.87239e-09	-2.3002e-10	-1.36927	5.09267e-08	-2.3002e-10	-1.36501
18424884	chr3:18424884:G:T	7.15517e-09	-2.3002e-10	-0.755309	9.78482e-08	-2.3002e-10	-0.711984
18425152	chr3:18425152:C:T	4.64844e-09	-2.3002e-10	-1.18661	6.02616e-08	-2.3002e-10	-1.19671
18425960	chr3:18425960:T:C	4.64693e-09	-2.3002e-10	-1.18694	6.31148e-08	-2.3002e-10	-1.15045
18427019	chr3:18427019:C:G	8.00317e-09	-2.3002e-10	-0.643307	1.10288e-07	-2.3002e-10	-0.59231
18427031	chr3:18427031:A:G	5.93526e-09	0.07973	-1.02196	9.83217e-08	0.321113	-1.02827
18427174	chr3:18427174:G:A	5.64895e-09	-0.991674	-3.63989e-10	3.48728e-08	-1.74369	-3.63989e-10
18427279	chr3:18427279:A:G	1.02826e-09	-1.88456	-0.810721	1.37532e-08	-1.90814	-0.765988
18427294	chr3:18427294:C:T	4.2754e-09	-2.3002e-10	-1.27027	5.6062e-08	-2.3002e-10	-1.26894
18427413	chr3:18427413:T:C	3.86436e-09	-2.3002e-10	-1.37135	5.0626e-08	-2.3002e-10	-1.37094
18427806	chr3:18427806:A:T	3.10965e-07	-2.3002e-10	3.01654	3.98825e-06	-2.3002e-10	2.99571
18428303	chr3:18428303:C:T	4.3355e-09	-2.3002e-10	-1.25631	5.58635e-08	-2.3002e-10	-1.27249
18428333	chr3:18428333:C:T	6.42547e-09	-2.3002e-10	-0.862874	8.11028e-08	-2.3002e-10	-0.899684
18428682	chr3:18428682:T:C	1.2448e-08	-1.58949	1.38791	1.33524e-07	-1.84983	1.44871
18428764	chr3:18428764:T:C	6.40179e-09	-2.3002e-10	-0.866566	8.08157e-08	-2.3002e-10	-0.90323
18428845	chr3:18428845:G:A	3.06186e-09	-1.60412	-3.63989e-10	6.1021e-08	-1.18418	-3.63989e-10
18430000	chr3:18430000:T:C	1.87445e-08	-1.56972	1.77748	2.03451e-07	-1.84403	1.86405
18430529	chr3:18430529:T:C	1.18547e-08	-1.57311	1.3227	1.25852e-07	-1.84165	1.38136
18430796	chr3:18430796:A:G	1.68081e-08	-1.56001	1.65872	1.81004e-07	-1.83932	1.74244
18430912	chr3:18430912:G:A	9.62411e-09	-1.5944	1.13553	1.03157e-07	-1.85129	1.19215
18431085	chr3:18431085:G:A	7.08105e-09	-0.765723	-3.63989e-10	6.3271e-08	-1.14797	-3.63989e-10
18431245	chr3:18431245:C:T	5.86714e-09	-0.953778	-3.63989e-10	3.54425e-08	-1.72749	-3.63989e-10
18431277	chr3:18431277:C:T	5.80694e-09	-1.45373	0.489644	6.19094e-08	-1.88799	0.718261
18431470	chr3:18431470:G:A	1.02877e-07	2.54607	-0.635686	1.2761e-07	0.236608	-0.683031
18431560	chr3:18431560:G:A	2.76983e-09	-1.70436	-3.63989e-10	0.000316996	7.37124	-3.63989e-10
18431718	chr3:18431718:T:TA	5.92724e-09	-2.3002e-10	-0.943586	7.49338e-08	-2.3002e-10	-0.978797
18431721	chr3:18431721:C:G	6.08092e-09	-1.49044	0.572451	6.82244e-08	-1.87817	0.805572
18432775	chr3:18432775:A:T	1.19185e-07	2.63784	-0.580302	1.4333e-07	0.298771	-0.629023
18432849	chr3:18432849:T:C	8.80731e-08	2.30482	-0.549796	1.17699e-07	0.072292	-0.599563
18433618	chr3:18433618:C:T	1.46683e-08	-2.3002e-10	-0.0374557	1.95499e-07	-2.3002e-10	-0.0198464
18433859	chr3:18433859:C:G	9.62269e-09	-2.3002e-10	-0.45902	1.18776e-07	-2.3002e-10	-0.518162
18433967	chr3:18433967:A:T	3.51292e-09	-1.4667	-3.63989e-10	3.35076e-08	-1.78363	-3.63989e-10
18434166	chr3:18434166:C:T	1.53457e-08	-2.3002e-10	0.0076912	2.30578e-07	-2.3002e-10	0.145186
18434399	chr3:18434399:A:AT	3.86705e-09	-2.3002e-10	-1.37065	5.06076e-08	-2.3002e-10	-1.3713
18434593	chr3:18434593:T:A	2.68324e-09	-1.73612	-3.63989e-10	0.000253761	7.14875	-3.63989e-10
18435264	chr3:18435264:CA:C	2.39217e-09	-1.85094	-3.63989e-10	3.56893e-08	-1.72055	-3.63989e-10
18435304	chr3:18435304:G:T	5.11198e-08	-2.3002e-10	1.21103	6.37005e-07	-2.3002e-10	1.16138
18436093	chr3:18436093:T:C	3.86436e-09	-2.3002e-10	-1.37135	5.06268e-08	-2.3002e-10	-1.37092
18436676	chr3:18436676:T:A	2.47398e-09	-1.81731	-3.63989e-10	0.000112089	6.33165	-3.63989e-10
18437191	chr3:18437191:C:G	3.90353e-09	-2.3002e-10	-1.36126	5.1322e-08	-2.3002e-10	-1.35728
18437442	chr3:18437442:C:T	9.46036e-09	-2.3002e-10	-0.476033	1.16826e-07	-2.3002e-10	-0.534718
18437475	chr3:18437475:C:T	6.72382e-10	-1.8191	-1.30097	9.00591e-09	-1.79055	-1.30697
18437628	chr3:18437628:A:T	3.88441e-09	-2.3002e-10	-1.36617	5.10324e-08	-2.3002e-10	-1.36294
18437807	chr3:18437807:A:C	3.03081e-09	-1.61432	-3.63989e-10	6.5667e-08	-1.1108	-3.63989e-10
18437860	chr3:18437860:A:C	6.34792e-09	-2.3002e-10	-0.875018	8.13602e-08	-2.3002e-10	-0.896515
18438278	chr3:18438278:C:T	1.29665e-08	-0.160774	-3.63989e-10	6.44586e-08	-1.12938	-3.63989e-10
18438860	chr3:18438860:A:G	1.8886e-08	-2.3002e-10	0.215279	2.86512e-07	-2.3002e-10	0.362379
18439872	chr3:18439872:A:G	1.87738e-08	-2.3002e-10	0.209317	2.84979e-07	-2.3002e-10	0.357015
18440498	chr3:18440498:A:C	6.3683e-09	-2.3002e-10	-0.871811	8.04662e-08	-2.3002e-10	-0.907564
18440698	chr3:18440698:C:A	3.08799e-09	-0.345829	-1.24979	5.71454e-08	-0.0181522	-1.23165
18440777	chr3:18440777:AATC:A	2.65262e-09	-1.7476	-3.63989e-10	0.000192306	6.87144	-3.63989e-10
18440872	chr3:18440872:T:C	1.34368e-08	-1.90231	1.77717	1.8718e-07	-1.89814	1.83481
18441066	chr3:18441066:T:C	4.32693e-09	-1.15368	-0.104602	2.76404e-08	-1.88728	-0.0888485
18441302	chr3:18441302:T:C	3.88194e-09	-2.3002e-10	-1.36681	5.0641e-08	-2.3002e-10	-1.37064
18441695	chr3:18441695:T:C	3.16358e-09	-1.57144	-3.63989e-10	0.000971667	8.49137	-3.63989e-10
18441823	chr3:18441823:C:T	4.92132e-09	0.117483	-1.24705	1.04578e-07	0.618659	-1.26413
18442363	chr3:18442363:T:C	3.9312e-09	-2.3002e-10	-1.3542	5.109e-08	-2.3002e-10	-1.36181
18443137	chr3:18443137:T:G	4.09239e-09	-2.3002e-10	-1.31402	5.43787e-08	-2.3002e-10	-1.29943
18444292	chr3:18444292:G:A	4.67729e-09	-2.3002e-10	-1.18043	6.00707e-08	-2.3002e-10	-1.19988
18446718	chr3:18446718:A:G	2.24647e-09	-1.91379	-3.63989e-10	3.43049e-08	-1.76011	-3.63989e-10
18446872	chr3:18446872:A:G	1.01657e-08	-0.404123	-3.63989e-10	4.70761e-08	-1.44364	-3.63989e-10
18447305	chr3:18447305:T:G	2.10292e-09	-0.646438	-1.33338	1.3299e-08	-1.36979	-1.33793
18448415	chr3:18448415:T:A	7.9017e-10	-1.66986	-1.2888	8.18744e-09	-1.91826	-1.27454
18448865	chr3:18448865:G:A	1.38433e-09	-1.03425	-1.36367	1.0302e-08	-1.59731	-1.36575
18449458	chr3:18449458:T:A	4.00266e-09	-2.3002e-10	-1.33619	5.20388e-08	-2.3002e-10	-1.34341
18449582	chr3:18449582:G:A	1.11534e-09	-1.81706	-0.796927	1.4027e-08	-1.85458	-0.799831
18449839	chr3:18449839:G:A	5.78565e-10	-1.90026	-1.37008	7.81886e-09	-1.87052	-1.36834
18449875	chr3:18449875:A:G	9.03132e-10	-1.82226	-1.00277	1.22597e-08	-1.84998	-0.939102
18450029	chr3:18450029:T:C	9.09077e-10	-1.91859	-0.899879	1.36741e-08	-1.80303	-0.87687
18450060	chr3:18450060:C:T	3.91159e-07	3.60403	-0.35806	1.47017e-07	-0.138943	-0.16591
18450182	chr3:18450182:A:G	2.3822e-09	-0.535814	-1.31931	1.26431e-08	-1.43369	-1.32461
18450689	chr3:18450689:CTTG:C	4.43854e-09	-2.3002e-10	-1.23282	5.93135e-08	-2.3002e-10	-1.21256
18451445	chr3:18451445:A:G	7.58308e-09	0.667033	-1.36426	2.31396e-07	1.51018	-1.36145
18451667	chr3:18451667:T:C	4.42502e-09	-2.3002e-10	-1.23587	5.86863e-08	-2.3002e-10	-1.2232
18452152	chr3:18452152:G:C	3.90144e-09	-2.3002e-10	-1.3618	5.09865e-08	-2.3002e-10	-1.36384
18453252	chr3:18453252:T:C	3.7041e-09	-0.169039	-1.24466	1.13959e-07	0.682	-1.24156
18453592	chr3:18453592:A:G	2.40725e-09	-1.84466	-3.63989e-10	3.65288e-08	-1.6973	-3.63989e-10
18453704	chr3:18453704:C:T	4.23713e-09	-2.3002e-10	-1.27926	5.61021e-08	-2.3002e-10	-1.26823
18453809	chr3:18453809:A:G	3.73984e-07	3.62029	-0.419224	1.39087e-07	-0.12763	-0.232674
18454162	chr3:18454162:A:G	9.20093e-10	-1.91733	-0.889091	1.364e-08	-1.81657	-0.865827
18455000	chr3:18455000:T:C	2.41021e-09	-0.635192	-1.20824	1.55646e-08	-1.35111	-1.19929
18455098	chr3:18455098:A:G	5.50378e-09	-1.01771	-3.63989e-10	4.56741e-08	-1.47387	-3.63989e-10
18455232	chr3:18455232:T:C	2.51035e-09	-1.80272	-3.63989e-10	4.27371e-08	-1.54033	-3.63989e-10
18456051	chr3:18456051:G:A	2.44522e-09	-1.82901	-3.63989e-10	0.0151678	11.2393	-3.63989e-10
18456708	chr3:18456708:TCA:T	7.31469e-09	-2.3002e-10	-0.733259	9.25033e-08	-2.3002e-10	-0.768157
18457501	chr3:18457501:G:A	1.49103e-09	-0.955957	-1.36772	1.07626e-08	-1.55023	-1.3691
18457721	chr3:18457721:T:C	3.91264e-09	-2.3002e-10	-1.35893	5.06052e-08	-2.3002e-10	-1.37135
18457772	chr3:18457772:T:C	1.17046e-08	-0.26316	-3.63989e-10	5.75714e-08	-1.24238	-3.63989e-10
18458350	chr3:18458350:C:T	4.39603e-07	3.6227	-0.259971	1.67923e-07	-0.123615	-0.048283
18458436	chr3:18458436:T:G	1.67053e-09	-0.840923	-1.36908	1.15675e-08	-1.47707	-1.37014
18458858	chr3:18458858:G:A	2.98633e-09	-1.6291	-3.63989e-10	5.18023e-08	-1.34797	-3.63989e-10
18459035	chr3:18459035:T:A	2.47661e-09	-1.81626	-3.63989e-10	0.0183322	11.4288	-3.63989e-10
18459054	chr3:18459054:G:A	3.41083e-09	-1.49619	-3.63989e-10	3.19691e-08	-1.83063	-3.63989e-10
18459064	chr3:18459064:C:A	2.51363e-09	-1.80141	-3.63989e-10	0.0215804	11.5919	-3.63989e-10
18459240	chr3:18459240:T:TA	5.46957e-09	0.150719	-1.17466	1.63108e-07	0.970002	-1.17099
18459337	chr3:18459337:T:C	4.30131e-09	-2.3002e-10	-1.26423	5.74464e-08	-2.3002e-10	-1.24455
18459344	chr3:18459344:A:G	6.03772e-09	-2.3002e-10	-0.925118	8.4124e-08	-2.3002e-10	-0.86311
18459946	chr3:18459946:T:G	4.09746e-07	3.66054	-0.368149	1.50556e-07	-0.104261	-0.176804
18459991	chr3:18459991:T:C	4.30997e-09	-2.3002e-10	-1.26221	5.58094e-08	-2.3002e-10	-1.27346
18460012	chr3:18460012:C:T	1.59969e-07	1.23313	1.1187	1.37275e-05	2.81139	1.42036
18460425	chr3:18460425:T:A	4.14734e-09	-2.3002e-10	-1.30068	5.5126e-08	-2.3002e-10	-1.28578
18460461	chr3:18460461:A:G	6.31919e-09	-2.3002e-10	-0.879554	7.33437e-08	-2.3002e-10	-1.00024
18461592	chr3:18461592:A:G	3.75641e-09	-1.39968	-3.63989e-10	5.47965e-08	-1.29178	-3.63989e-10
18462018	chr3:18462018:G:T	6.07822e-09	0.448759	-1.36719	1.79871e-07	1.26184	-1.365
18462798	chr3:18462798:C:T	1.13126e-09	-1.8276	-0.772213	1.45267e-08	-1.84431	-0.775103
18463607	chr3:18463607:G:T	3.93358e-09	-2.3002e-10	-1.35359	5.13653e-08	-2.3002e-10	-1.35644
18463614	chr3:18463614:A:G	2.27546e-09	-1.90096	-3.63989e-10	0.00285831	9.57034	-3.63989e-10
18463688	chr3:18463688:C:T	9.07676e-10	-1.91876	-0.90125	1.37022e-08	-1.79823	-0.879613
18464545	chr3:18464545:G:T	4.47249e-09	-2.3002e-10	-1.2252	5.98119e-08	-2.3002e-10	-1.2042
18464548	chr3:18464548:T:C	1.40846e-08	-0.0886415	0.010579	3.99552e-07	0.741205	-0.046264
18464695	chr3:18464695:C:T	3.99862e-07	3.56938	-0.301405	1.52808e-07	-0.162127	-0.104094
18465678	chr3:18465678:G:A	1.40089e-07	1.11755	1.10159	1.16476e-05	2.66607	1.40139
18465840	chr3:18465840:C:T	6.09615e-09	-2.3002e-10	-0.915487	8.49552e-08	-2.3002e-10	-0.853277
18465890	chr3:18465890:C:T	8.73781e-10	-1.83727	-1.0208	1.22284e-08	-1.83713	-0.954506
18466688	chr3:18466688:C:T	1.46515e-07	1.20337	1.06061	1.24097e-05	2.77258	1.35825
18467148	chr3:18467148:G:C	1.33818e-08	0.0409901	-0.170237	3.04909e-08	-1.91892	0.040942
18467784	chr3:18467784:A:T	4.31798e-09	-2.3002e-10	-1.26036	5.76606e-08	-2.3002e-10	-1.24083
18467895	chr3:18467895:T:G	5.88993e-09	-2.3002e-10	-0.949901	8.19333e-08	-2.3002e-10	-0.889496
18468109	chr3:18468109:G:A	2.31841e-08	0.0857559	0.334568	5.23563e-08	-1.91888	0.581548
18468283	chr3:18468283:A:G	7.93811e-09	-2.3002e-10	-0.651469	1.02834e-07	-2.3002e-10	-0.66229
18468495	chr3:18468495:G:A	2.55765e-09	-1.78406	-3.63989e-10	0.0258844	11.7737	-3.63989e-10
18468642	chr3:18468642:G:A	3.00146e-08	1.68653	-1.00799	2.04849e-06	3.34316	-1.0137
18469838	chr3:18469838:A:G	9.71795e-10	-1.86647	-0.885281	1.2516e-08	-1.90632	-0.86207
18470747	chr3:18470747:T:C	1.80814e-08	0.32032	-0.148579	1.00273e-06	1.55892	0.056166
18471065	chr3:18471065:T:C	4.09698e-09	-2.3002e-10	-1.3129	5.41108e-08	-2.3002e-10	-1.30437
18471387	chr3:18471387:C:T	5.88484e-09	-0.308952	-0.641813	1.8877e-08	-1.87371	-0.483745
18471967	chr3:18471967:G:A	7.76767e-10	-1.91744	-1.05832	1.12804e-08	-1.83044	-1.0419
18472188	chr3:18472188:T:C	4.17985e-09	-2.3002e-10	-1.29287	5.43171e-08	-2.3002e-10	-1.30056
18472876	chr3:18472876:T:C	7.23281e-09	-2.3002e-10	-0.744517	8.36292e-08	-2.3002e-10	-0.869008
18473112	chr3:18473112:A:T	3.93462e-09	-2.3002e-10	-1.35333	5.12679e-08	-2.3002e-10	-1.35834
18473409	chr3:18473409:G:A	3.82102e-09	-0.312092	-1.07053	1.94432e-07	1.04522	-1.07053
18473438	chr3:18473438:G:T	3.37077e-09	-1.508	-3.63989e-10	3.67465e-08	-1.69136	-3.63989e-10
18473649	chr3:18473649:C:T	6.11574e-10	-1.85285	-1.36202	1.60916e-08	-1.15342	-1.36368
18473715	chr3:18473715:A:G	2.30007e-09	-1.8902	-3.63989e-10	0.00832895	10.6398	-3.63989e-10
18473753	chr3:18473753:A:G	7.85138e-09	-2.3002e-10	-0.662455	9.75089e-08	-2.3002e-10	-0.715457
18473761	chr3:18473761:A:G	4.1938e-09	-2.3002e-10	-1.28954	5.58237e-08	-2.3002e-10	-1.2732
18473967	chr3:18473967:T:G	4.24797e-08	2.13138	-1.10549	3.482e-08	-0.742078	-1.00313
18473975	chr3:18473975:G:T	5.62153e-09	-2.3002e-10	-0.996541	6.67665e-08	-2.3002e-10	-1.0942
18474481	chr3:18474481:G:A	4.11989e-09	-2.3002e-10	-1.30732	5.47387e-08	-2.3002e-10	-1.29283
18475128	chr3:18475128:A:T	3.91994e-08	2.05594	-1.11042	3.26052e-08	-0.801443	-1.00949
18475214	chr3:18475214:A:C	5.65498e-09	-0.0829156	-0.907692	1.42602e-07	0.548194	-0.88354
18475488	chr3:18475488:G:A	2.38029e-09	-1.85592	-3.63989e-10	3.76196e-08	-1.66788	-3.63989e-10
18475858	chr3:18475858:T:C	5.80379e-09	-0.0193289	-0.945305	1.47623e-07	0.621448	-0.922189
18475911	chr3:18475911:C:A	2.10138e-07	3.0544	-0.429778	4.07558e-05	5.56818	-0.248229
18476033	chr3:18476033:A:G	3.86973e-09	-2.3002e-10	-1.36996	5.12659e-08	-2.3002e-10	-1.35837
18476140	chr3:18476140:T:C	2.47965e-09	-1.81503	-3.63989e-10	4.36861e-08	-1.51837	-3.63989e-10
18476609	chr3:18476609:A:G	7.91709e-10	-1.78674	-1.16996	1.4928e-08	-1.42629	-1.16588
18476879	chr3:18476879:T:A	7.5566e-10	-1.78704	-1.21627	1.42355e-08	-1.4269	-1.21276
18477066	chr3:18477066:G:C	5.02408e-09	0.261917	-1.37082	1.66485e-07	1.19013	-1.37063
18477082	chr3:18477082:C:T	8.31086e-10	-1.84957	-1.05859	1.48187e-08	-1.54484	-1.05467
18477307	chr3:18477307:A:G	3.94135e-09	-2.3002e-10	-1.35162	5.14241e-08	-2.3002e-10	-1.35529
18477395	chr3:18477395:G:A	4.59226e-09	-2.3002e-10	-1.19877	6.09531e-08	-2.3002e-10	-1.1853
18477724	chr3:18477724:G:A	1.10519e-07	3.0661	-1.08406	4.98655e-08	-0.402042	-0.984031
18477767	chr3:18477767:C:T	2.24244e-09	-0.837617	-1.07796	1.3538e-08	-1.72123	-0.968673
18477788	chr3:18477788:G:A	1.47163e-07	3.20504	-0.936639	6.38965e-08	-0.324883	-0.813254
18477923	chr3:18477923:G:A	9.54243e-10	-1.86278	-0.907205	1.69252e-08	-1.57875	-0.887846
18478008	chr3:18478008:T:C	4.26634e-09	-2.3002e-10	-1.27239	5.55257e-08	-2.3002e-10	-1.27855
18478604	chr3:18478604:TTAG:T	2.36418e-09	-1.86271	-3.63989e-10	0.0150668	11.2326	-3.63989e-10
18479103	chr3:18479103:G:A	4.87197e-09	-1.13965	-3.63989e-10	3.85768e-08	-1.64275	-3.63989e-10
18479705	chr3:18479705:A:T	5.17341e-09	-2.3002e-10	-1.07961	7.00644e-08	-2.3002e-10	-1.04599
18479842	chr3:18479842:G:A	4.14652e-09	-1.30088	-3.63989e-10	3.68757e-08	-1.68785	-3.63989e-10
18479871	chr3:18479871:G:A	2.17614e-07	3.56916	-0.909582	8.15195e-08	-0.109697	-0.784862
18479902	chr3:18479902:T:C	2.70491e-08	1.67395	-1.09944	1.47275e-06	3.07397	-1.07449
18479936	chr3:18479936:G:C	6.43815e-10	-1.8072	-1.35629	9.00029e-09	-1.74656	-1.35158
18480190	chr3:18480190:T:A	2.06169e-08	1.62159	-1.31862	1.16704e-06	3.08779	-1.32097
18480296	chr3:18480296:A:T	4.02506e-09	-2.3002e-10	-1.33061	5.28691e-08	-2.3002e-10	-1.32758
18480417	chr3:18480417:A:T	6.90657e-09	0.53875	-1.32942	7.77071e-09	-1.91781	-1.32723
18480498	chr3:18480498:A:T	7.9741e-10	-1.83293	-1.1166	1.464e-08	-1.50657	-1.10507
18480514	chr3:18480514:C:A	6.47951e-09	-2.3002e-10	-0.8545	8.57831e-08	-2.3002e-10	-0.84358
18480521	chr3:18480521:T:C	9.28609e-08	2.80363	-0.995667	2.68427e-06	3.58549	-0.985725
18480579	chr3:18480579:CTT:C	8.8476e-09	-2.3002e-10	-0.542998	1.1463e-07	-2.3002e-10	-0.553692
18480786	chr3:18480786:C:G	2.28806e-09	-1.89544	-3.63989e-10	3.61916e-08	-1.70657	-3.63989e-10
18480819	chr3:18480819:A:G	2.61508e-09	-1.87522	0.113372	0.0149239	11.0704	0.152692
18481189	chr3:18481189:T:C	2.24825e-09	-1.91299	-3.63989e-10	0.00634947	10.3685	-3.63989e-10
18481239	chr3:18481239:G:A	4.55575e-09	-2.3002e-10	-1.20675	6.02379e-08	-2.3002e-10	-1.1971
18481849	chr3:18481849:G:A	6.43707e-09	-2.3002e-10	-0.86107	9.11744e-08	-2.3002e-10	-0.782627
18481940	chr3:18481940:C:T	5.43653e-09	-2.3002e-10	-1.03	7.18409e-08	-2.3002e-10	-1.02095
18481977	chr3:18481977:C:A	1.29558e-08	1.20904	-1.37064	7.62445e-09	-1.89281	-1.37123
18482085	chr3:18482085:A:T	7.18831e-10	-1.8551	-1.19817	9.73217e-09	-1.80529	-1.21467
18482110	chr3:18482110:CTACTCTGAT:C	6.64914e-09	-2.3002e-10	-0.828657	8.2108e-08	-2.3002e-10	-0.887366
18482835	chr3:18482835:T:A	7.07932e-10	-1.81513	-1.25342	1.3232e-08	-1.46516	-1.2476
18482840	chr3:18482840:C:T	8.78923e-09	-2.3002e-10	-0.549617	1.25053e-07	-2.3002e-10	-0.466667
18483419	chr3:18483419:G:C	3.74068e-08	-2.3002e-10	0.898708	4.67369e-07	-2.3002e-10	0.851719
18483547	chr3:18483547:A:G	2.24329e-09	-1.9152	-3.63989e-10	0.00655617	10.4005	-3.63989e-10
18483721	chr3:18483721:A:G	1.04732e-09	-1.91195	-0.764964	1.72106e-08	-1.72942	-0.720454
18484011	chr3:18484011:T:C	3.86885e-09	-2.3002e-10	-1.37019	5.06075e-08	-2.3002e-10	-1.3713
18484070	chr3:18484070:G:T	3.486e-09	-0.399187	-1.0752	1.35943e-07	0.665859	-1.04903
18484164	chr3:18484164:G:A	4.51002e-09	0.0304581	-1.2473	1.54603e-07	0.974252	-1.22879
18484231	chr3:18484231:T:C	9.04893e-09	-2.3002e-10	-0.520497	1.17189e-07	-2.3002e-10	-0.531614
18484596	chr3:18484596:A:G	8.08782e-09	-2.3002e-10	-0.632785	1.146e-07	-2.3002e-10	-0.553956
18484610	chr3:18484610:C:T	4.95355e-07	4.34359	-0.861458	1.77692e-05	5.31135	-0.821531
18484734	chr3:18484734:T:G	1.1418e-07	3.33794	-1.32331	2.16126e-08	-0.898359	-1.32376
18485114	chr3:18485114:A:G	4.72204e-09	-2.3002e-10	-1.1709	6.28598e-08	-2.3002e-10	-1.15449
18485138	chr3:18485138:A:C	1.7111e-07	3.75825	-1.33909	2.5602e-08	-0.713467	-1.33926
18485204	chr3:18485204:ATACTT:A	3.54611e-09	-0.184386	-1.27291	8.52355e-08	0.412186	-1.26217
18485219	chr3:18485219:T:C	4.52261e-09	-2.3002e-10	-1.21405	6.05066e-08	-2.3002e-10	-1.19265
18485316	chr3:18485316:T:C	1.62062e-07	3.67522	-1.31038	2.54262e-08	-0.749003	-1.31062
18485418	chr3:18485418:T:G	7.58886e-09	-2.3002e-10	-0.696464	1.03547e-07	-2.3002e-10	-0.655379
18485478	chr3:18485478:C:A	1.66079e-08	-2.3002e-10	0.0867368	2.26218e-07	-2.3002e-10	0.126096
18485825	chr3:18485825:G:A	1.34167e-09	-1.9165	-0.512726	2.16611e-08	-1.75843	-0.461449
18486103	chr3:18486103:C:T	9.80872e-09	-2.3002e-10	-0.439872	1.27095e-07	-2.3002e-10	-0.450469
18486313	chr3:18486313:A:G	9.82292e-09	-2.3002e-10	-0.438426	1.27255e-07	-2.3002e-10	-0.449206
18486389	chr3:18486389:G:A	4.78867e-09	-2.3002e-10	-1.15689	6.3638e-08	-2.3002e-10	-1.14219
18486708	chr3:18486708:A:G	7.61676e-09	-2.3002e-10	-0.692794	1.03939e-07	-2.3002e-10	-0.651596
18487244	chr3:18487244:C:T	1.23101e-09	-1.91445	-0.600863	2.00758e-08	-1.74206	-0.553822
18487422	chr3:18487422:A:G	3.15026e-08	-2.3002e-10	0.726924	4.39161e-07	-2.3002e-10	0.789465
18487793	chr3:18487793:T:C	5.15393e-09	-2.3002e-10	-1.08338	6.211e-08	-2.3002e-10	-1.16649
18488658	chr3:18488658:C:G	5.39218e-08	2.38711	-1.12272	2.70832e-08	-0.956686	-1.0398
18488743	chr3:18488743:G:C	9.87241e-09	-2.3002e-10	-0.4334	1.27891e-07	-2.3002e-10	-0.444219
18488811	chr3:18488811:G:T	2.35999e-09	-1.86448	-3.63989e-10	3.73798e-08	-1.67427	-3.63989e-10
18489223	chr3:18489223:G:A	7.70977e-09	-2.3002e-10	-0.680656	1.03681e-07	-2.3002e-10	-0.654079
18489356	chr3:18489356:G:A	1.38547e-09	-1.87126	-0.525844	1.82915e-08	-1.91771	-0.471253
18489487	chr3:18489487:A:G	6.02255e-07	4.37148	-0.693944	2.09084e-05	5.30872	-0.656209
18489644	chr3:18489644:A:G	1.01665e-07	3.23839	-1.33985	1.63136e-08	-1.16172	-1.34168
18490145	chr3:18490145:G:A	1.42755e-09	-1.85054	-0.516641	1.8549e-08	-1.91306	-0.461926
18490272	chr3:18490272:A:G	4.64539e-09	-2.3002e-10	-1.18727	6.24289e-08	-2.3002e-10	-1.16137
18490274	chr3:18490274:G:A	1.42197e-09	-1.84378	-0.527323	1.83861e-08	-1.91084	-0.47297
18490703	chr3:18490703:C:G	2.23497e-09	-1.91892	-3.63989e-10	0.0045607	10.0376	-3.63989e-10
18490946	chr3:18490946:T:C	7.77543e-09	-2.3002e-10	-0.672176	1.09763e-07	-2.3002e-10	-0.59708
18490969	chr3:18490969:T:C	9.19848e-08	3.16951	-1.37104	1.54528e-08	-1.18686	-1.37075
18491051	chr3:18491051:T:G	7.46658e-09	-0.802194	0.0894868	2.00448e-07	-0.165473	0.170625
18491336	chr3:18491336:A:G	5.00194e-09	-0.393756	-0.719563	1.17648e-07	0.168579	-0.696283
18491631	chr3:18491631:G:A	4.31015e-07	4.07182	-0.728821	1.45859e-05	4.98445	-0.692038
18491786	chr3:18491786:C:T	6.78277e-09	-2.3002e-10	-0.808759	8.97028e-08	-2.3002e-10	-0.798899
18492289	chr3:18492289:A:G	2.50764e-09	-1.8038	-3.63989e-10	0.0815808	12.9217	-3.63989e-10
18492495	chr3:18492495:C:T	1.04446e-08	-2.3002e-10	-0.377058	1.35292e-07	-2.3002e-10	-0.387967
18492637	chr3:18492637:T:C	2.20142e-09	-0.815911	-1.11813	5.6413e-08	-0.162498	-1.1002
18492918	chr3:18492918:C:G	7.61871e-09	-2.3002e-10	-0.692538	1.03991e-07	-2.3002e-10	-0.651095
18493133	chr3:18493133:C:T	2.61213e-08	1.31133	-0.771718	1.46939e-08	-1.88112	-0.726851
18493294	chr3:18493294:A:G	4.16441e-09	-2.3002e-10	-1.29657	5.50592e-08	-2.3002e-10	-1.28699
18493516	chr3:18493516:C:T	3.58704e-09	-1.44582	-3.63989e-10	9.27089e-08	-0.765937	-3.63989e-10
18493644	chr3:18493644:A:G	1.65969e-08	-2.3002e-10	0.0860716	2.26069e-07	-2.3002e-10	0.125439
18493679	chr3:18493679:T:C	2.60878e-09	-1.76426	-3.63989e-10	0.124253	13.3424	-3.63989e-10
18494092	chr3:18494092:T:G	3.91522e-09	-2.3002e-10	-1.35827	5.12696e-08	-2.3002e-10	-1.3583
18494612	chr3:18494612:G:A	2.52673e-09	-1.79622	-3.63989e-10	0.0896038	13.0155	-3.63989e-10
18495061	chr3:18495061:T:C	9.04431e-08	3.15176	-1.37019	1.53358e-08	-1.19461	-1.3706
18495273	chr3:18495273:G:A	8.29277e-08	3.06612	-1.37129	1.48178e-08	-1.22822	-1.37135
18495663	chr3:18495663:T:C	3.89159e-08	-2.3002e-10	0.938258	5.44363e-07	-2.3002e-10	1.00422
18495837	chr3:18495837:C:A	1.04022e-08	-2.3002e-10	-0.38113	1.34717e-07	-2.3002e-10	-0.392227
18496584	chr3:18496584:C:A	7.42741e-10	-1.80793	-1.21262	0.0208542	12.7597	-1.20203
18496671	chr3:18496671:C:T	1.5472e-09	-1.84191	-0.444786	2.00247e-08	-1.91016	-0.388273
18496673	chr3:18496673:A:C	2.51844e-09	-1.79951	-3.63989e-10	0.0863765	12.9788	-3.63989e-10
18496918	chr3:18496918:A:G	4.01976e-09	-2.3002e-10	-1.33192	5.24206e-08	-2.3002e-10	-1.3361
18496972	chr3:18496972:T:C	1.01065e-08	-2.3002e-10	-0.409961	1.30965e-07	-2.3002e-10	-0.420471
18497095	chr3:18497095:A:G	2.77559e-09	-0.423319	-1.27896	6.52788e-08	0.155153	-1.27189
18497175	chr3:18497175:G:A	4.49315e-08	-2.3002e-10	1.08199	6.29762e-07	-2.3002e-10	1.14994
18497225	chr3:18497225:A:G	7.73226e-08	2.9804	-1.35556	1.48058e-08	-1.24842	-1.35196
18497513	chr3:18497513:T:A	3.10175e-09	-0.377319	-1.21386	1.20054e-08	-1.60395	-1.20609
18498388	chr3:18498388:AAT:A	1.25139e-09	-1.8297	-0.669198	1.58863e-08	-1.90612	-0.623826
18498598	chr3:18498598:C:T	2.2368e-09	-1.9181	-3.63989e-10	0.00537691	10.2022	-3.63989e-10
18498928	chr3:18498928:T:C	4.69252e-09	-2.3002e-10	-1.17717	5.68139e-08	-2.3002e-10	-1.25562
18500414	chr3:18500414:T:C	3.87679e-09	-2.3002e-10	-1.36814	5.08378e-08	-2.3002e-10	-1.36676
18500637	chr3:18500637:T:G	2.33482e-09	-1.87521	-3.63989e-10	0.0290631	11.8896	-3.63989e-10
18501024	chr3:18501024:G:A	8.38937e-09	-2.3002e-10	-0.596179	1.06546e-07	-2.3002e-10	-0.626827
18501055	chr3:18501055:T:G	3.88828e-08	-2.3002e-10	0.937408	5.43895e-07	-2.3002e-10	1.00336
18501155	chr3:18501155:C:T	2.83806e-09	-1.68002	-3.63989e-10	2.96869e-08	-1.9047	-3.63989e-10
18501903	chr3:18501903:G:A	1.15138e-09	-1.82775	-0.75444	1.45552e-08	-1.90536	-0.712095
18502421	chr3:18502421:T:C	4.7697e-08	2.10715	-0.965429	2.45124e-08	-1.23551	-0.860707
18502442	chr3:18502442:T:C	2.69324e-09	-1.7324	-3.63989e-10	3.37136e-08	-1.7775	-3.63989e-10
18502997	chr3:18502997:T:C	1.78255e-07	2.46007	-3.63989e-10	2.93228e-07	0.385549	-3.63989e-10
18503199	chr3:18503199:C:T	3.64681e-08	-2.3002e-10	0.873293	5.0987e-07	-2.3002e-10	0.938754
18503346	chr3:18503346:T:C	4.32905e-09	-0.48067	-0.777126	9.94123e-08	0.0585622	-0.754688
18503552	chr3:18503552:C:CA	6.3555e-09	-0.807906	-0.0659174	1.6794e-07	-0.177473	0.00567931
18503760	chr3:18503760:G:A	1.03523e-08	-2.3002e-10	-0.385939	1.34116e-07	-2.3002e-10	-0.396694
18504185	chr3:18504185:G:A	2.23712e-09	-1.91795	-3.63989e-10	0.00342175	9.75026	-3.63989e-10
18505145	chr3:18505145:T:A	4.96995e-09	-0.430756	-0.688978	1.14975e-07	0.114045	-0.664733
18505461	chr3:18505461:G:A	2.36963e-09	-1.86041	-3.63989e-10	3.73904e-08	-1.67399	-3.63989e-10
18505770	chr3:18505770:A:C	1.17086e-09	-1.83458	-0.730821	1.48759e-08	-1.90792	-0.687735
18506105	chr3:18506105:G:A	3.93747e-09	-2.3002e-10	-1.35261	5.10633e-08	-2.3002e-10	-1.36233
18506924	chr3:18506924:C:T	1.13097e-09	-1.89786	-0.702206	1.51813e-08	-1.9177	-0.657638
18507370	chr3:18507370:A:G	2.81647e-07	4.12952	-1.21201	9.63493e-06	5.07056	-1.19281
18507701	chr3:18507701:T:C	3.09483e-07	4.21669	-1.20493	1.06754e-05	5.16556	-1.18526
18507852	chr3:18507852:A:G	1.56354e-09	-1.77907	-0.497116	1.83086e-08	-1.87325	-0.514781
18507858	chr3:18507858:A:G	1.28267e-08	-0.171615	-3.63989e-10	1.52802e-07	-0.266256	-3.63989e-10
18508244	chr3:18508244:C:T	1.5493e-08	-2.3002e-10	0.0172422	2.10854e-07	-2.3002e-10	0.0557652
18508568	chr3:18508568:C:T	1.69281e-09	-0.862255	-1.3345	4.30667e-08	-0.198299	-1.33435
18508657	chr3:18508657:C:T	1.19483e-09	-1.81307	-0.732066	1.49669e-08	-1.90032	-0.689244
18508697	chr3:18508697:G:A	6.89576e-09	-2.3002e-10	-0.792237	9.68551e-08	-2.3002e-10	-0.722185
18508826	chr3:18508826:C:A	3.48136e-07	4.36031	-1.23087	1.21885e-05	5.32567	-1.21282
18508845	chr3:18508845:G:A	3.33552e-08	-2.3002e-10	0.78407	4.65892e-07	-2.3002e-10	0.848553
18508936	chr3:18508936:A:G	6.75743e-09	-0.812501	-3.63989e-10	4.62457e-08	-1.46143	-3.63989e-10
18508966	chr3:18508966:T:C	3.12035e-07	4.23355	-1.21358	1.07665e-05	5.18325	-1.19446
18509222	chr3:18509222:T:C	7.83799e-09	-2.3002e-10	-0.664162	1.10827e-07	-2.3002e-10	-0.587427
18509439	chr3:18509439:A:G	6.76479e-09	-2.3002e-10	-0.811413	8.57602e-08	-2.3002e-10	-0.843846
18509594	chr3:18509594:A:G	8.95271e-09	-2.3002e-10	-0.531188	1.16092e-07	-2.3002e-10	-0.541015
18509605	chr3:18509605:T:C	3.15676e-07	4.25817	-1.2266	1.08451e-05	5.20441	-1.20834
18509815	chr3:18509815:G:A	7.66142e-09	-2.3002e-10	-0.686947	1.08124e-07	-2.3002e-10	-0.612118
18509899	chr3:18509899:T:C	1.1184e-08	-2.3002e-10	-0.308656	1.4485e-07	-2.3002e-10	-0.319703
18510567	chr3:18510567:T:C	4.69975e-09	-2.3002e-10	-1.17564	6.32186e-08	-2.3002e-10	-1.1488
18510897	chr3:18510897:A:G	3.61298e-08	-2.3002e-10	0.863974	5.04919e-07	-2.3002e-10	0.928997
18510971	chr3:18510971:C:T	4.30534e-07	4.09712	-0.75524	1.48883e-05	5.03225	-0.719319
18511410	chr3:18511410:C:T	3.86733e-09	-2.3002e-10	-1.37058	5.06077e-08	-2.3002e-10	-1.3713
18511446	chr3:18511446:G:A	4.46753e-09	-0.538767	-0.687542	1.01418e-07	-0.0126151	-0.66354
18511566	chr3:18511566:T:C	1.0121e-08	-2.3002e-10	-0.408533	1.31152e-07	-2.3002e-10	-0.419042
18511623	chr3:18511623:G:A	1.14032e-08	-2.3002e-10	-0.289253	1.62784e-07	-2.3002e-10	-0.202979
18511823	chr3:18511823:T:C	3.61126e-08	-2.3002e-10	0.863497	5.04681e-07	-2.3002e-10	0.928524
18512503	chr3:18512503:G:A	3.61126e-08	-2.3002e-10	0.863497	5.04681e-07	-2.3002e-10	0.928524
18513089	chr3:18513089:C:T	3.07165e-07	4.18358	-1.17934	1.05672e-05	5.12838	-1.15827
18513171	chr3:18513171:GA:G	3.84107e-07	4.42457	-1.19679	1.35056e-05	5.39207	-1.17661
18513624	chr3:18513624:G:A	2.34932e-09	-1.86902	-3.63989e-10	2.96152e-08	-1.90711	-3.63989e-10
18513953	chr3:18513953:G:C	5.89709e-10	-1.88741	-1.36386	7.48657e-09	-1.9169	-1.36539
18513954	chr3:18513954:A:G	2.47758e-09	-1.81586	-3.63989e-10	0.0687093	12.75	-3.63989e-10
18513990	chr3:18513990:C:T	2.43451e-09	-1.8334	-3.63989e-10	0.055227	12.5316	-3.63989e-10
18514182	chr3:18514182:C:T	3.86729e-09	-2.3002e-10	-1.37059	5.06239e-08	-2.3002e-10	-1.37098
18514640	chr3:18514640:A:G	4.75587e-09	-2.3002e-10	-1.16376	6.14394e-08	-2.3002e-10	-1.17735
18514918	chr3:18514918:A:C	2.4889e-09	-1.8113	-3.63989e-10	0.0721451	12.7988	-3.63989e-10
18515432	chr3:18515432:C:G	2.16294e-09	-0.582061	-1.36961	5.92536e-08	0.15516	-1.36874
18515613	chr3:18515613:G:A	2.7267e-09	-0.400618	-1.31944	6.21882e-08	0.153755	-1.31899
18515796	chr3:18515796:G:T	5.26988e-08	2.23162	-0.990173	2.54539e-08	-1.1704	-0.888135
18515984	chr3:18515984:A:G	3.61126e-08	-2.3002e-10	0.863497	5.04681e-07	-2.3002e-10	0.928524
18516229	chr3:18516229:G:T	1.03799e-08	-2.3002e-10	-0.383273	1.34471e-07	-2.3002e-10	-0.394051
18516634	chr3:18516634:G:C	4.94966e-07	4.34504	-0.863694	1.72024e-05	5.28883	-0.831427
18517315	chr3:18517315:G:A	1.76558e-08	-2.3002e-10	0.147921	2.40148e-07	-2.3002e-10	0.185855
18517373	chr3:18517373:A:G	3.51422e-09	-0.766097	-0.700231	1.66336e-08	-1.77748	-0.706502
18517946	chr3:18517946:G:A	3.28306e-07	3.6618	-0.590996	1.11188e-05	4.56546	-0.544467
18517973	chr3:18517973:C:T	3.92538e-09	-2.3002e-10	-1.35568	5.11236e-08	-2.3002e-10	-1.36116
18517978	chr3:18517978:C:T	4.2034e-09	-2.3002e-10	-1.28725	5.58363e-08	-2.3002e-10	-1.27298
18518300	chr3:18518300:C:G	6.25107e-09	-2.3002e-10	-0.890392	7.74431e-08	-2.3002e-10	-0.945858
18518585	chr3:18518585:C:G	3.69645e-08	-2.3002e-10	0.886813	4.0356e-07	-2.3002e-10	0.704925
18518784	chr3:18518784:A:G	1.11097e-08	-2.3002e-10	-0.315328	1.43888e-07	-2.3002e-10	-0.326364
18519099	chr3:18519099:G:A	7.42438e-09	-2.3002e-10	-0.718374	9.11474e-08	-2.3002e-10	-0.782924
18519240	chr3:18519240:C:T	3.30605e-09	-0.263816	-1.26358	7.81217e-08	0.32079	-1.25792
18519810	chr3:18519810:C:T	4.35877e-09	-2.3002e-10	-1.25095	5.819e-08	-2.3002e-10	-1.23169
18519869	chr3:18519869:C:T	2.51856e-09	-1.79946	-3.63989e-10	0.0822004	12.9293	-3.63989e-10
18519879	chr3:18519879:C:T	3.27585e-08	-2.3002e-10	0.766017	4.55915e-07	-2.3002e-10	0.826905
18519968	chr3:18519968:A:C	5.01689e-09	-2.3002e-10	-1.11033	6.58629e-08	-2.3002e-10	-1.10783
18520444	chr3:18520444:G:A	1.10215e-08	-2.3002e-10	-0.323295	1.49333e-07	-2.3002e-10	-0.289222
18520528	chr3:18520528:G:A	2.94063e-09	-0.3276	-1.31692	6.79691e-08	0.240366	-1.31671
18520742	chr3:18520742:T:A	3.27756e-08	-2.3002e-10	0.76654	4.56157e-07	-2.3002e-10	0.827436
18521032	chr3:18521032:A:G	5.46377e-07	4.38447	-0.804305	1.908e-05	5.33129	-0.770294
18521196	chr3:18521196:C:T	5.97522e-10	-1.90574	-1.33237	7.83016e-09	-1.90826	-1.32915
18521344	chr3:18521344:T:C	6.64446e-09	-2.3002e-10	-0.829361	8.207e-08	-2.3002e-10	-0.887829
18521411	chr3:18521411:C:T	6.85637e-09	-2.3002e-10	-0.797966	9.62141e-08	-2.3002e-10	-0.728825
18521607	chr3:18521607:G:A	2.48168e-09	-1.81421	-3.63989e-10	0.0692975	12.7585	-3.63989e-10
18521635	chr3:18521635:A:G	2.20341e-07	3.61214	-0.940111	3.40695e-08	-0.886313	-0.880684
18521812	chr3:18521812:A:T	5.91508e-10	-1.90797	-1.34025	7.78337e-09	-1.90605	-1.33736
18521982	chr3:18521982:T:G	4.79879e-09	-2.3002e-10	-1.15478	6.41882e-08	-2.3002e-10	-1.13358
18522163	chr3:18522163:T:G	1.10766e-09	-1.86283	-0.758061	1.43447e-08	-1.91574	-0.716278
18522209	chr3:18522209:CA:C	2.83375e-09	-0.365665	-1.31588	6.51642e-08	0.197195	-1.31569
18522256	chr3:18522256:G:A	3.9169e-09	-2.3002e-10	-1.35784	5.12886e-08	-2.3002e-10	-1.35793
18522959	chr3:18522959:T:C	2.18651e-07	3.58697	-0.922637	3.4439e-08	-0.894194	-0.862018
18523147	chr3:18523147:C:T	2.1596e-07	3.6401	-0.988157	3.30922e-08	-0.86419	-0.931914
18524269	chr3:18524269:C:A	6.84979e-09	-0.798926	-3.63989e-10	4.64729e-08	-1.45653	-3.63989e-10
18525015	chr3:18525015:T:C	4.43014e-09	-2.3002e-10	-1.23471	5.64965e-08	-2.3002e-10	-1.26122
18525351	chr3:18525351:T:A	7.32488e-09	-2.3002e-10	-0.731868	1.03139e-07	-2.3002e-10	-0.659326
18525642	chr3:18525642:C:T	6.70749e-09	-0.81992	-3.63989e-10	4.588e-08	-1.46937	-3.63989e-10
18525756	chr3:18525756:A:G	6.61304e-09	-2.3002e-10	-0.834101	8.16928e-08	-2.3002e-10	-0.892435
18526060	chr3:18526060:A:T	1.06754e-06	4.28414	-0.0341722	4.71608e-05	5.38517	0.080745
18526229	chr3:18526229:C:G	5.76486e-10	-1.90973	-1.36421	7.58267e-09	-1.90384	-1.3657
18526952	chr3:18526952:A:C	1.21516e-09	-1.8795	-0.648777	1.60021e-08	-1.91862	-0.604064
18527310	chr3:18527310:T:C	1.37194e-08	-2.3002e-10	-0.104332	1.8591e-07	-2.3002e-10	-0.0701366
18527347	chr3:18527347:T:C	2.29082e-09	-1.89424	-3.63989e-10	3.39268e-05	5.13656	-3.63989e-10
18527800	chr3:18527800:G:C	2.48464e-09	-1.81302	-3.63989e-10	0.0677096	12.7353	-3.63989e-10
18527812	chr3:18527812:A:T	3.90467e-09	-1.36097	-3.63989e-10	7.8024e-08	-0.938385	-3.63989e-10
18527913	chr3:18527913:T:G	1.33469e-09	-1.85291	-0.581531	1.72488e-08	-1.913	-0.534656
18528352	chr3:18528352:G:A	1.19098e-09	-1.91271	-0.635659	1.63728e-08	-1.91001	-0.589773
18528579	chr3:18528579:G:A	4.37175e-09	-2.3002e-10	-1.24798	5.88204e-08	-2.3002e-10	-1.22091
18528742	chr3:18528742:C:T	3.86982e-09	-2.3002e-10	-1.36994	5.06867e-08	-2.3002e-10	-1.36974
18528850	chr3:18528850:C:A	5.37975e-09	-2.3002e-10	-1.0405	7.17504e-08	-2.3002e-10	-1.02221
18528862	chr3:18528862:G:A	3.79633e-08	-2.3002e-10	0.913477	5.29787e-07	-2.3002e-10	0.977074
18528908	chr3:18528908:T:G	4.6022e-09	-2.3002e-10	-1.19661	5.59937e-08	-2.3002e-10	-1.27016
18529089	chr3:18529089:C:G	3.43503e-09	-1.48912	-3.63989e-10	3.97788e-08	-1.61207	-3.63989e-10
18529213	chr3:18529213:T:A	6.19072e-09	-2.3002e-10	-0.900094	8.47275e-08	-2.3002e-10	-0.855961
18529567	chr3:18529567:A:G	7.40639e-09	-2.3002e-10	-0.720802	1.04386e-07	-2.3002e-10	-0.64731
18529657	chr3:18529657:A:G	3.86663e-09	-2.3002e-10	-1.37076	5.06182e-08	-2.3002e-10	-1.37109
18529880	chr3:18529880:A:G	2.5105e-09	-1.80266	-3.63989e-10	5.94485e-08	-1.21029	-3.63989e-10
18530429	chr3:18530429:A:T	4.04369e-09	-2.3002e-10	-1.32599	5.39087e-08	-2.3002e-10	-1.30811
18530524	chr3:18530524:TAACTC:T	6.26397e-10	-1.91401	-1.27691	8.48068e-09	-1.89237	-1.26524
18531073	chr3:18531073:T:C	5.28944e-09	-2.3002e-10	-1.05743	6.7625e-08	-2.3002e-10	-1.08142
18531176	chr3:18531176:C:T	4.70268e-09	-2.3002e-10	-1.17501	5.69369e-08	-2.3002e-10	-1.25346
18533344	chr3:18533344:T:C	1.22287e-08	-2.3002e-10	-0.219362	1.65442e-07	-2.3002e-10	-0.186779
18533485	chr3:18533485:C:T	1.37724e-08	-2.3002e-10	-0.10048	1.90762e-07	-2.3002e-10	-0.0443758
18533706	chr3:18533706:T:G	2.03039e-08	0.287668	-3.63989e-10	8.2147e-08	-0.886891	-3.63989e-10
18534163	chr3:18534163:A:G	7.69657e-09	-2.3002e-10	-0.68237	1.04505e-07	-2.3002e-10	-0.646167
18534206	chr3:18534206:A:C	1.29794e-08	-2.3002e-10	-0.159782	1.92887e-07	-2.3002e-10	-0.0332943
18534421	chr3:18534421:AAAG:A	2.79352e-08	-2.3002e-10	0.606742	3.87876e-07	-2.3002e-10	0.665284
18534479	chr3:18534479:A:G	5.96613e-09	-2.3002e-10	-0.937046	8.15395e-08	-2.3002e-10	-0.894314
18535340	chr3:18535340:A:G	3.99664e-09	-2.3002e-10	-1.33769	5.19809e-08	-2.3002e-10	-1.34452
18535348	chr3:18535348:A:C	4.71465e-09	-2.3002e-10	-1.17247	6.26246e-08	-2.3002e-10	-1.15824
18535446	chr3:18535446:ACT:A	6.58467e-09	-2.3002e-10	-0.838401	9.21299e-08	-2.3002e-10	-0.772201
18535502	chr3:18535502:A:G	2.73003e-09	-1.71883	-3.63989e-10	5.67707e-08	-1.25638	-3.63989e-10
18535716	chr3:18535716:G:A	4.00592e-08	1.99307	-1.02585	1.19578e-07	0.418169	-0.929604
18536185	chr3:18536185:C:T	1.32791e-09	-1.86028	-0.579257	1.72548e-08	-1.91497	-0.532339
18536346	chr3:18536346:G:A	2.87886e-09	-1.66575	-3.63989e-10	0.000482257	7.79083	-3.63989e-10
18537062	chr3:18537062:A:G	8.86498e-09	-1.08391	0.542874	6.28044e-08	-1.87607	0.720694
18537310	chr3:18537310:C:T	1.02378e-08	0.105804	-0.50286	9.866e-07	2.0254	-0.426532
18537353	chr3:18537353:T:C	3.90838e-09	-2.3002e-10	-1.36002	5.10656e-08	-2.3002e-10	-1.36229
18537404	chr3:18537404:A:G	8.88991e-09	-2.3002e-10	-0.538228	1.26385e-07	-2.3002e-10	-0.456071
18537486	chr3:18537486:A:G	6.46873e-10	-1.9082	-1.25055	8.63275e-09	-1.90233	-1.23751
18537547	chr3:18537547:A:G	8.09774e-09	-2.3002e-10	-0.631559	1.10765e-07	-2.3002e-10	-0.587986
18538364	chr3:18538364:A:G	3.57535e-09	-1.44908	-3.63989e-10	4.15781e-08	-1.56783	-3.63989e-10
18538739	chr3:18538739:G:A	1.6478e-08	0.285143	-0.206261	2.65695e-07	0.534578	-0.24763
18538768	chr3:18538768:G:A	3.86437e-09	-2.3002e-10	-1.37134	5.06056e-08	-2.3002e-10	-1.37134
18539080	chr3:18539080:C:A	5.72329e-09	-2.3002e-10	-0.9786	7.80645e-08	-2.3002e-10	-0.937866
18539616	chr3:18539616:A:G	8.99127e-10	-1.81122	-1.01825	1.9873e-05	5.56775	-0.966029
18539994	chr3:18539994:C:T	6.80031e-09	-2.3002e-10	-0.806176	7.90854e-08	-2.3002e-10	-0.924872
18540021	chr3:18540021:G:A	4.94451e-09	-2.3002e-10	-1.12487	6.44498e-08	-2.3002e-10	-1.12952
18540057	chr3:18540057:T:C	8.09096e-09	-2.3002e-10	-0.632396	1.14591e-07	-2.3002e-10	-0.554029
18540275	chr3:18540275:A:G	2.73302e-09	-1.71774	-3.63989e-10	0.000315218	7.36562	-3.63989e-10
18540416	chr3:18540416:C:A	8.01371e-09	-2.3002e-10	-0.641991	1.02226e-07	-2.3002e-10	-0.668213
18540479	chr3:18540479:G:A	1.54362e-09	-1.54665	-0.74236	3.44186e-08	-1.09357	-0.663239
18540587	chr3:18540587:C:T	7.23275e-09	-2.3002e-10	-0.744525	9.66778e-08	-2.3002e-10	-0.724017
18541174	chr3:18541174:T:C	4.18835e-09	-2.3002e-10	-1.29084	5.75017e-08	-2.3002e-10	-1.24359
18541364	chr3:18541364:A:G	3.88931e-09	-2.3002e-10	-1.36491	5.12022e-08	-2.3002e-10	-1.35962
18542323	chr3:18542323:T:C	3.86438e-09	-2.3002e-10	-1.37134	5.06079e-08	-2.3002e-10	-1.37129
18542538	chr3:18542538:T:A	1.59971e-09	-1.1873	-1.06602	1.65159e-08	-1.4028	-1.08828
18542584	chr3:18542584:C:G	2.55109e-09	-1.78663	-3.63989e-10	0.000190705	6.86308	-3.63989e-10
18543401	chr3:18543401:T:C	7.85615e-09	-2.3002e-10	-0.661847	1.06679e-07	-2.3002e-10	-0.625577
18543484	chr3:18543484:T:C	3.23764e-09	-0.308883	-1.23942	1.2373e-08	-1.58105	-1.19883
18543873	chr3:18543873:A:G	7.17799e-09	-2.3002e-10	-0.752125	1.0084e-07	-2.3002e-10	-0.681862
18545378	chr3:18545378:A:G	5.97104e-09	-2.3002e-10	-0.936223	8.16283e-08	-2.3002e-10	-0.893225
18545513	chr3:18545513:T:C	2.62096e-09	-1.75961	-3.63989e-10	2.9267e-08	-1.91894	-3.63989e-10
18545542	chr3:18545542:T:C	7.20034e-09	-2.3002e-10	-0.749016	9.62571e-08	-2.3002e-10	-0.728378
18545725	chr3:18545725:G:A	3.70394e-09	-1.41375	-3.63989e-10	4.28331e-08	-1.53809	-3.63989e-10
18545928	chr3:18545928:A:G	1.04703e-09	-1.43321	-1.24398	1.24713e-08	-1.55406	-1.21791
18546071	chr3:18546071:C:T	3.04664e-08	0.597642	0.0958386	1.51652e-07	-0.526852	0.25304
18546170	chr3:18546170:T:G	3.32058e-09	-0.638363	-0.884643	7.02267e-08	-0.178491	-0.865182
18546487	chr3:18546487:G:T	1.1504e-08	-2.3002e-10	-0.280446	1.58326e-07	-2.3002e-10	-0.230748
18547226	chr3:18547226:A:T	7.83897e-09	-2.3002e-10	-0.664037	1.07536e-07	-2.3002e-10	-0.617576
18547652	chr3:18547652:G:C	1.40232e-09	-1.79183	-0.593182	1.68342e-08	-1.89253	-0.579462
18547659	chr3:18547659:T:C	8.21821e-09	-2.3002e-10	-0.616792	1.1292e-07	-2.3002e-10	-0.56872
18547713	chr3:18547713:C:T	1.3825e-08	-2.3002e-10	-0.0966624	1.66026e-07	-2.3002e-10	-0.183257
18548249	chr3:18548249:T:A	1.05917e-08	-2.3002e-10	-0.363071	1.47068e-07	-2.3002e-10	-0.304507
18548317	chr3:18548317:TTTAA:T	3.86459e-09	-2.3002e-10	-1.37129	5.06297e-08	-2.3002e-10	-1.37086
18548336	chr3:18548336:A:G	3.89812e-09	-2.3002e-10	-1.36265	5.09784e-08	-2.3002e-10	-1.364
18549342	chr3:18549342:TTTATGTATTCAAATGCAAATTC:T	1.34927e-08	-2.3002e-10	-0.120996	1.62195e-07	-2.3002e-10	-0.206605
18550023	chr3:18550023:A:C	2.48936e-09	-1.81112	-3.63989e-10	0.000136531	6.5289	-3.63989e-10
18551546	chr3:18551546:A:G	1.11691e-08	-2.3002e-10	-0.309995	1.61112e-07	-2.3002e-10	-0.213302
18551654	chr3:18551654:A:G	4.20967e-09	-2.3002e-10	-1.28576	5.58667e-08	-2.3002e-10	-1.27243
18552215	chr3:18552215:C:T	1.22308e-08	-2.3002e-10	-0.219191	1.58565e-07	-2.3002e-10	-0.229234
18552884	chr3:18552884:TCTTCA:T	8.49007e-09	-2.3002e-10	-0.584247	1.16739e-07	-2.3002e-10	-0.535459
18552939	chr3:18552939:T:G	5.73651e-09	-2.3002e-10	-0.976294	7.31201e-08	-2.3002e-10	-1.0033
18553198	chr3:18553198:C:G	8.69654e-09	-2.3002e-10	-0.560219	1.10841e-07	-2.3002e-10	-0.587308
18553915	chr3:18553915:CT:C	8.78265e-09	-2.3002e-10	-0.550366	1.20895e-07	-2.3002e-10	-0.500475
18553938	chr3:18553938:G:A	4.62149e-09	-2.3002e-10	-1.19243	6.16374e-08	-2.3002e-10	-1.17413
18554090	chr3:18554090:C:A	2.89963e-09	-0.736549	-0.922012	6.04457e-08	-0.290241	-0.903415
18554551	chr3:18554551:G:A	7.21431e-09	-2.3002e-10	-0.747078	8.26244e-08	-2.3002e-10	-0.881097
18554676	chr3:18554676:C:T	3.97951e-09	-2.3002e-10	-1.34199	5.2196e-08	-2.3002e-10	-1.3404
18554804	chr3:18554804:C:T	7.42448e-10	-1.8869	-1.13405	9.75979e-09	-1.91503	-1.1021
18554973	chr3:18554973:G:A	2.79561e-09	-0.462534	-1.23256	1.81695e-08	-1.20484	-1.19082
18555114	chr3:18555114:G:A	1.45945e-09	-1.01762	-1.32747	3.54403e-08	-0.411332	-1.31622
18555119	chr3:18555119:C:T	2.66439e-09	-1.16	-0.583168	2.73574e-08	-1.37062	-0.615789
18555361	chr3:18555361:A:G	2.52861e-09	-1.79547	-3.63989e-10	6.0646e-06	3.41482	-3.63989e-10
18555642	chr3:18555642:T:C	1.03875e-08	-2.3002e-10	-0.382545	1.45098e-07	-2.3002e-10	-0.31799
18555646	chr3:18555646:A:G	4.89463e-09	-2.3002e-10	-1.13501	6.50959e-08	-2.3002e-10	-1.11954
18556077	chr3:18556077:A:G	8.70179e-09	-2.3002e-10	-0.559615	1.19269e-07	-2.3002e-10	-0.514024
18556134	chr3:18556134:A:T	2.49932e-09	-1.80712	-3.63989e-10	0.000141005	6.56115	-3.63989e-10
18556355	chr3:18556355:A:G	9.18004e-09	-2.3002e-10	-0.506112	1.16861e-07	-2.3002e-10	-0.534416
18556459	chr3:18556459:T:C	3.19555e-09	-0.748546	-0.812838	6.68894e-08	-0.299602	-0.792759
18556461	chr3:18556461:T:C	8.72984e-09	-2.3002e-10	-0.556397	1.19662e-07	-2.3002e-10	-0.510728
18556568	chr3:18556568:G:A	9.24093e-09	0.327372	-0.826873	4.26587e-08	-0.774621	-0.767548
18556683	chr3:18556683:T:C	6.098e-09	-0.915184	-3.63989e-10	3.54262e-08	-1.72795	-3.63989e-10
18556752	chr3:18556752:C:T	7.85434e-09	-2.3002e-10	-0.662078	1.0784e-07	-2.3002e-10	-0.614752
18556776	chr3:18556776:C:G	1.76884e-08	-2.3002e-10	0.149764	2.50788e-07	-2.3002e-10	0.229209
18556913	chr3:18556913:G:A	3.24515e-09	-0.808226	-0.737757	6.73341e-08	-0.370043	-0.715691
18557187	chr3:18557187:T:C	7.79723e-09	-2.3002e-10	-0.669375	1.07402e-07	-2.3002e-10	-0.618819
18557411	chr3:18557411:G:A	1.77667e-09	-0.874062	-1.27434	4.13471e-08	-0.313445	-1.25995
18557586	chr3:18557586:A:G	7.7625e-09	-2.3002e-10	-0.67384	1.06923e-07	-2.3002e-10	-0.623293
18557674	chr3:18557674:A:G	7.06166e-09	-2.3002e-10	-0.768464	9.70629e-08	-2.3002e-10	-0.720042
18558400	chr3:18558400:G:A	8.7335e-09	-2.3002e-10	-0.555979	1.11241e-07	-2.3002e-10	-0.583703
18558847	chr3:18558847:C:T	5.05091e-09	-2.3002e-10	-1.10358	6.71558e-08	-2.3002e-10	-1.08839
18559208	chr3:18559208:T:C	4.05798e-09	-0.52204	-0.800419	7.81719e-08	-0.164235	-0.772256
18559866	chr3:18559866:C:T	7.5952e-09	-2.3002e-10	-0.695627	1.13859e-07	-2.3002e-10	-0.560442
18559989	chr3:18559989:CA:C	2.60777e-09	-1.35996	-0.404687	9.51367e-08	-0.409332	-0.330754
18561042	chr3:18561042:G:A	5.11928e-06	3.51732	2.30031	2.36154e-05	2.38938	2.38487
18561090	chr3:18561090:G:A	3.52695e-08	1.43161	-0.591738	1.33794e-06	2.44428	-0.540796
18561331	chr3:18561331:T:G	4.74315e-09	-1.16644	-3.63989e-10	4.11901e-08	-1.5772	-3.63989e-10
18561474	chr3:18561474:A:G	4.8662e-09	-2.3002e-10	-1.14083	6.33849e-08	-2.3002e-10	-1.14618
18561520	chr3:18561520:T:C	8.04278e-09	-2.3002e-10	-0.63837	1.05494e-07	-2.3002e-10	-0.636745
18563318	chr3:18563318:G:A	9.73679e-10	-1.38197	-1.36784	1.19853e-08	-1.44041	-1.37132
18563502	chr3:18563502:C:T	6.09892e-10	-1.89477	-1.32285	7.9022e-09	-1.91767	-1.31059
18563530	chr3:18563530:A:G	6.42103e-10	-1.91055	-1.2556	8.97641e-09	-1.87195	-1.22885
18563825	chr3:18563825:T:C	9.50356e-09	-2.3002e-10	-0.471478	1.25465e-07	-2.3002e-10	-0.463372
18563947	chr3:18563947:G:A	7.01227e-10	-1.74525	-1.33281	2.00674e-08	-0.970758	-1.32555
18564006	chr3:18564006:A:C	1.00436e-09	-1.66314	-1.05566	3.15404e-08	-0.79663	-1.0475
18564455	chr3:18564455:G:A	6.31365e-10	-1.8231	-1.35991	7.59044e-09	-1.90362	-1.36489
18564473	chr3:18564473:T:C	6.18225e-10	-1.83286	-1.37119	1.4975e-08	-1.21824	-1.37078
18564540	chr3:18564540:G:T	6.89887e-09	-2.3002e-10	-0.791786	8.82089e-08	-2.3002e-10	-0.815693
18564736	chr3:18564736:C:T	6.15732e-10	-1.84215	-1.36594	7.68687e-09	-1.89481	-1.36107
18564751	chr3:18564751:T:C	6.22823e-09	-2.3002e-10	-0.894052	7.87805e-08	-2.3002e-10	-0.928736
18565563	chr3:18565563:C:CT	1.45286e-09	-1.76257	-0.587036	1.60887e-08	-1.91853	-0.59875
18565574	chr3:18565574:A:G	1.29577e-08	-2.3002e-10	-0.161455	1.69708e-07	-2.3002e-10	-0.161325
18565658	chr3:18565658:T:C	8.53818e-09	-2.3002e-10	-0.578597	1.1363e-07	-2.3002e-10	-0.562453
18565768	chr3:18565768:C:G	1.29577e-08	-2.3002e-10	-0.161455	1.69708e-07	-2.3002e-10	-0.161325
18566156	chr3:18566156:A:C	3.86669e-09	-2.3002e-10	-1.37074	5.06246e-08	-2.3002e-10	-1.37096
18566187	chr3:18566187:T:C	7.1518e-10	-1.7416	-1.31677	2.06732e-08	-0.958319	-1.30824
18566300	chr3:18566300:C:T	7.81686e-10	-1.64833	-1.32112	2.44912e-08	-0.784987	-1.3121
18566400	chr3:18566400:A:G	1.09935e-09	-1.26477	-1.36365	1.37e-08	-1.32455	-1.35346
18566403	chr3:18566403:A:G	5.50037e-09	-2.3002e-10	-1.01833	7.47409e-08	-2.3002e-10	-0.981374
18566410	chr3:18566410:T:G	3.05797e-09	-1.60539	-3.63989e-10	3.54323e-08	-1.72778	-3.63989e-10
18566437	chr3:18566437:A:C	4.82978e-09	-2.3002e-10	-1.14834	6.19807e-08	-2.3002e-10	-1.16858
18567666	chr3:18567666:T:G	3.91659e-09	-2.3002e-10	-1.35792	5.13117e-08	-2.3002e-10	-1.35748
18567802	chr3:18567802:T:C	4.64469e-09	-2.3002e-10	-1.18742	5.7878e-08	-2.3002e-10	-1.23706
18567806	chr3:18567806:A:G	3.87075e-09	-2.3002e-10	-1.3697	5.06821e-08	-2.3002e-10	-1.36983
18567853	chr3:18567853:A:G	1.15447e-09	-1.63081	-0.948698	2.66843e-08	-1.10327	-0.908051
18567986	chr3:18567986:G:T	7.61522e-10	-1.79635	-1.19923	4.36337e-08	-0.350495	-1.16908
18568220	chr3:18568220:A:G	1.11529e-09	-1.28879	-1.32524	3.51458e-08	-0.410157	-1.32574
18568341	chr3:18568341:C:T	4.07177e-09	-2.3002e-10	-1.31907	5.27967e-08	-2.3002e-10	-1.32895
18568572	chr3:18568572:C:A	4.05885e-09	-2.3002e-10	-1.32224	5.26447e-08	-2.3002e-10	-1.33183
18568683	chr3:18568683:G:A	3.17586e-08	0.801059	-0.0660387	4.25151e-06	3.137	-0.0773757
18568687	chr3:18568687:C:T	1.36308e-07	2.59491	-0.403129	2.9804e-05	5.41821	-0.411217
18568688	chr3:18568688:G:A	4.57286e-09	-2.3002e-10	-1.20301	6.02003e-08	-2.3002e-10	-1.19772
18568851	chr3:18568851:A:G	1.7409e-08	-2.3002e-10	0.133844	2.31257e-07	-2.3002e-10	0.148131
18569221	chr3:18569221:T:G	5.50986e-08	2.08234	-0.796358	1.01e-05	4.72417	-0.799282
18569338	chr3:18569338:A:T	4.04812e-09	-2.3002e-10	-1.32489	5.27971e-08	-2.3002e-10	-1.32894
18569385	chr3:18569385:C:T	4.89961e-08	1.96429	-0.795694	8.75511e-06	4.58074	-0.798753
18569663	chr3:18569663:C:A	5.15161e-08	1.98659	-0.767841	9.2375e-06	4.60713	-0.771509
18569791	chr3:18569791:A:G	7.14149e-10	-1.71375	-1.34606	9.49434e-09	-1.69402	-1.35069
18569792	chr3:18569792:A:C	7.21817e-10	-1.70026	-1.34887	9.60008e-09	-1.6804	-1.35323
18569804	chr3:18569804:G:A	3.87202e-09	-2.3002e-10	-1.36937	5.08389e-08	-2.3002e-10	-1.36674
18570291	chr3:18570291:A:G	3.86511e-09	-2.3002e-10	-1.37115	5.06054e-08	-2.3002e-10	-1.37134
18570708	chr3:18570708:C:G	1.34905e-09	-1.29828	-1.12547	1.77857e-08	-1.28406	-1.13295
18570915	chr3:18570915:T:C	7.12903e-09	-2.3002e-10	-0.758969	9.16325e-08	-2.3002e-10	-0.777615
18571494	chr3:18571494:T:C	3.9095e-09	-2.3002e-10	-1.35973	5.08253e-08	-2.3002e-10	-1.36701
18571895	chr3:18571895:A:T	6.27491e-08	2.20407	-0.788072	1.1787e-05	4.87113	-0.791777
18572000	chr3:18572000:G:A	5.40624e-08	2.08272	-0.815723	9.95465e-06	4.72973	-0.819337
18572129	chr3:18572129:T:C	5.7926e-09	0.307646	-1.27421	6.34928e-07	2.42499	-1.26688
18572335	chr3:18572335:C:T	1.56284e-08	0.564684	-0.538736	1.89575e-06	2.79699	-0.545015
18572549	chr3:18572549:G:A	3.42133e-09	-0.128681	-1.36443	2.99657e-07	1.77244	-1.36521
18573004	chr3:18573004:T:C	2.23688e-09	-1.91806	-3.63989e-10	2.99843e-08	-1.89473	-3.63989e-10
18573255	chr3:18573255:G:T	3.40519e-09	-1.49784	-3.63989e-10	4.24352e-08	-1.54742	-3.63989e-10
18573772	chr3:18573772:G:A	4.05654e-09	-2.3002e-10	-1.32281	5.38631e-08	-2.3002e-10	-1.30896
18573915	chr3:18573915:C:T	1.59202e-09	-1.86319	-0.394948	2.14298e-08	-1.86444	-0.36618
18574411	chr3:18574411:T:C	1.05885e-09	-1.30247	-1.36349	2.51249e-08	-0.702845	-1.3687
18574620	chr3:18574620:C:T	1.65784e-08	0.589603	-0.504647	2.01406e-06	2.82404	-0.511532
18574631	chr3:18574631:G:A	9.81796e-09	-2.3002e-10	-0.438931	1.313e-07	-2.3002e-10	-0.41792
18574666	chr3:18574666:C:T	5.16576e-09	-2.3002e-10	-1.08109	6.76036e-08	-2.3002e-10	-1.08174
18574694	chr3:18574694:G:T	9.50905e-10	-1.41235	-1.36113	3.40537e-08	-0.407636	-1.35983
18574787	chr3:18574787:C:T	9.55421e-10	-1.40386	-1.36489	3.4429e-08	-0.392669	-1.36383
18575357	chr3:18575357:C:T	9.98995e-09	-2.3002e-10	-0.421565	1.31866e-07	-2.3002e-10	-0.413614
18575696	chr3:18575696:A:G	4.66783e-09	-0.447373	-0.735078	1.46479e-07	0.434881	-0.743398
18575761	chr3:18575761:T:C	1.27305e-09	-1.31892	-1.16281	5.14136e-08	-0.206882	-1.14862
18575784	chr3:18575784:A:G	1.26283e-08	0.466775	-0.653981	1.45795e-06	2.64907	-0.659687
18576003	chr3:18576003:C:A	6.97405e-10	-1.89159	-1.19195	9.45252e-09	-1.86754	-1.18158
18576031	chr3:18576031:G:A	7.0956e-10	-1.89044	-1.17582	9.62603e-09	-1.86585	-1.16508
18576135	chr3:18576135:C:T	1.24637e-09	-1.31301	-1.1899	5.04469e-08	-0.197774	-1.17671
18576263	chr3:18576263:T:C	4.07852e-09	-2.3002e-10	-1.31741	5.31892e-08	-2.3002e-10	-1.32155
18576521	chr3:18576521:G:A	1.4251e-08	0.493022	-0.559341	1.66695e-06	2.68912	-0.565773
18576677	chr3:18576677:T:C	4.08572e-09	-2.3002e-10	-1.31565	5.42965e-08	-2.3002e-10	-1.30094
18577129	chr3:18577129:A:G	4.71525e-09	-2.3002e-10	-1.17234	5.8714e-08	-2.3002e-10	-1.22272
18577487	chr3:18577487:G:C	9.98995e-09	-2.3002e-10	-0.421565	1.31866e-07	-2.3002e-10	-0.413614
18577955	chr3:18577955:C:T	1.1003e-09	-1.25864	-1.36892	2.68147e-08	-0.635252	-1.3712
18578002	chr3:18578002:A:T	9.35514e-09	-2.3002e-10	-0.487218	1.24998e-07	-2.3002e-10	-0.467101
18578057	chr3:18578057:G:C	1.45743e-09	-1.04207	-1.30439	2.04904e-08	-0.970881	-1.30456
18578636	chr3:18578636:C:T	4.13574e-09	-2.3002e-10	-1.30348	5.37898e-08	-2.3002e-10	-1.31032
18578825	chr3:18578825:T:C	3.96614e-09	-2.3002e-10	-1.34535	5.15841e-08	-2.3002e-10	-1.35219
18579103	chr3:18579103:G:A	9.98995e-09	-2.3002e-10	-0.421565	1.31866e-07	-2.3002e-10	-0.413614
18579545	chr3:18579545:G:A	1.21532e-09	-1.32049	-1.20765	4.96813e-08	-0.194605	-1.19517
18579599	chr3:18579599:C:T	9.42125e-10	-1.42932	-1.35344	1.23007e-08	-1.42766	-1.35809
18579647	chr3:18579647:A:G	9.49787e-10	-1.42268	-1.35198	1.2406e-08	-1.42039	-1.35683
18579690	chr3:18579690:C:T	1.4446e-08	0.490925	-0.543655	1.69278e-06	2.68912	-0.550394
18579852	chr3:18579852:C:T	3.25682e-09	-0.495498	-1.0469	2.2364e-07	1.11798	-1.00334
18579887	chr3:18579887:C:T	3.87411e-09	-2.3002e-10	-1.36883	5.06821e-08	-2.3002e-10	-1.36983
18580345	chr3:18580345:G:A	1.16225e-09	-1.35317	-1.21961	4.63821e-08	-0.250862	-1.20763
18580714	chr3:18580714:T:C	4.09316e-09	-2.3002e-10	-1.31383	5.44077e-08	-2.3002e-10	-1.29889
18581335	chr3:18581335:C:T	3.94784e-09	-2.3002e-10	-1.34998	5.13814e-08	-2.3002e-10	-1.35612
18581413	chr3:18581413:T:C	1.10955e-09	-1.38908	-1.23011	4.32288e-08	-0.310354	-1.21854
18581435	chr3:18581435:G:A	1.45056e-08	0.516329	-0.564941	1.71434e-06	2.72304	-0.57166
18581588	chr3:18581588:T:A	2.94637e-09	-0.890067	-0.752503	4.17901e-08	-0.813224	-0.749518
18581597	chr3:18581597:C:T	7.14951e-10	-1.88577	-1.17291	9.71392e-09	-1.85967	-1.16217
18581786	chr3:18581786:A:G	7.31585e-10	-1.71035	-1.32534	9.57586e-09	-1.73241	-1.30374
18582199	chr3:18582199:G:T	9.58537e-10	-1.41792	-1.34757	1.25011e-08	-1.41662	-1.35297
18582217	chr3:18582217:G:T	1.12217e-09	-1.37924	-1.22865	4.39886e-08	-0.294454	-1.21702
18582359	chr3:18582359:A:G	9.52163e-10	-1.41574	-1.35642	1.24345e-08	-1.41427	-1.36065
18582691	chr3:18582691:TTACTC:T	2.0024e-09	-0.819438	-1.20936	3.38445e-08	-0.577843	-1.19578
18582766	chr3:18582766:T:A	1.18786e-09	-1.33052	-1.22047	4.83943e-08	-0.207478	-1.20854
18583408	chr3:18583408:A:G	1.06797e-09	-1.28772	-1.36967	2.57691e-08	-0.674895	-1.37133
18583783	chr3:18583783:C:T	1.30609e-08	0.456963	-0.610482	1.51531e-06	2.64516	-0.617186
18583794	chr3:18583794:A:G	9.28843e-10	-1.44438	-1.35258	1.21369e-08	-1.44179	-1.35736
18583827	chr3:18583827:A:C	1.93849e-09	-0.733222	-1.32801	3.24175e-08	-0.493914	-1.32279
18583887	chr3:18583887:C:T	4.12656e-09	-2.3002e-10	-1.3057	5.4909e-08	-2.3002e-10	-1.28972
18583981	chr3:18583981:C:T	3.97605e-09	-2.3002e-10	-1.34286	5.18624e-08	-2.3002e-10	-1.34681
18584051	chr3:18584051:T:C	1.17489e-08	0.342241	-0.601628	1.30383e-06	2.48603	-0.608372
18584084	chr3:18584084:T:G	3.9462e-09	-2.3002e-10	-1.35039	5.13634e-08	-2.3002e-10	-1.35647
18584739	chr3:18584739:G:A	1.33593e-08	0.495746	-0.626675	1.56645e-06	2.69445	-0.633283
18585013	chr3:18585013:C:T	3.86436e-09	-2.3002e-10	-1.37135	5.06109e-08	-2.3002e-10	-1.37123
18585250	chr3:18585250:T:C	2.74317e-09	-0.525046	-1.18898	1.84109e-07	1.0765	-1.15637
18585939	chr3:18585939:T:C	1.1406e-08	0.337499	-0.626503	1.26677e-06	2.48203	-0.633204
18585943	chr3:18585943:G:A	7.18184e-09	-2.3002e-10	-0.751589	9.23025e-08	-2.3002e-10	-0.77033
18586360	chr3:18586360:T:A	9.37312e-09	-2.3002e-10	-0.485298	1.25241e-07	-2.3002e-10	-0.465164
18586494	chr3:18586494:G:A	7.22492e-10	-1.89643	-1.15177	9.5789e-09	-1.90924	-1.12659
18586522	chr3:18586522:A:G	6.38376e-09	-2.3002e-10	-0.869386	8.46969e-08	-2.3002e-10	-0.856322
18586888	chr3:18586888:T:A	9.98995e-09	-2.3002e-10	-0.421565	1.31866e-07	-2.3002e-10	-0.413614
18586911	chr3:18586911:A:G	6.44407e-10	-1.90326	-1.25931	8.50356e-09	-1.91374	-1.24117
18587301	chr3:18587301:C:G	7.34254e-10	-1.72316	-1.30889	9.39213e-09	-1.77131	-1.28422
18587316	chr3:18587316:T:A	5.65939e-09	-2.3002e-10	-0.989828	7.35031e-08	-2.3002e-10	-0.998073
18587823	chr3:18587823:T:C	1.04277e-08	0.287707	-0.666383	1.14513e-06	2.42096	-0.673085
18587899	chr3:18587899:A:G	4.00825e-09	-2.3002e-10	-1.33479	5.22579e-08	-2.3002e-10	-1.33921
18587989	chr3:18587989:G:A	5.7596e-10	-1.91822	-1.35664	7.58032e-09	-1.91893	-1.35091
18587997	chr3:18587997:C:G	1.24131e-08	0.404867	-0.609259	1.43448e-06	2.58923	-0.616082
18589197	chr3:18589197:A:G	1.33761e-08	-0.389063	0.259385	3.93714e-07	0.442606	0.237618
18589221	chr3:18589221:T:C	3.93935e-09	-2.3002e-10	-1.35213	5.1496e-08	-2.3002e-10	-1.3539
18589363	chr3:18589363:A:G	4.14268e-09	-2.3002e-10	-1.3018	5.46117e-08	-2.3002e-10	-1.29515
18589682	chr3:18589682:T:C	2.26966e-09	-1.90352	-3.63989e-10	2.93089e-08	-1.91751	-3.63989e-10
18590355	chr3:18590355:T:C	4.5982e-09	-2.3002e-10	-1.19748	6.06139e-08	-2.3002e-10	-1.19088
18590414	chr3:18590414:T:C	1.72649e-08	-0.298828	0.424359	5.18912e-07	0.550478	0.405855
18590533	chr3:18590533:G:A	1.47431e-08	-0.321845	0.289474	4.44246e-07	0.526067	0.274909
18591824	chr3:18591824:C:T	8.99447e-09	-2.3002e-10	-0.526534	1.18653e-07	-2.3002e-10	-0.519201
18591946	chr3:18591946:C:T	8.96084e-09	-2.3002e-10	-0.53028	1.14387e-07	-2.3002e-10	-0.555815
18591983	chr3:18591983:C:T	2.8471e-09	-1.67684	-3.63989e-10	6.77544e-08	-1.07951	-3.63989e-10
18592001	chr3:18592001:A:T	5.4888e-09	0.220343	-1.24078	2.12698e-07	1.33455	-1.27008
18592083	chr3:18592083:G:T	1.26087e-08	-2.3002e-10	-0.188758	1.67093e-07	-2.3002e-10	-0.17685
18592159	chr3:18592159:C:T	6.70226e-10	-1.78317	-1.34012	9.05051e-09	-1.7448	-1.34778
18592460	chr3:18592460:G:A	6.8886e-09	-2.3002e-10	-0.793276	9.16839e-08	-2.3002e-10	-0.777055
18592927	chr3:18592927:T:A	2.52538e-08	-1.29663	1.80246	7.26559e-07	-0.527776	1.82069
18592944	chr3:18592944:A:G	5.29144e-09	-2.3002e-10	-1.05705	6.98667e-08	-2.3002e-10	-1.04881
18592986	chr3:18592986:C:T	7.12676e-10	-1.7059	-1.35597	9.77208e-09	-1.65562	-1.36026
18593046	chr3:18593046:G:A	2.47465e-08	-1.27429	1.75983	7.34685e-07	-0.475799	1.77984
18593264	chr3:18593264:T:A	3.86835e-09	-2.3002e-10	-1.37032	5.07248e-08	-2.3002e-10	-1.36899
18593787	chr3:18593787:G:C	7.83889e-09	-2.3002e-10	-0.664047	1.03054e-07	-2.3002e-10	-0.660149
18594463	chr3:18594463:T:C	2.2724e-09	-1.90231	-3.63989e-10	2.92779e-08	-1.91857	-3.63989e-10
18594562	chr3:18594562:A:G	2.86341e-09	-1.67113	-3.63989e-10	2.92937e-08	-1.91803	-3.63989e-10
18594722	chr3:18594722:A:G	2.07364e-08	0.266279	0.0424671	8.93882e-07	1.41031	0.0898583
18594928	chr3:18594928:T:C	4.66426e-09	-2.3002e-10	-1.18322	6.07037e-08	-2.3002e-10	-1.1894
18594958	chr3:18594958:T:C	3.37285e-09	-1.19144	-0.315942	1.0321e-07	-0.350192	-0.308441
18595034	chr3:18595034:G:A	5.2835e-09	-2.3002e-10	-1.05856	6.97612e-08	-2.3002e-10	-1.05032
18595424	chr3:18595424:G:A	7.73139e-09	-0.321898	-0.355958	6.639e-07	1.5638	-0.361067
18595656	chr3:18595656:A:C	5.12596e-09	-2.3002e-10	-1.08883	6.63831e-08	-2.3002e-10	-1.09996
18595902	chr3:18595902:C:T	7.86109e-10	-1.59498	-1.36882	1.09359e-08	-1.533	-1.37034
18596150	chr3:18596150:T:C	6.26683e-09	-0.887874	-3.63989e-10	9.08616e-08	-0.786064	-3.63989e-10
18597096	chr3:18597096:G:A	2.87161e-08	0.744724	-0.11041	1.38694e-06	2.09265	-0.153191
18597544	chr3:18597544:A:C	1.2238e-08	-2.3002e-10	-0.218599	1.62142e-07	-2.3002e-10	-0.206929
18597649	chr3:18597649:C:T	7.20498e-10	-1.68688	-1.36408	9.92877e-09	-1.63317	-1.3668
18597814	chr3:18597814:T:A	4.53359e-08	1.65276	-0.561805	8.25821e-06	4.24874	-0.525183
18597900	chr3:18597900:A:G	1.2727e-08	0.132734	-0.312154	1.31612e-06	2.20711	-0.320072
18598123	chr3:18598123:C:G	4.29182e-09	-2.3002e-10	-1.26643	5.61675e-08	-2.3002e-10	-1.26706
18598126	chr3:18598126:C:T	1.94999e-08	0.701911	-0.454648	9.2482e-07	2.03199	-0.497796
18598172	chr3:18598172:T:C	5.08199e-09	-2.3002e-10	-1.09744	6.58333e-08	-2.3002e-10	-1.10828
18598185	chr3:18598185:G:A	7.06085e-09	-2.3002e-10	-0.768579	9.40084e-08	-2.3002e-10	-0.752017
18598201	chr3:18598201:C:T	1.24429e-09	-1.14758	-1.35699	1.82064e-08	-1.04073	-1.3529
18598217	chr3:18598217:G:C	3.87622e-09	-2.3002e-10	-1.36828	5.09267e-08	-2.3002e-10	-1.36501
18598489	chr3:18598489:A:C	2.25744e-09	-1.90891	-3.63989e-10	3.3814e-08	-1.77453	-3.63989e-10
18598537	chr3:18598537:C:T	5.28337e-09	-2.3002e-10	-1.05858	6.97587e-08	-2.3002e-10	-1.05036
18598615	chr3:18598615:C:A	2.12925e-08	-1.36938	1.70459	5.92389e-07	-0.633304	1.72207
18598855	chr3:18598855:G:A	2.03848e-08	0.826012	-0.534368	1.0059e-06	2.18948	-0.571241
18599084	chr3:18599084:T:C	4.70095e-09	-2.3002e-10	-1.17538	6.11661e-08	-2.3002e-10	-1.18181
18599799	chr3:18599799:GA:G	9.86823e-09	-2.3002e-10	-0.433824	1.30272e-07	-2.3002e-10	-0.425775
18599884	chr3:18599884:A:G	4.97146e-09	-2.3002e-10	-1.11943	6.44281e-08	-2.3002e-10	-1.12985
18600353	chr3:18600353:G:T	1.10199e-09	-1.386	-1.24003	1.52559e-08	-1.36695	-1.20348
18600424	chr3:18600424:T:C	1.85806e-08	-1.31365	1.51262	5.31035e-07	-0.54981	1.52924
18600470	chr3:18600470:G:A	6.3677e-09	-2.3002e-10	-0.871906	8.20045e-08	-2.3002e-10	-0.888627
18600644	chr3:18600644:A:G	4.58193e-09	-2.3002e-10	-1.20102	5.96408e-08	-2.3002e-10	-1.20706
18600703	chr3:18600703:AG:A	2.52833e-08	-1.26485	1.77185	7.40268e-07	-0.478661	1.79027
18600783	chr3:18600783:T:C	6.52467e-09	-2.3002e-10	-0.847554	8.40032e-08	-2.3002e-10	-0.864546
18601055	chr3:18601055:G:GA	6.19505e-09	-2.3002e-10	-0.899394	7.91603e-08	-2.3002e-10	-0.923926
18601155	chr3:18601155:C:A	5.43901e-09	0.219367	-1.24891	2.10814e-07	1.33273	-1.27716
18601565	chr3:18601565:G:C	4.25475e-09	-2.3002e-10	-1.27511	5.68319e-08	-2.3002e-10	-1.2553
18601692	chr3:18601692:G:A	7.51639e-09	-2.3002e-10	-0.706058	9.88749e-08	-2.3002e-10	-0.701545
18601723	chr3:18601723:C:T	3.97266e-09	-1.34371	-3.63989e-10	3.78047e-08	-1.66297	-3.63989e-10
18601773	chr3:18601773:A:C	6.12381e-09	-2.3002e-10	-0.91096	7.89613e-08	-2.3002e-10	-0.926443
18602656	chr3:18602656:T:C	6.33349e-09	-2.3002e-10	-0.877292	8.19372e-08	-2.3002e-10	-0.889449
18603219	chr3:18603219:AAAATTGCCATTAGAAGTAATCACATAT:A	1.05932e-09	-1.64274	-1.02278	1.56167e-08	-1.53168	-1.01538
18603252	chr3:18603252:TTGAACAA:T	1.05671e-09	-1.62871	-1.03927	1.56155e-08	-1.51509	-1.03205
18603668	chr3:18603668:T:C	8.85231e-10	-1.55788	-1.28717	1.22188e-08	-1.53527	-1.25715
18603741	chr3:18603741:C:T	6.87548e-09	-2.3002e-10	-0.795183	9.03879e-08	-2.3002e-10	-0.79129
18603778	chr3:18603778:C:T	8.30714e-09	-2.3002e-10	-0.606029	1.0624e-07	-2.3002e-10	-0.629696
18603858	chr3:18603858:C:T	7.15318e-09	-2.3002e-10	-0.755587	9.52559e-08	-2.3002e-10	-0.738834
18604023	chr3:18604023:T:C	8.76198e-10	-1.49889	-1.35642	1.19367e-08	-1.47328	-1.34251
18604119	chr3:18604119:C:T	8.62464e-10	-1.51584	-1.35527	1.17499e-08	-1.49064	-1.34092
18604181	chr3:18604181:T:C	4.55344e-09	-1.20726	-3.63989e-10	6.39722e-08	-1.13695	-3.63989e-10
18604294	chr3:18604294:C:G	6.87548e-09	-2.3002e-10	-0.795183	9.03879e-08	-2.3002e-10	-0.79129
18604306	chr3:18604306:A:G	8.73897e-10	-1.50555	-1.35239	1.1914e-08	-1.48063	-1.33706
18604308	chr3:18604308:T:C	5.0431e-09	-2.3002e-10	-1.10512	6.54639e-08	-2.3002e-10	-1.1139
18604615	chr3:18604615:C:T	7.37396e-10	-1.68536	-1.34242	1.01429e-08	-1.63042	-1.34821
18604925	chr3:18604925:A:G	1.01854e-09	-1.33855	-1.36623	1.51188e-08	-1.21407	-1.36539
18604971	chr3:18604971:A:G	4.03706e-09	-2.3002e-10	-1.32763	5.20076e-08	-2.3002e-10	-1.34401
18604981	chr3:18604981:AAGTG:A	8.13163e-09	-2.3002e-10	-0.627383	1.08483e-07	-2.3002e-10	-0.608804
18605176	chr3:18605176:A:G	1.14111e-09	-1.32003	-1.27111	1.5553e-08	-1.26169	-1.28946
18605253	chr3:18605253:A:G	2.27428e-08	0.102085	0.299018	2.02682e-06	2.04093	0.277892
18605264	chr3:18605264:CA:C	4.91819e-09	-2.3002e-10	-1.1302	6.38639e-08	-2.3002e-10	-1.13865
18605320	chr3:18605320:GACA:G	6.87548e-09	-2.3002e-10	-0.795183	9.03879e-08	-2.3002e-10	-0.79129
18605381	chr3:18605381:T:C	5.2909e-09	-2.3002e-10	-1.05716	6.84755e-08	-2.3002e-10	-1.06893
18605578	chr3:18605578:T:C	4.26905e-09	-2.3002e-10	-1.27175	5.70242e-08	-2.3002e-10	-1.25193
18605830	chr3:18605830:G:A	2.24032e-09	-1.91652	-3.63989e-10	2.93156e-08	-1.91728	-3.63989e-10
18605895	chr3:18605895:G:T	1.25389e-09	-1.15819	-1.3387	1.84994e-08	-1.04488	-1.33278
18605930	chr3:18605930:C:T	6.87602e-09	-2.3002e-10	-0.795104	9.03959e-08	-2.3002e-10	-0.791202
18606021	chr3:18606021:G:A	2.01003e-08	-1.42006	1.69765	5.45048e-07	-0.709513	1.71499
18606212	chr3:18606212:A:C	5.60917e-09	-2.3002e-10	-0.998742	7.22842e-08	-2.3002e-10	-1.0148
18606404	chr3:18606404:A:C	6.29957e-09	-2.3002e-10	-0.882662	8.11908e-08	-2.3002e-10	-0.898599
18606551	chr3:18606551:G:A	4.78572e-09	-2.3002e-10	-1.15751	6.12243e-08	-2.3002e-10	-1.18086
18606989	chr3:18606989:C:A	1.16401e-09	-1.20056	-1.37071	1.70209e-08	-1.09133	-1.36963
18607427	chr3:18607427:A:G	3.86621e-09	-2.3002e-10	-1.37087	5.06063e-08	-2.3002e-10	-1.37133
18607705	chr3:18607705:T:C	4.98931e-09	-2.3002e-10	-1.11585	6.47543e-08	-2.3002e-10	-1.1248
18607959	chr3:18607959:C:T	1.93346e-08	-0.202857	0.441609	1.56229e-06	1.64012	0.418388
18608435	chr3:18608435:A:T	4.51773e-09	-2.3002e-10	-1.21513	5.95414e-08	-2.3002e-10	-1.20873
18608483	chr3:18608483:A:G	1.81394e-09	-0.978817	-1.14882	2.50774e-08	-0.884389	-1.18904
18608523	chr3:18608523:G:T	1.15229e-08	-0.548942	0.270133	2.7424e-07	0.177038	0.141564
18608536	chr3:18608536:C:A	4.98314e-09	-2.3002e-10	-1.11708	6.46762e-08	-2.3002e-10	-1.12601
18609015	chr3:18609015:C:T	1.96295e-08	-0.176459	0.43035	1.60242e-06	1.67694	0.406929
18609069	chr3:18609069:C:T	1.87411e-08	-0.178875	0.386449	1.52796e-06	1.67297	0.363316
18609356	chr3:18609356:A:G	2.32665e-09	-1.87871	-3.63989e-10	2.93465e-08	-1.91623	-3.63989e-10
18609405	chr3:18609405:C:G	9.7297e-10	-1.47241	-1.27814	1.34583e-08	-1.44899	-1.24682
18609410	chr3:18609410:A:T	7.68339e-10	-1.62456	-1.36211	1.00572e-08	-1.6198	-1.36731
18609557	chr3:18609557:G:A	4.62051e-09	-2.3002e-10	-1.19264	6.00172e-08	-2.3002e-10	-1.20077
18609612	chr3:18609612:C:T	1.12076e-09	-1.23883	-1.37031	1.63491e-08	-1.13222	-1.36901
18609639	chr3:18609639:A:T	8.92066e-09	-2.3002e-10	-0.534774	1.19254e-07	-2.3002e-10	-0.514146
18609884	chr3:18609884:A:G	6.65759e-10	-1.78244	-1.34753	8.56049e-09	-1.80972	-1.33852
18609969	chr3:18609969:C:T	4.19505e-09	-2.3002e-10	-1.28924	5.59429e-08	-2.3002e-10	-1.27107
18610121	chr3:18610121:G:T	8.59403e-09	-2.3002e-10	-0.572077	1.09833e-07	-2.3002e-10	-0.596436
18610251	chr3:18610251:C:A	4.90513e-09	-2.3002e-10	-1.13286	6.3685e-08	-2.3002e-10	-1.14145
18610499	chr3:18610499:A:C	4.1817e-09	-2.3002e-10	-1.29243	5.4914e-08	-2.3002e-10	-1.28963
18610822	chr3:18610822:A:G	5.30148e-09	-2.3002e-10	-1.05516	7.17751e-08	-2.3002e-10	-1.02186
18611046	chr3:18611046:A:G	8.52494e-10	-1.52872	-1.35401	1.19482e-08	-1.45645	-1.35837
18611593	chr3:18611593:C:T	7.15852e-09	-2.3002e-10	-0.754841	9.53098e-08	-2.3002e-10	-0.738269
18611870	chr3:18611870:T:C	5.57569e-09	-2.3002e-10	-1.00473	7.18628e-08	-2.3002e-10	-1.02064
18611879	chr3:18611879:T:C	4.20165e-09	-1.28767	-3.63989e-10	3.31484e-08	-1.79441	-3.63989e-10
18611884	chr3:18611884:G:A	5.06057e-09	-2.3002e-10	-1.10167	6.56638e-08	-2.3002e-10	-1.11085
18611927	chr3:18611927:C:A	6.16481e-09	-0.892056	-0.0122306	3.16082e-07	0.417745	0.0428566
18612088	chr3:18612088:A:T	7.01982e-09	-2.3002e-10	-0.774407	9.22194e-08	-2.3002e-10	-0.771231
18612156	chr3:18612156:C:T	1.22011e-09	-1.16183	-1.36237	1.78931e-08	-1.05195	-1.35904
18612393	chr3:18612393:A:C	3.91378e-09	-2.3002e-10	-1.35864	5.1589e-08	-2.3002e-10	-1.35209
18612614	chr3:18612614:C:A	1.22442e-09	-1.15639	-1.36429	1.79637e-08	-1.04624	-1.36081
18612621	chr3:18612621:T:TC	8.96713e-10	-1.68925	-1.14292	1.21259e-08	-1.69709	-1.10296
18612622	chr3:18612622:G:C	8.86197e-10	-1.69025	-1.15371	1.1973e-08	-1.69806	-1.11468
18612643	chr3:18612643:A:G	1.38173e-08	-2.3002e-10	-0.097226	1.83336e-07	-2.3002e-10	-0.0840797
18612849	chr3:18612849:A:C	3.92077e-09	-2.3002e-10	-1.35686	5.17049e-08	-2.3002e-10	-1.34985
18613006	chr3:18613006:T:C	2.65602e-09	-1.74631	-3.63989e-10	4.32676e-08	-1.528	-3.63989e-10
18613524	chr3:18613524:AT:A	1.18002e-08	-2.3002e-10	-0.255027	1.56469e-07	-2.3002e-10	-0.242543
18613525	chr3:18613525:T:A	7.10672e-10	-1.77788	-1.2868	9.49029e-09	-1.78325	-1.26188
18613553	chr3:18613553:A:T	5.19947e-09	-2.3002e-10	-1.07459	6.73145e-08	-2.3002e-10	-1.08603
18613584	chr3:18613584:G:A	3.93747e-09	-2.3002e-10	-1.35261	5.19651e-08	-2.3002e-10	-1.34483
18613679	chr3:18613679:CTGAG:C	3.92412e-09	-2.3002e-10	-1.356	5.17575e-08	-2.3002e-10	-1.34883
18613736	chr3:18613736:A:G	5.06701e-09	-2.3002e-10	-1.10039	6.66849e-08	-2.3002e-10	-1.09542
18613794	chr3:18613794:C:T	1.95392e-09	-1.67741	-0.375902	2.67141e-08	-1.66584	-0.344373
18613843	chr3:18613843:C:G	5.2909e-09	-2.3002e-10	-1.05716	6.84755e-08	-2.3002e-10	-1.06893
18613881	chr3:18613881:G:A	5.60917e-09	-2.3002e-10	-0.998742	7.22842e-08	-2.3002e-10	-1.0148
18614106	chr3:18614106:A:G	2.17472e-08	-0.123171	0.479512	7.86736e-07	0.958182	0.414309
18614174	chr3:18614174:A:T	6.87142e-09	-2.3002e-10	-0.795774	9.03342e-08	-2.3002e-10	-0.791885
18614597	chr3:18614597:T:G	9.98938e-10	-1.36145	-1.36275	1.36153e-08	-1.31651	-1.3677
18614604	chr3:18614604:C:T	4.20675e-09	-2.3002e-10	-1.28645	5.61138e-08	-2.3002e-10	-1.26802
18614739	chr3:18614739:C:T	6.89017e-09	-2.3002e-10	-0.793048	9.05794e-08	-2.3002e-10	-0.789175
18614743	chr3:18614743:A:C	3.90278e-09	-2.3002e-10	-1.36146	5.14065e-08	-2.3002e-10	-1.35564
18615146	chr3:18615146:G:T	4.21154e-09	-2.3002e-10	-1.28532	5.61841e-08	-2.3002e-10	-1.26677
18615297	chr3:18615297:C:T	2.24016e-09	-1.9166	-3.63989e-10	2.98142e-08	-1.90042	-3.63989e-10
18615383	chr3:18615383:G:A	5.71259e-09	-2.3002e-10	-0.980471	7.35814e-08	-2.3002e-10	-0.997009
18615384	chr3:18615384:A:T	5.71563e-09	-2.3002e-10	-0.979939	7.3615e-08	-2.3002e-10	-0.996552
18615673	chr3:18615673:G:A	9.50647e-09	-2.3002e-10	-0.471171	1.25546e-07	-2.3002e-10	-0.462727
18616047	chr3:18616047:T:C	5.58987e-09	-2.3002e-10	-1.00219	7.20406e-08	-2.3002e-10	-1.01817
18616877	chr3:18616877:C:T	2.00148e-08	-1.29728	1.57061	5.63158e-07	-0.552485	1.59064
18617247	chr3:18617247:G:A	3.87161e-09	-2.3002e-10	-1.36947	5.06262e-08	-2.3002e-10	-1.37093
18617251	chr3:18617251:G:T	9.05774e-09	-0.186385	-0.33314	3.38298e-07	0.907155	-0.378628
18617627	chr3:18617627:G:T	8.00886e-09	-0.872903	0.230308	4.61928e-07	0.628197	0.211812
18617664	chr3:18617664:C:T	2.50607e-09	-1.80443	-3.63989e-10	2.9423e-08	-1.91362	-3.63989e-10
18618131	chr3:18618131:A:G	4.33734e-09	-2.3002e-10	-1.25588	5.66884e-08	-2.3002e-10	-1.25783
18618434	chr3:18618434:T:G	5.65074e-09	-2.3002e-10	-0.991359	7.49302e-08	-2.3002e-10	-0.978845
18618523	chr3:18618523:A:G	4.82473e-09	-2.3002e-10	-1.14939	6.45664e-08	-2.3002e-10	-1.12771
18618577	chr3:18618577:T:A	4.91398e-09	-2.3002e-10	-1.13106	6.58182e-08	-2.3002e-10	-1.1085
18618613	chr3:18618613:G:A	4.89785e-09	-2.3002e-10	-1.13435	6.55906e-08	-2.3002e-10	-1.11197
18618670	chr3:18618670:T:C	4.91936e-09	-2.3002e-10	-1.12997	6.60726e-08	-2.3002e-10	-1.10465
18618870	chr3:18618870:C:T	3.88037e-09	-2.3002e-10	-1.36721	5.06923e-08	-2.3002e-10	-1.36963
18619171	chr3:18619171:A:G	4.89046e-09	-2.3002e-10	-1.13586	6.54883e-08	-2.3002e-10	-1.11353
18619337	chr3:18619337:A:G	4.24619e-09	-2.3002e-10	-1.27712	5.66891e-08	-2.3002e-10	-1.25782
18619910	chr3:18619910:A:G	4.81851e-09	-2.3002e-10	-1.15068	6.44792e-08	-2.3002e-10	-1.12906
18620169	chr3:18620169:T:C	5.56321e-09	-2.3002e-10	-1.00697	7.37506e-08	-2.3002e-10	-0.994712
18620231	chr3:18620231:T:C	7.63935e-10	-1.65279	-1.33963	1.055e-08	-1.60922	-1.33006
18620322	chr3:18620322:C:T	4.10449e-09	-2.3002e-10	-1.31106	5.43951e-08	-2.3002e-10	-1.29913
18620459	chr3:18620459:TA:T	3.87704e-09	-2.3002e-10	-1.36807	5.06651e-08	-2.3002e-10	-1.37016
18620748	chr3:18620748:C:T	4.91035e-09	-2.3002e-10	-1.1318	6.5771e-08	-2.3002e-10	-1.10922
18620985	chr3:18620985:T:C	7.37584e-10	-1.67396	-1.35356	1.0145e-08	-1.63221	-1.34621
18621016	chr3:18621016:T:A	4.20576e-09	-2.3002e-10	-1.28669	5.50076e-08	-2.3002e-10	-1.28793
18621386	chr3:18621386:A:G	4.27011e-09	-2.3002e-10	-1.2715	5.63559e-08	-2.3002e-10	-1.26372
18621441	chr3:18621441:T:C	4.8898e-09	-2.3002e-10	-1.13599	6.36494e-08	-2.3002e-10	-1.14201
18621496	chr3:18621496:C:T	4.96132e-09	-2.3002e-10	-1.12147	6.64789e-08	-2.3002e-10	-1.09852
18622046	chr3:18622046:C:T	2.12769e-08	-2.3002e-10	0.334479	2.82836e-07	-2.3002e-10	0.349467
18622093	chr3:18622093:G:A	1.17036e-09	-1.20108	-1.36475	1.71945e-08	-1.08902	-1.3618
18622792	chr3:18622792:T:C	4.50206e-09	-2.3002e-10	-1.21861	6.08703e-08	-2.3002e-10	-1.18666
18623238	chr3:18623238:T:C	4.84741e-09	-2.3002e-10	-1.1447	6.48823e-08	-2.3002e-10	-1.12283
18623273	chr3:18623273:T:C	4.18556e-09	-2.3002e-10	-1.2915	5.55747e-08	-2.3002e-10	-1.27767
18623402	chr3:18623402:T:A	2.80427e-09	-1.692	-3.63989e-10	2.92701e-08	-1.91884	-3.63989e-10
18623432	chr3:18623432:T:C	4.84741e-09	-2.3002e-10	-1.1447	6.48823e-08	-2.3002e-10	-1.12283
18623547	chr3:18623547:T:C	4.27662e-09	-2.3002e-10	-1.26998	5.59311e-08	-2.3002e-10	-1.27128
18623978	chr3:18623978:C:T	1.11829e-09	-1.27847	-1.33287	1.63969e-08	-1.172	-1.32631
18624382	chr3:18624382:C:T	4.27662e-09	-2.3002e-10	-1.26998	5.59311e-08	-2.3002e-10	-1.27128
18624559	chr3:18624559:T:C	4.96745e-09	-2.3002e-10	-1.12024	6.6558e-08	-2.3002e-10	-1.09733
18624640	chr3:18624640:G:A	8.07583e-09	-2.3002e-10	-0.634268	1.03373e-07	-2.3002e-10	-0.657059
18624643	chr3:18624643:G:A	4.84627e-09	-2.3002e-10	-1.14494	6.48663e-08	-2.3002e-10	-1.12307
18624839	chr3:18624839:A:G	1.24003e-08	0.0134046	-0.218828	4.91e-07	1.16686	-0.265814
18625056	chr3:18625056:T:C	4.59989e-09	-2.3002e-10	-1.19711	5.99136e-08	-2.3002e-10	-1.2025
18625118	chr3:18625118:A:T	4.78663e-09	-2.3002e-10	-1.15732	6.40302e-08	-2.3002e-10	-1.13605
18625746	chr3:18625746:G:A	4.21623e-09	-2.3002e-10	-1.2842	5.60139e-08	-2.3002e-10	-1.2698
18625834	chr3:18625834:C:A	3.87044e-09	-2.3002e-10	-1.36978	5.06193e-08	-2.3002e-10	-1.37107
18625934	chr3:18625934:T:G	8.0443e-09	-2.3002e-10	-0.63818	1.08773e-07	-2.3002e-10	-0.60614
18626062	chr3:18626062:C:T	2.44336e-08	-2.3002e-10	0.472814	3.21902e-07	-2.3002e-10	0.478847
18626130	chr3:18626130:G:A	7.79915e-09	-0.713271	0.0441414	5.06573e-07	0.907235	0.025033
18626258	chr3:18626258:T:C	2.27706e-09	-1.90026	-3.63989e-10	2.98663e-08	-1.89867	-3.63989e-10
18626509	chr3:18626509:T:A	2.46619e-08	-2.3002e-10	0.482116	3.24883e-07	-2.3002e-10	0.488063
18626531	chr3:18626531:C:A	2.881e-08	-2.3002e-10	0.637578	3.79098e-07	-2.3002e-10	0.642394
18626605	chr3:18626605:A:T	6.10925e-09	-2.3002e-10	-0.91334	7.96359e-08	-2.3002e-10	-0.917937
18626677	chr3:18626677:C:A	2.52338e-08	-2.3002e-10	0.505041	3.32433e-07	-2.3002e-10	0.511038
18626684	chr3:18626684:G:T	1.15901e-08	-2.3002e-10	-0.272989	1.47129e-07	-2.3002e-10	-0.304093
18626816	chr3:18626816:T:C	2.46921e-08	-2.3002e-10	0.483338	3.25285e-07	-2.3002e-10	0.4893
18626829	chr3:18626829:G:T	2.46921e-08	-2.3002e-10	0.483338	3.25285e-07	-2.3002e-10	0.4893
18627010	chr3:18627010:T:C	2.47698e-08	-2.3002e-10	0.486481	3.26314e-07	-2.3002e-10	0.492459
18627163	chr3:18627163:T:C	2.54147e-08	-2.3002e-10	0.512182	3.34823e-07	-2.3002e-10	0.518202
18627791	chr3:18627791:C:T	2.5598e-08	-2.3002e-10	0.519372	3.36725e-07	-2.3002e-10	0.523865
18627805	chr3:18627805:C:T	4.17439e-09	-2.3002e-10	-1.29418	5.45251e-08	-2.3002e-10	-1.29674
18628094	chr3:18628094:T:TA	9.16426e-09	-2.3002e-10	-0.507833	1.21713e-07	-2.3002e-10	-0.493737
18628290	chr3:18628290:A:G	4.17557e-09	-2.3002e-10	-1.29389	5.45403e-08	-2.3002e-10	-1.29646
18628685	chr3:18628685:T:A	4.8008e-09	-1.16485	0.0104887	1.05051e-07	-0.603664	-0.0372894
18628786	chr3:18628786:A:G	2.34254e-08	-2.3002e-10	0.430679	3.08574e-07	-2.3002e-10	0.436561
18628790	chr3:18628790:G:A	2.33009e-08	-2.3002e-10	0.425347	3.06929e-07	-2.3002e-10	0.431215
18628895	chr3:18628895:A:C	4.5296e-09	-2.3002e-10	-1.21251	5.90115e-08	-2.3002e-10	-1.21767
18629078	chr3:18629078:G:T	2.63071e-08	-2.3002e-10	0.546694	3.46596e-07	-2.3002e-10	0.552757
18629120	chr3:18629120:A:C	1.0187e-09	-1.33381	-1.37081	1.47857e-08	-1.23202	-1.36972
18629134	chr3:18629134:A:G	7.15659e-10	-1.84312	-1.21457	9.56248e-09	-1.84273	-1.19483
18629200	chr3:18629200:G:A	1.1953e-08	-2.3002e-10	-0.242159	1.51588e-07	-2.3002e-10	-0.274234
18629219	chr3:18629219:A:G	2.68875e-09	-1.73407	-3.63989e-10	6.06645e-08	-1.19004	-3.63989e-10
18629238	chr3:18629238:A:G	2.52168e-08	-2.3002e-10	0.504367	3.32205e-07	-2.3002e-10	0.510352
18629340	chr3:18629340:T:C	2.47437e-08	-2.3002e-10	0.485426	3.25949e-07	-2.3002e-10	0.491341
18629766	chr3:18629766:T:A	2.36932e-08	-2.3002e-10	0.442045	3.12171e-07	-2.3002e-10	0.448149
18629820	chr3:18629820:C:T	6.11042e-09	-2.3002e-10	-0.913149	7.96505e-08	-2.3002e-10	-0.917752
18629983	chr3:18629983:C:T	2.32638e-08	-2.3002e-10	0.423755	3.09281e-07	-2.3002e-10	0.43885
18630358	chr3:18630358:A:G	4.53459e-09	-2.3002e-10	-1.21141	5.9071e-08	-2.3002e-10	-1.21666
18630408	chr3:18630408:A:G	2.36695e-08	-2.3002e-10	0.441044	3.12082e-07	-2.3002e-10	0.447865
18630503	chr3:18630503:C:T	8.00878e-09	-0.763353	0.120748	5.09784e-07	0.837245	0.101341
18630504	chr3:18630504:A:G	4.71147e-09	-2.3002e-10	-1.17314	6.19421e-08	-2.3002e-10	-1.1692
18630524	chr3:18630524:C:T	6.51657e-09	-2.3002e-10	-0.848796	8.58519e-08	-2.3002e-10	-0.842778
18630552	chr3:18630552:C:T	2.47077e-09	-1.81861	-3.63989e-10	3.50918e-08	-1.73743	-3.63989e-10
18630920	chr3:18630920:A:C	4.16062e-09	-2.3002e-10	-1.29748	5.43232e-08	-2.3002e-10	-1.30045
18631045	chr3:18631045:A:G	5.05983e-09	-1.10181	-3.63989e-10	9.1514e-08	-0.778909	-3.63989e-10
18631071	chr3:18631071:G:A	1.15708e-08	-2.3002e-10	-0.274657	1.46887e-07	-2.3002e-10	-0.305739
18631152	chr3:18631152:T:A	5.84129e-09	-2.3002e-10	-0.958193	7.7566e-08	-2.3002e-10	-0.944273
18631464	chr3:18631464:C:T	4.16745e-09	-2.3002e-10	-1.29584	5.44361e-08	-2.3002e-10	-1.29837
18631655	chr3:18631655:A:G	2.31857e-08	-2.3002e-10	0.420391	3.05699e-07	-2.3002e-10	0.4272
18631669	chr3:18631669:A:G	7.15891e-09	-0.80235	0.0475638	4.45536e-07	0.774538	0.029339
18631680	chr3:18631680:T:C	2.34002e-08	-2.3002e-10	0.4296	3.08535e-07	-2.3002e-10	0.436433
18632037	chr3:18632037:C:A	5.68739e-10	-1.9162	-1.37128	8.73628e-09	-1.75678	-1.37114
18632262	chr3:18632262:C:T	3.90217e-09	-2.3002e-10	-1.36161	5.10982e-08	-2.3002e-10	-1.36165
18632285	chr3:18632285:G:C	6.02195e-09	-2.3002e-10	-0.927732	7.80315e-08	-2.3002e-10	-0.938289
18632360	chr3:18632360:T:C	4.17871e-09	-1.29314	-3.63989e-10	5.91859e-08	-1.21472	-3.63989e-10
18632487	chr3:18632487:C:T	9.9156e-10	-1.36679	-1.36483	1.42502e-08	-1.27105	-1.36758
18632501	chr3:18632501:A:G	2.95667e-09	-0.950869	-0.68821	1.64098e-07	0.513084	-0.70802
18632617	chr3:18632617:C:T	1.43472e-09	-1.91615	-0.446029	2.09299e-08	-1.75519	-0.499029
18632769	chr3:18632769:C:T	1.59731e-09	-1.88239	-0.372435	2.02225e-08	-1.91321	-0.375391
18632939	chr3:18632939:A:G	9.41983e-09	-2.3002e-10	-0.480327	1.22852e-07	-2.3002e-10	-0.484418
18633188	chr3:18633188:A:G	9.68595e-10	-1.39155	-1.3635	1.36883e-08	-1.31937	-1.35949
18633428	chr3:18633428:C:T	6.32971e-09	-0.558597	-0.319294	3.65303e-07	0.929006	-0.323681
18633926	chr3:18633926:C:T	5.64023e-09	-0.113324	-0.879895	4.77529e-07	1.79218	-0.918958
18634354	chr3:18634354:A:G	9.50287e-10	-1.40285	-1.37129	1.36637e-08	-1.30939	-1.37127
18635301	chr3:18635301:T:C	5.72441e-09	-2.3002e-10	-0.978404	7.46636e-08	-2.3002e-10	-0.982409
18635376	chr3:18635376:T:C	1.01176e-08	-0.835918	0.427048	2.52114e-07	-0.191735	0.426214
18635527	chr3:18635527:T:C	1.40868e-09	-1.00926	-1.37123	1.94984e-08	-0.955431	-1.36964
18635624	chr3:18635624:A:T	3.86436e-09	-2.3002e-10	-1.37135	5.06293e-08	-2.3002e-10	-1.37087
18635956	chr3:18635956:G:A	4.63345e-09	-0.778809	-0.411033	1.11461e-07	-0.120697	-0.461032
18636206	chr3:18636206:T:A	1.23133e-08	-0.189357	-0.0231046	1.00306e-06	1.65847	-0.0430594
18636521	chr3:18636521:G:T	3.87189e-09	-2.3002e-10	-1.3694	5.0695e-08	-2.3002e-10	-1.36957
18636756	chr3:18636756:G:C	6.17119e-10	-1.87102	-1.33482	8.37708e-09	-1.85328	-1.31662
18637351	chr3:18637351:G:A	1.20789e-08	-2.3002e-10	-0.23168	1.53276e-07	-2.3002e-10	-0.263163
18637476	chr3:18637476:T:C	1.20568e-08	-2.3002e-10	-0.233512	1.52996e-07	-2.3002e-10	-0.264987
18638092	chr3:18638092:A:G	3.86448e-09	-2.3002e-10	-1.37132	5.06068e-08	-2.3002e-10	-1.37132
18638989	chr3:18638989:G:A	5.99006e-10	-1.86485	-1.37078	7.96461e-09	-1.84964	-1.37076
18639385	chr3:18639385:A:C	1.06023e-09	-1.39115	-1.2735	1.52183e-08	-1.31019	-1.26272
18639433	chr3:18639433:TG:T	3.87217e-09	-2.3002e-10	-1.36933	5.07892e-08	-2.3002e-10	-1.36772
18639648	chr3:18639648:T:C	1.27088e-08	-2.3002e-10	-0.180851	1.70109e-07	-2.3002e-10	-0.158962
18639736	chr3:18639736:T:C	6.70336e-09	-2.3002e-10	-0.820536	8.80596e-08	-2.3002e-10	-0.817387
18639814	chr3:18639814:G:A	6.15111e-10	-1.89848	-1.31062	8.33856e-09	-1.88591	-1.2886
18640033	chr3:18640033:G:A	4.64602e-09	-2.3002e-10	-1.18713	6.20592e-08	-2.3002e-10	-1.16731
18640575	chr3:18640575:T:A	4.28197e-09	-2.3002e-10	-1.26873	5.63676e-08	-2.3002e-10	-1.26351
18640982	chr3:18640982:A:G	4.58699e-09	-0.692879	-0.507042	1.17576e-07	-0.0259184	-0.502399
18641004	chr3:18641004:C:G	1.57948e-09	-1.19897	-1.06708	2.2218e-08	-1.11588	-1.07862
18641078	chr3:18641078:C:T	9.85155e-10	-1.37454	-1.36356	1.41745e-08	-1.27758	-1.36638
18641151	chr3:18641151:T:A	2.74183e-09	-0.666934	-1.04759	3.81687e-08	-0.557652	-1.09573
18641571	chr3:18641571:C:T	1.05056e-08	-0.371234	-3.63989e-10	2.10997e-07	0.0564425	-3.63989e-10
18642354	chr3:18642354:A:G	4.12666e-09	-0.0722621	-1.23341	4.80129e-08	-0.191176	-1.23276
18642375	chr3:18642375:G:A	6.01145e-10	-1.86602	-1.36604	8.0674e-09	-1.85004	-1.35753
18642554	chr3:18642554:A:G	1.1087e-08	-0.254231	-0.0631375	8.78907e-07	1.56492	-0.0816386
18642640	chr3:18642640:TAGAA:T	3.86469e-09	-2.3002e-10	-1.37126	5.06091e-08	-2.3002e-10	-1.37127
18642775	chr3:18642775:A:G	5.23074e-09	-2.3002e-10	-1.06859	6.82404e-08	-2.3002e-10	-1.07236
18643167	chr3:18643167:T:C	8.84513e-10	-1.912	-0.933859	1.34752e-08	-1.72821	-0.966343
18643231	chr3:18643231:G:C	7.76598e-09	-1.79941	1.12602	1.46031e-07	-1.45448	1.14289
18643456	chr3:18643456:T:G	4.95174e-09	-0.735029	-0.388377	1.18311e-07	-0.0833664	-0.438717
18643823	chr3:18643823:T:A	1.25124e-08	-2.3002e-10	-0.196426	1.58615e-07	-2.3002e-10	-0.228922
18644577	chr3:18644577:G:A	7.33422e-09	-2.3002e-10	-0.730594	9.6339e-08	-2.3002e-10	-0.727528
18644675	chr3:18644675:T:A	5.13686e-09	-0.700432	-0.38627	1.2372e-07	-0.040849	-0.436529
18644714	chr3:18644714:C:T	5.41192e-09	-0.702769	-0.33177	1.30138e-07	-0.0433385	-0.383465
18644997	chr3:18644997:A:G	3.90024e-09	-2.3002e-10	-1.36211	5.10734e-08	-2.3002e-10	-1.36214
18645109	chr3:18645109:A:G	1.00999e-08	-1.81566	1.40504	1.86918e-07	-1.48827	1.42354
18645255	chr3:18645255:T:G	6.68143e-09	-2.3002e-10	-0.823812	8.77702e-08	-2.3002e-10	-0.820679
18645270	chr3:18645270:C:T	1.27807e-08	-2.3002e-10	-0.175211	1.61968e-07	-2.3002e-10	-0.208001
18645392	chr3:18645392:T:C	5.17161e-09	-2.3002e-10	-1.07996	6.66878e-08	-2.3002e-10	-1.09538
18645428	chr3:18645428:C:T	5.05791e-09	-0.730123	-0.372067	1.20746e-07	-0.0789156	-0.4228
18645472	chr3:18645472:G:A	2.23608e-09	-1.91842	-3.63989e-10	3.06562e-08	-1.87257	-3.63989e-10
18645526	chr3:18645526:G:A	4.85127e-09	-0.775618	-0.368287	1.14591e-07	-0.134933	-0.419103
18645618	chr3:18645618:C:A	1.24262e-08	-0.218274	0.0149337	9.96481e-07	1.61356	-0.00472907
18645677	chr3:18645677:A:G	9.90806e-10	-1.39355	-1.33883	1.43639e-08	-1.29901	-1.33168
18645678	chr3:18645678:G:A	5.30823e-09	-0.708211	-0.345675	1.27334e-07	-0.0513788	-0.39721
18645707	chr3:18645707:G:A	7.59211e-09	-1.82509	1.12905	1.38693e-07	-1.50907	1.14593
18645770	chr3:18645770:A:G	3.41348e-09	-1.49541	-3.63989e-10	5.88063e-08	-1.22115	-3.63989e-10
18646981	chr3:18646981:G:T	6.46867e-10	-1.90232	-1.25644	8.82351e-09	-1.89021	-1.22777
18646985	chr3:18646985:G:A	3.87285e-09	-2.3002e-10	-1.36915	5.07155e-08	-2.3002e-10	-1.36917
18647223	chr3:18647223:G:A	3.43731e-09	-0.753853	-0.734601	8.26031e-08	-0.105173	-0.776181
18648006	chr3:18648006:C:T	1.3573e-09	-1.12971	-1.28794	1.97531e-08	-1.03686	-1.27523
18648046	chr3:18648046:A:G	5.88121e-10	-1.88265	-1.37132	7.81906e-09	-1.87041	-1.36843
18648223	chr3:18648223:A:G	4.71018e-09	-2.3002e-10	-1.17342	6.1476e-08	-2.3002e-10	-1.17676
18648247	chr3:18648247:T:C	3.68295e-09	-0.684484	-0.734945	9.21939e-08	0.00466274	-0.77617
18648888	chr3:18648888:T:A	4.26599e-09	-2.3002e-10	-1.27247	5.59538e-08	-2.3002e-10	-1.27087
18649075	chr3:18649075:G:A	2.89758e-09	-0.5553	-1.10397	2.02056e-07	1.10865	-1.09551
18649158	chr3:18649158:G:A	3.90047e-09	-2.3002e-10	-1.36205	5.10763e-08	-2.3002e-10	-1.36208
18649167	chr3:18649167:G:A	3.34504e-09	-0.791092	-0.724575	7.97949e-08	-0.14928	-0.766661
18649345	chr3:18649345:G:A	5.87731e-10	-1.89104	-1.36359	7.86358e-09	-1.87943	-1.35373
18649385	chr3:18649385:G:T	2.69898e-09	-1.73027	-3.63989e-10	3.94051e-08	-1.62151	-3.63989e-10
18649526	chr3:18649526:G:A	1.45868e-08	-2.3002e-10	-0.043025	1.84441e-07	-2.3002e-10	-0.0780741
18649744	chr3:18649744:G:C	1.06158e-09	-1.31933	-1.34405	1.54537e-08	-1.22005	-1.33751
18649772	chr3:18649772:C:T	7.77477e-09	0.311057	-0.983317	3.96562e-07	1.65308	-0.965654
18649832	chr3:18649832:A:G	5.49399e-09	0.0437555	-1.06324	2.78406e-08	-0.883651	-1.08525
18650043	chr3:18650043:G:A	3.8922e-09	-2.3002e-10	-1.36417	5.07975e-08	-2.3002e-10	-1.36755
18650064	chr3:18650064:G:C	7.20884e-08	1.51525	0.0394945	4.08924e-06	3.00046	0.0202544
18650089	chr3:18650089:A:C	3.17891e-09	-0.818491	-0.748115	7.49184e-08	-0.18996	-0.789041
18650103	chr3:18650103:T:C	3.9939e-09	-2.3002e-10	-1.33837	5.22526e-08	-2.3002e-10	-1.33931
18650365	chr3:18650365:G:C	4.95136e-09	-2.3002e-10	-1.12348	6.21537e-08	-2.3002e-10	-1.16579
18650480	chr3:18650480:G:T	6.6781e-09	-2.3002e-10	-0.824311	8.77001e-08	-2.3002e-10	-0.821478
18650567	chr3:18650567:T:C	9.87033e-10	-1.36644	-1.36975	1.42438e-08	-1.26823	-1.37085
18650601	chr3:18650601:T:C	4.65038e-09	-0.690088	-0.496106	1.12314e-07	-0.0288218	-0.545285
18650893	chr3:18650893:G:A	1.33444e-08	-2.3002e-10	-0.132048	1.68968e-07	-2.3002e-10	-0.165691
18651063	chr3:18651063:T:C	5.59814e-09	-2.3002e-10	-1.00071	7.29591e-08	-2.3002e-10	-1.0055
18651172	chr3:18651172:C:T	4.10267e-09	-0.603028	-0.708478	1.04831e-07	0.107496	-0.750544
18651418	chr3:18651418:A:G	7.81309e-09	-1.81016	1.14281	1.45112e-07	-1.47696	1.15907
18651427	chr3:18651427:C:T	3.2946e-09	-0.776241	-0.754617	7.86835e-08	-0.134447	-0.795521
18651687	chr3:18651687:C:T	5.95663e-09	-0.274106	-0.664534	4.69406e-07	1.53513	-0.679062
18651699	chr3:18651699:T:C	3.97769e-09	-0.57527	-0.767174	1.02484e-07	0.141723	-0.807418
18651731	chr3:18651731:A:G	6.06774e-10	-1.8927	-1.33004	8.20256e-09	-1.87905	-1.3119
18652322	chr3:18652322:C:T	6.78387e-09	-2.3002e-10	-0.808597	9.25586e-08	-2.3002e-10	-0.767559
18652532	chr3:18652532:T:C	4.40813e-09	-2.3002e-10	-1.23969	5.78302e-08	-2.3002e-10	-1.23789
18652703	chr3:18652703:C:T	4.2927e-09	-2.3002e-10	-1.26623	5.63043e-08	-2.3002e-10	-1.26463
18652999	chr3:18652999:A:C	3.611e-09	-0.673969	-0.765191	9.09154e-08	0.0199443	-0.805416
18653372	chr3:18653372:A:G	1.5428e-08	-2.3002e-10	0.0130389	1.94974e-07	-2.3002e-10	-0.0225355
18653484	chr3:18653484:C:A	3.9849e-09	-2.3002e-10	-1.34063	5.23229e-08	-2.3002e-10	-1.33797
18653507	chr3:18653507:C:T	6.56612e-09	-0.841222	-3.63989e-10	6.99826e-08	-1.04715	-3.63989e-10
18653645	chr3:18653645:C:A	3.74978e-09	-0.674206	-0.72724	9.42549e-08	0.0194555	-0.768854
18654015	chr3:18654015:C:T	4.23547e-09	-2.3002e-10	-1.27965	5.5874e-08	-2.3002e-10	-1.2723
18654057	chr3:18654057:C:T	1.05237e-09	-1.31221	-1.35988	1.52207e-08	-1.20942	-1.36332
18654230	chr3:18654230:C:T	3.86444e-09	-2.3002e-10	-1.37133	5.06358e-08	-2.3002e-10	-1.37074
18654369	chr3:18654369:A:G	3.72405e-08	1.53502	-0.640766	2.1482e-06	3.02443	-0.647448
18654576	chr3:18654576:A:G	5.9286e-10	-1.88182	-1.36412	7.97281e-09	-1.86284	-1.35653
18654689	chr3:18654689:T:C	3.21294e-09	-0.853292	-0.702665	7.51043e-08	-0.231113	-0.74541
18654704	chr3:18654704:G:A	3.24918e-09	-0.837322	-0.707421	7.64921e-08	-0.208269	-0.749944
18654726	chr3:18654726:G:A	3.18548e-09	-0.801532	-0.76301	7.56891e-08	-0.165755	-0.803012
18654758	chr3:18654758:G:A	3.33706e-09	-1.51805	-3.63989e-10	3.04658e-08	-1.8788	-3.63989e-10
18654923	chr3:18654923:G:A	5.35196e-09	-1.04568	-3.63989e-10	5.00859e-08	-1.38166	-3.63989e-10
18655438	chr3:18655438:T:A	5.93978e-10	-1.87869	-1.36537	7.98774e-09	-1.85921	-1.35828
18655552	chr3:18655552:G:T	4.40541e-09	-2.3002e-10	-1.24031	5.73289e-08	-2.3002e-10	-1.2466
18656288	chr3:18656288:C:T	5.78907e-09	-2.3002e-10	-0.967172	7.661e-08	-2.3002e-10	-0.956674
18656452	chr3:18656452:A:G	2.33799e-09	-1.87385	-3.63989e-10	3.45432e-08	-1.75319	-3.63989e-10
18657090	chr3:18657090:G:A	1.47764e-08	0.350988	-0.381101	4.99301e-07	1.36283	-0.445023
18657436	chr3:18657436:C:T	6.6876e-10	-1.80823	-1.31724	8.94843e-09	-1.80626	-1.29766
18657819	chr3:18657819:G:A	8.73711e-09	0.41803	-0.973595	2.85563e-07	1.36593	-1.00687
18658231	chr3:18658231:T:C	1.26683e-09	-1.34437	-1.14226	1.77306e-08	-1.26755	-1.15256
18658246	chr3:18658246:A:T	4.1857e-09	-2.3002e-10	-1.29147	5.48895e-08	-2.3002e-10	-1.29008
18658321	chr3:18658321:G:T	3.87758e-09	-2.3002e-10	-1.36793	5.07864e-08	-2.3002e-10	-1.36777
18658485	chr3:18658485:G:T	1.61085e-09	-0.901092	-1.34529	7.604e-08	0.383522	-1.34766
18658579	chr3:18658579:T:C	1.0222e-08	0.37956	-0.778157	3.25247e-07	1.31301	-0.823825
18658867	chr3:18658867:A:C	7.12005e-09	-2.3002e-10	-0.760229	9.38639e-08	-2.3002e-10	-0.753555
18658928	chr3:18658928:C:T	5.84075e-10	-1.905	-1.35588	7.66418e-09	-1.9061	-1.35274
18658930	chr3:18658930:C:T	8.95713e-09	-2.3002e-10	-0.530695	1.14386e-07	-2.3002e-10	-0.555819
18658992	chr3:18658992:C:T	6.45477e-10	-1.80435	-1.35656	8.61006e-09	-1.79885	-1.34362
18659315	chr3:18659315:C:A	1.52568e-09	-0.955945	-1.34476	1.59296e-08	-1.1768	-1.35042
18659898	chr3:18659898:A:C	4.61083e-09	-2.3002e-10	-1.19474	6.03087e-08	-2.3002e-10	-1.19593
18660158	chr3:18660158:A:G	3.96217e-09	-2.3002e-10	-1.34635	5.17047e-08	-2.3002e-10	-1.34985
18660271	chr3:18660271:A:T	2.19202e-09	-1.16482	-0.773501	5.85874e-08	-0.417979	-0.806902
18660544	chr3:18660544:G:A	2.09322e-09	-1.18374	-0.800703	5.55634e-08	-0.444545	-0.833332
18660608	chr3:18660608:T:C	2.25783e-09	-1.90874	-3.63989e-10	3.08944e-08	-1.86483	-3.63989e-10
18661117	chr3:18661117:T:C	9.66363e-09	0.263898	-0.718673	3.00671e-07	1.1769	-0.766281
18661256	chr3:18661256:T:C	3.87746e-09	-2.3002e-10	-1.36796	5.09436e-08	-2.3002e-10	-1.36468
18661266	chr3:18661266:C:T	4.08954e-09	-2.3002e-10	-1.31471	5.36629e-08	-2.3002e-10	-1.31268
18661518	chr3:18661518:T:C	9.6557e-09	0.240888	-0.696484	2.98826e-07	1.1492	-0.744738
18661714	chr3:18661714:T:C	3.94972e-09	-1.3495	-3.63989e-10	5.58625e-08	-1.27251	-3.63989e-10
18661846	chr3:18661846:C:G	9.1937e-09	-2.3002e-10	-0.504626	1.21417e-07	-2.3002e-10	-0.49617
18661876	chr3:18661876:A:G	9.55101e-09	0.304728	-0.771225	3.00279e-07	1.22595	-0.816642
18661987	chr3:18661987:T:C	9.89423e-09	0.301203	-0.732395	3.10519e-07	1.22221	-0.779362
18661990	chr3:18661990:T:C	4.06917e-09	-2.3002e-10	-1.3197	5.33497e-08	-2.3002e-10	-1.31853
18661994	chr3:18661994:G:A	1.74631e-09	-0.809285	-1.35635	1.84299e-08	-1.02094	-1.36048
18662002	chr3:18662002:A:G	5.0202e-09	-2.3002e-10	-1.10967	6.49203e-08	-2.3002e-10	-1.12224
18662144	chr3:18662144:T:C	9.74356e-09	0.276797	-0.723335	3.04024e-07	1.19237	-0.770671
18662208	chr3:18662208:T:G	6.40517e-09	-2.3002e-10	-0.866039	8.41495e-08	-2.3002e-10	-0.862806
18662285	chr3:18662285:C:T	8.92119e-09	0.257402	-0.792117	2.79481e-07	1.17305	-0.83552
18662347	chr3:18662347:G:T	9.76167e-09	0.284429	-0.729109	3.02973e-07	1.19425	-0.776003
18662442	chr3:18662442:G:A	5.51237e-09	-2.3002e-10	-1.01615	6.86914e-08	-2.3002e-10	-1.06578
18662792	chr3:18662792:G:C	9.95003e-08	2.30707	-0.430056	1.13339e-05	4.50393	-0.46377
18662807	chr3:18662807:A:G	4.65778e-08	1.90712	-0.789141	4.63114e-06	3.96212	-0.81696
18663075	chr3:18663075:T:C	2.28905e-09	-1.89501	-3.63989e-10	2.93654e-08	-1.91558	-3.63989e-10
18663227	chr3:18663227:G:T	8.05826e-09	0.589318	-1.22577	2.8156e-07	1.58697	-1.24203
18663383	chr3:18663383:G:T	4.24912e-09	-2.3002e-10	-1.27643	5.63806e-08	-2.3002e-10	-1.26328
18663543	chr3:18663543:G:A	6.38399e-10	-1.80403	-1.3679	8.46801e-09	-1.79923	-1.35987
18663721	chr3:18663721:C:T	4.13996e-09	-1.44365	0.141191	7.62909e-08	-1.11935	0.158505
18664212	chr3:18664212:C:T	3.18821e-09	-1.56369	-3.63989e-10	3.76925e-08	-1.66594	-3.63989e-10
18664488	chr3:18664488:C:T	4.89282e-09	-2.3002e-10	-1.13538	6.29898e-08	-2.3002e-10	-1.15243
18664685	chr3:18664685:A:G	2.09408e-08	0.190708	0.127849	2.05277e-06	2.22174	0.109806
18664950	chr3:18664950:A:C	5.81818e-10	-1.91803	-1.34671	7.64733e-09	-1.9183	-1.34274
18665063	chr3:18665063:T:C	2.78969e-09	-1.69721	-3.63989e-10	4.02439e-08	-1.60044	-3.63989e-10
18665149	chr3:18665149:G:C	4.35087e-09	-2.3002e-10	-1.25277	5.69716e-08	-2.3002e-10	-1.25285
18665180	chr3:18665180:T:C	1.19067e-09	-1.55864	-0.989991	1.63866e-08	-1.49004	-1.0089
18665341	chr3:18665341:A:G	2.09729e-08	0.291651	0.0284362	2.14721e-06	2.36634	0.0101844
18665394	chr3:18665394:A:G	3.49257e-09	-0.127853	-1.34465	8.17447e-08	0.461842	-1.35364
18665398	chr3:18665398:A:G	6.42213e-09	-2.3002e-10	-0.863394	8.4373e-08	-2.3002e-10	-0.860153
18665411	chr3:18665411:A:T	1.15912e-08	0.674424	-0.947325	4.06567e-07	1.6968	-0.984451
18665477	chr3:18665477:T:C	1.23608e-08	0.728349	-0.936964	4.36631e-07	1.75839	-0.9747
18665547	chr3:18665547:G:C	4.24047e-09	-2.3002e-10	-1.27847	5.55268e-08	-2.3002e-10	-1.27854
18665561	chr3:18665561:T:C	4.25374e-09	-2.3002e-10	-1.27535	5.57007e-08	-2.3002e-10	-1.27541
18665626	chr3:18665626:C:T	5.90981e-09	-2.3002e-10	-0.946531	7.76266e-08	-2.3002e-10	-0.943491
18666012	chr3:18666012:T:C	1.34023e-08	0.670795	-0.798515	4.65397e-07	1.68708	-0.839587
18666234	chr3:18666234:C:A	4.43724e-09	-2.3002e-10	-1.23311	5.85969e-08	-2.3002e-10	-1.22472
18666471	chr3:18666471:T:C	4.48661e-09	-2.3002e-10	-1.22205	5.88643e-08	-2.3002e-10	-1.22017
18666788	chr3:18666788:C:G	6.48939e-10	-1.79096	-1.3646	8.62143e-09	-1.78561	-1.35554
18666796	chr3:18666796:T:C	8.55992e-09	-2.3002e-10	-0.576053	1.07915e-07	-2.3002e-10	-0.614054
18666849	chr3:18666849:C:G	1.06898e-08	0.566609	-0.920461	3.63336e-07	1.55873	-0.958797
18667211	chr3:18667211:G:A	6.4421e-09	-2.3002e-10	-0.86029	8.76799e-08	-2.3002e-10	-0.821709
18667288	chr3:18667288:G:A	1.21761e-09	-1.23069	-1.29556	1.69276e-08	-1.16765	-1.29881
18667611	chr3:18667611:A:C	6.51897e-09	-2.3002e-10	-0.848428	8.61403e-08	-2.3002e-10	-0.839424
18667627	chr3:18667627:G:A	3.87174e-09	-1.36944	-3.63989e-10	4.52833e-08	-1.48246	-3.63989e-10
18667757	chr3:18667757:T:A	4.94475e-09	-2.3002e-10	-1.12482	6.49779e-08	-2.3002e-10	-1.12135
18667822	chr3:18667822:T:C	5.02281e-09	-1.63536	0.526202	8.78747e-08	-1.34323	0.523743
18668030	chr3:18668030:T:C	4.37938e-09	0.0232991	-1.26954	8.25509e-08	0.402806	-1.28479
18668333	chr3:18668333:A:G	4.24918e-09	-2.3002e-10	-1.27642	5.56403e-08	-2.3002e-10	-1.27649
18668639	chr3:18668639:G:A	1.04981e-09	-1.48541	-1.18912	1.88936e-08	-1.15362	-1.20295
18668964	chr3:18668964:C:A	6.12961e-10	-1.9163	-1.29629	8.08491e-09	-1.91749	-1.28791
18668989	chr3:18668989:C:T	4.27475e-09	-2.3002e-10	-1.27042	5.64158e-08	-2.3002e-10	-1.26265
18669139	chr3:18669139:C:G	6.67061e-09	0.0449435	-0.870377	4.30465e-07	1.64011	-0.870642
18669141	chr3:18669141:C:T	2.45257e-09	-0.491495	-1.33451	2.47546e-08	-0.745267	-1.34112
18669200	chr3:18669200:C:A	2.32233e-09	-0.891071	-0.989503	3.87881e-08	-0.648443	-0.988845
18669373	chr3:18669373:C:T	3.65991e-09	-0.149555	-1.27615	6.58622e-08	0.183139	-1.29098
18669718	chr3:18669718:A:G	9.423e-10	-1.58654	-1.19604	1.6095e-08	-1.30717	-1.20973
18669908	chr3:18669908:C:A	9.75766e-10	-1.53443	-1.21325	1.72883e-08	-1.21925	-1.22612
18670258	chr3:18670258:T:C	9.23443e-10	-1.61131	-1.19148	1.55772e-08	-1.34419	-1.20541
18670285	chr3:18670285:G:A	9.72631e-10	-1.5421	-1.20879	1.71812e-08	-1.22967	-1.22191
18670689	chr3:18670689:T:C	9.17445e-10	-1.61864	-1.19066	1.54791e-08	-1.35125	-1.20466
18670740	chr3:18670740:G:A	9.3428e-10	-1.60524	-1.18588	1.58372e-08	-1.333	-1.20004
18670831	chr3:18670831:A:G	9.50882e-10	-1.60535	-1.16816	1.6108e-08	-1.33315	-1.18294
18670940	chr3:18670940:A:T	2.24284e-09	-1.9154	-3.63989e-10	2.97673e-08	-1.90199	-3.63989e-10
18671152	chr3:18671152:A:G	4.39989e-09	-2.3002e-10	-1.24156	5.76982e-08	-2.3002e-10	-1.24018
18671393	chr3:18671393:T:G	2.20579e-09	-0.979354	-0.952703	3.67021e-08	-0.741874	-0.950692
18671419	chr3:18671419:G:A	5.73292e-10	-1.91762	-1.36188	7.52598e-09	-1.91747	-1.35957
18671647	chr3:18671647:A:G	9.84715e-10	-1.61344	-1.1251	1.66135e-08	-1.3436	-1.14159
18672549	chr3:18672549:C:G	2.54033e-09	-1.79085	-3.63989e-10	2.95035e-08	-1.91089	-3.63989e-10
18672680	chr3:18672680:A:G	2.92767e-09	-0.34026	-1.30868	2.89989e-08	-0.610817	-1.31733
18673748	chr3:18673748:T:C	1.0083e-09	-1.54567	-1.16921	1.77439e-08	-1.23514	-1.18422
18674329	chr3:18674329:C:T	2.30256e-09	-1.03817	-0.850954	3.11793e-08	-0.946011	-0.909635
18674641	chr3:18674641:T:A	1.03739e-09	-1.51761	-1.16882	1.84394e-08	-1.19704	-1.18388
18675016	chr3:18675016:G:C	1.40401e-08	-0.0812276	-3.63989e-10	2.93031e-07	0.384875	-3.63989e-10
18675073	chr3:18675073:C:T	1.05077e-09	-1.52782	-1.1458	1.85927e-08	-1.21093	-1.1617
18675290	chr3:18675290:G:C	1.02434e-09	-1.5342	-1.16489	1.81034e-08	-1.21918	-1.18013
18675348	chr3:18675348:C:T	2.26099e-09	-0.601819	-1.30552	2.37236e-08	-0.824636	-1.30429
18675361	chr3:18675361:A:G	1.00707e-09	-1.57159	-1.14451	1.72316e-08	-1.28801	-1.16065
18675586	chr3:18675586:T:C	5.7001e-09	-2.3002e-10	-0.982661	7.3457e-08	-2.3002e-10	-0.998701
18675624	chr3:18675624:C:T	2.69765e-09	-0.419656	-1.31111	2.68748e-08	-0.684587	-1.31963
18675847	chr3:18675847:G:A	3.82933e-09	-1.38046	-3.63989e-10	4.48231e-08	-1.49268	-3.63989e-10
18676316	chr3:18676316:G:A	1.05351e-09	-1.52803	-1.143	1.86378e-08	-1.21125	-1.15896
18676563	chr3:18676563:C:G	6.57912e-10	-1.77919	-1.36264	8.77453e-09	-1.77212	-1.35143
18676576	chr3:18676576:T:C	1.00404e-09	-1.58544	-1.13367	1.70927e-08	-1.30653	-1.15022
18676620	chr3:18676620:C:T	2.28794e-09	-1.89549	-3.63989e-10	3.07678e-08	-1.86893	-3.63989e-10
18676717	chr3:18676717:G:A	6.97088e-09	-2.3002e-10	-0.781403	9.16103e-08	-2.3002e-10	-0.777857
18676816	chr3:18676816:A:C	6.75682e-10	-1.75392	-1.36125	9.00158e-09	-1.74863	-1.34937
18676921	chr3:18676921:G:A	2.67737e-09	-1.73831	-3.63989e-10	3.82939e-08	-1.65011	-3.63989e-10
18677008	chr3:18677008:A:C	9.47111e-10	-1.61037	-1.16711	1.59894e-08	-1.341	-1.18248
18677240	chr3:18677240:T:C	4.44464e-09	-2.3002e-10	-1.23145	5.86975e-08	-2.3002e-10	-1.223
18677317	chr3:18677317:C:G	7.57592e-10	-1.73342	-1.26734	1.02798e-08	-1.72058	-1.24465
18678005	chr3:18678005:C:T	2.8159e-09	-0.355371	-1.33249	2.79448e-08	-0.625949	-1.33922
18678178	chr3:18678178:T:C	1.01285e-09	-1.53387	-1.17651	1.79552e-08	-1.21607	-1.19145
18678209	chr3:18678209:G:T	9.85116e-10	-1.59466	-1.14348	1.6772e-08	-1.31586	-1.15983
18678259	chr3:18678259:A:G	4.47811e-09	-2.3002e-10	-1.22394	5.86347e-08	-2.3002e-10	-1.22407
18678418	chr3:18678418:T:C	9.89065e-10	-1.5345	-1.19964	1.75321e-08	-1.21773	-1.21364
18678475	chr3:18678475:G:A	9.94665e-10	-1.5521	-1.1764	1.75147e-08	-1.24101	-1.19135
18678552	chr3:18678552:A:C	6.37533e-10	-1.80197	-1.37133	8.42403e-09	-1.79449	-1.36982
18678666	chr3:18678666:T:C	5.38093e-09	-1.29683	0.256543	1.02076e-07	-0.943763	0.274083
18678812	chr3:18678812:T:G	9.7881e-10	-1.56359	-1.18097	1.71571e-08	-1.25729	-1.1957
18678893	chr3:18678893:G:A	9.90223e-10	-1.55196	-1.18101	1.74334e-08	-1.24123	-1.19578
18678922	chr3:18678922:T:G	2.85817e-09	-0.321016	-1.35195	2.85595e-08	-0.596602	-1.34681
18679001	chr3:18679001:C:T	6.96944e-09	-2.3002e-10	-0.781609	9.15929e-08	-2.3002e-10	-0.778048
18679003	chr3:18679003:A:G	9.97218e-10	-1.55912	-1.16681	1.75048e-08	-1.25082	-1.18211
18679016	chr3:18679016:G:T	1.86561e-08	-2.3002e-10	0.203029	2.50523e-07	-2.3002e-10	0.228148
18679247	chr3:18679247:T:C	3.88865e-09	-2.3002e-10	-1.36508	5.11951e-08	-2.3002e-10	-1.35976
18679249	chr3:18679249:T:G	4.44075e-09	-2.3002e-10	-1.23232	5.8646e-08	-2.3002e-10	-1.22388
18680012	chr3:18680012:C:T	9.86674e-10	-1.56085	-1.17571	1.73164e-08	-1.25319	-1.19056
18680244	chr3:18680244:T:C	3.14189e-09	-1.57832	-3.63989e-10	3.43131e-08	-1.75987	-3.63989e-10
18680439	chr3:18680439:G:C	5.96623e-09	-2.3002e-10	-0.937029	7.85249e-08	-2.3002e-10	-0.931986
18680672	chr3:18680672:T:A	6.15011e-09	-2.3002e-10	-0.906675	8.09563e-08	-2.3002e-10	-0.901492
18680793	chr3:18680793:G:T	1.5694e-08	-2.3002e-10	0.0301339	2.07933e-07	-2.3002e-10	0.0418128
18681571	chr3:18681571:A:G	9.50279e-10	-1.59284	-1.18131	1.6189e-08	-1.315	-1.19607
18682204	chr3:18682204:ACAACAG:A	1.2704e-08	-2.3002e-10	-0.18123	1.66801e-07	-2.3002e-10	-0.1786
18682423	chr3:18682423:C:T	9.48035e-10	-1.60707	-1.16944	1.60814e-08	-1.33306	-1.18468
18682439	chr3:18682439:T:C	9.34109e-10	-1.62558	-1.16573	1.57264e-08	-1.35893	-1.18113
18682645	chr3:18682645:C:T	3.07337e-09	-0.250652	-1.34972	3.05215e-08	-0.532639	-1.34433
18683175	chr3:18683175:T:C	4.75898e-09	-2.3002e-10	-1.16311	6.22125e-08	-2.3002e-10	-1.16484
18683556	chr3:18683556:T:C	4.30175e-09	-2.3002e-10	-1.26412	5.64149e-08	-2.3002e-10	-1.26267
18684504	chr3:18684504:G:A	2.06248e-09	-0.919041	-1.08019	3.36283e-08	-0.699042	-1.08099
18684527	chr3:18684527:T:C	4.13422e-09	-2.3002e-10	-1.30384	5.41329e-08	-2.3002e-10	-1.30396
18685010	chr3:18685010:T:C	9.42246e-10	-1.59957	-1.18306	1.60405e-08	-1.32252	-1.19776
18685189	chr3:18685189:CTT:C	5.93265e-09	-2.3002e-10	-0.942674	7.76492e-08	-2.3002e-10	-0.9432
18685223	chr3:18685223:C:T	1.20983e-09	-1.55059	-0.982079	2.12123e-08	-1.23906	-1.00176
18685226	chr3:18685226:C:T	5.36637e-09	-2.3002e-10	-1.04299	7.12379e-08	-2.3002e-10	-1.02938
18685245	chr3:18685245:G:A	4.25679e-09	-2.3002e-10	-1.27463	5.58219e-08	-2.3002e-10	-1.27323
18685347	chr3:18685347:G:A	4.1849e-09	-2.3002e-10	-1.29166	5.48734e-08	-2.3002e-10	-1.29037
18685456	chr3:18685456:A:T	4.25631e-09	-2.3002e-10	-1.27474	5.58157e-08	-2.3002e-10	-1.27335
18685594	chr3:18685594:G:A	4.34252e-09	-2.3002e-10	-1.25469	5.68551e-08	-2.3002e-10	-1.2549
18685672	chr3:18685672:A:T	7.01454e-10	-1.70714	-1.37061	1.00172e-08	-1.6206	-1.3705
18685822	chr3:18685822:T:C	4.43637e-09	-2.3002e-10	-1.23331	5.85852e-08	-2.3002e-10	-1.22492
18686395	chr3:18686395:A:G	9.58966e-10	-1.59438	-1.17066	1.63365e-08	-1.31613	-1.18587
18686558	chr3:18686558:T:C	7.12057e-09	-2.3002e-10	-0.760157	9.71773e-08	-2.3002e-10	-0.718864
18686686	chr3:18686686:T:C	1.01482e-09	-1.53894	-1.16949	1.79575e-08	-1.22281	-1.18459
18686943	chr3:18686943:C:T	2.2677e-09	-1.90438	-3.63989e-10	3.0139e-08	-1.88958	-3.63989e-10
18687100	chr3:18687100:T:A	6.25505e-09	-2.3002e-10	-0.889756	8.23448e-08	-2.3002e-10	-0.884486
18687285	chr3:18687285:T:A	9.81305e-10	-1.53307	-1.20895	1.74524e-08	-1.21355	-1.22237
18687868	chr3:18687868:G:T	1.78738e-08	1.4655	-1.30531	6.35256e-08	0.171003	-1.31496
18687930	chr3:18687930:A:G	2.93442e-09	-0.332799	-1.31384	2.89816e-08	-0.606543	-1.3222
18688357	chr3:18688357:A:C	9.34193e-10	-1.60077	-1.19045	1.58927e-08	-1.32482	-1.20472
18688760	chr3:18688760:C:T	7.61254e-09	-2.3002e-10	-0.693348	9.943e-08	-2.3002e-10	-0.695947
18688902	chr3:18688902:A:G	4.71101e-09	-2.3002e-10	-1.17324	6.05636e-08	-2.3002e-10	-1.19171
18689145	chr3:18689145:T:C	1.01007e-08	-2.3002e-10	-0.410537	1.35176e-07	-2.3002e-10	-0.388825
18689742	chr3:18689742:T:A	1.00585e-09	-1.5224	-1.19491	1.79359e-08	-1.19972	-1.20888
18689867	chr3:18689867:C:G	6.91707e-10	-1.72129	-1.37044	9.15682e-09	-1.71181	-1.36909
18690095	chr3:18690095:T:A	3.18135e-09	-0.21938	-1.34646	3.12155e-08	-0.502773	-1.35171
18690107	chr3:18690107:A:G	7.18667e-09	-1.47399	0.723076	1.24855e-07	-1.16785	0.699599
18690135	chr3:18690135:T:G	8.7888e-10	-1.83146	-1.02079	1.42649e-08	-1.59864	-1.03896
18690195	chr3:18690195:C:A	9.83384e-10	-1.59722	-1.14268	1.67399e-08	-1.31869	-1.15892
18690293	chr3:18690293:G:A	9.83612e-10	-1.55735	-1.18232	1.69657e-08	-1.26737	-1.19684
18690502	chr3:18690502:G:C	1.93418e-09	-0.726476	-1.33698	3.07977e-08	-0.523715	-1.34425
18690929	chr3:18690929:T:G	2.94626e-09	-1.64261	-3.63989e-10	4.09604e-08	-1.5828	-3.63989e-10
18691036	chr3:18691036:C:G	6.1145e-09	-2.3002e-10	-0.912482	7.80245e-08	-2.3002e-10	-0.938378
18691042	chr3:18691042:T:C	4.85178e-09	-2.3002e-10	-1.1438	6.55287e-08	-2.3002e-10	-1.11291
18691076	chr3:18691076:T:C	3.9397e-09	-0.117906	-1.23413	7.08902e-08	0.218105	-1.25237
18691208	chr3:18691208:C:T	4.71113e-09	-2.3002e-10	-1.17322	6.23148e-08	-2.3002e-10	-1.1632
18691460	chr3:18691460:T:C	6.06462e-09	-2.3002e-10	-0.920672	8.05845e-08	-2.3002e-10	-0.906095
18691858	chr3:18691858:A:G	1.84147e-09	-0.935343	-1.17724	1.92039e-08	-1.14716	-1.19313
18692192	chr3:18692192:G:A	4.16397e-09	-2.3002e-10	-1.29667	5.45259e-08	-2.3002e-10	-1.29672
18692345	chr3:18692345:C:T	1.01098e-08	-2.3002e-10	-0.409635	1.29782e-07	-2.3002e-10	-0.429543
18692513	chr3:18692513:C:G	2.77926e-09	-0.387063	-1.3139	2.7575e-08	-0.656288	-1.3222
18692547	chr3:18692547:T:C	1.03325e-09	-1.48571	-1.20473	1.86558e-08	-1.15098	-1.21827
18692678	chr3:18692678:G:A	5.09801e-09	-2.3002e-10	-1.09429	6.69713e-08	-2.3002e-10	-1.09114
18692784	chr3:18692784:C:T	8.24106e-09	-2.3002e-10	-0.614015	1.08513e-07	-2.3002e-10	-0.608531
18692843	chr3:18692843:C:T	4.11556e-09	-2.3002e-10	-1.30837	5.39554e-08	-2.3002e-10	-1.30724
18693024	chr3:18693024:A:G	5.87262e-09	-2.3002e-10	-0.952843	7.50574e-08	-2.3002e-10	-0.977148
18693031	chr3:18693031:A:G	6.97588e-09	-2.3002e-10	-0.780685	9.16774e-08	-2.3002e-10	-0.777126
18693042	chr3:18693042:C:A	2.23779e-09	-1.91766	-3.63989e-10	2.97117e-08	-1.90386	-3.63989e-10
18693136	chr3:18693136:C:T	5.33026e-09	-2.3002e-10	-1.04975	6.99532e-08	-2.3002e-10	-1.04757
18693248	chr3:18693248:G:A	5.95536e-09	-2.3002e-10	-0.938853	7.91662e-08	-2.3002e-10	-0.923852
18693266	chr3:18693266:T:C	4.437e-09	-2.3002e-10	-1.23317	5.85937e-08	-2.3002e-10	-1.22477
18693359	chr3:18693359:A:C	6.97801e-09	-2.3002e-10	-0.780381	9.17062e-08	-2.3002e-10	-0.776811
18693738	chr3:18693738:C:G	2.81691e-09	-1.6875	-3.63989e-10	1.04413e-07	-0.64705	-3.63989e-10
18693835	chr3:18693835:G:T	4.49011e-09	-2.3002e-10	-1.22127	5.87584e-08	-2.3002e-10	-1.22197
18694318	chr3:18694318:C:G	2.73655e-09	-0.71872	-0.997727	4.62388e-08	-0.464031	-0.99755
18694359	chr3:18694359:G:A	1.01656e-09	-1.50707	-1.19965	1.82157e-08	-1.1798	-1.21332
18694626	chr3:18694626:T:G	4.02386e-09	-2.3002e-10	-1.3309	5.26942e-08	-2.3002e-10	-1.33089
18694729	chr3:18694729:T:A	9.52089e-10	-1.59291	-1.17933	1.62277e-08	-1.31471	-1.19397
18695070	chr3:18695070:A:G	9.81e-10	-1.53534	-1.20699	1.74021e-08	-1.21846	-1.22035
18695152	chr3:18695152:G:T	9.12732e-10	-1.60582	-1.20864	1.55077e-08	-1.33197	-1.2221
18695283	chr3:18695283:T:G	4.77944e-09	-2.3002e-10	-1.15882	6.25414e-08	-2.3002e-10	-1.15957
18695358	chr3:18695358:CAG:C	6.918e-09	-2.3002e-10	-0.789017	9.09253e-08	-2.3002e-10	-0.785363
18695493	chr3:18695493:A:G	5.95774e-09	-0.938454	-3.63989e-10	5.33001e-08	-1.31946	-3.63989e-10
18695825	chr3:18695825:A:G	1.97132e-08	0.593881	-0.335736	2.10446e-06	2.68477	-0.328364
18696104	chr3:18696104:A:T	1.10528e-08	-2.3002e-10	-0.320458	1.4692e-07	-2.3002e-10	-0.305513
18696150	chr3:18696150:T:C	6.97698e-09	-2.3002e-10	-0.780528	9.16912e-08	-2.3002e-10	-0.776975
18696294	chr3:18696294:A:T	9.74741e-10	-1.52486	-1.22387	1.73456e-08	-1.20541	-1.23666
18696304	chr3:18696304:A:G	6.70033e-10	-1.75253	-1.37104	8.859e-09	-1.74383	-1.37014
18696352	chr3:18696352:C:A	2.57726e-09	-0.960025	-0.816391	3.49216e-08	-0.865126	-0.877169
18696494	chr3:18696494:A:G	6.45539e-09	-2.3002e-10	-0.858229	7.96e-08	-2.3002e-10	-0.918387
18696525	chr3:18696525:A:T	9.99029e-10	-1.52068	-1.20344	1.78061e-08	-1.19876	-1.2171
18696541	chr3:18696541:T:C	6.78727e-10	-1.90462	-1.20606	8.77508e-09	-1.90499	-1.21849
18696861	chr3:18696861:G:A	4.25339e-09	-2.3002e-10	-1.27543	5.57772e-08	-2.3002e-10	-1.27404
18696902	chr3:18696902:G:A	4.66624e-09	-2.3002e-10	-1.18279	6.09723e-08	-2.3002e-10	-1.18498
18696917	chr3:18696917:G:T	1.10759e-09	-1.65519	-0.965761	1.512e-08	-1.59486	-0.984526
18696986	chr3:18696986:A:G	4.13426e-09	-2.3002e-10	-1.30384	5.27955e-08	-2.3002e-10	-1.32897
18697138	chr3:18697138:C:T	9.88422e-10	-1.52777	-1.20701	1.75749e-08	-1.20836	-1.22057
18697340	chr3:18697340:T:C	4.02567e-09	-2.3002e-10	-1.33045	5.27179e-08	-2.3002e-10	-1.33045
18697402	chr3:18697402:A:G	6.97403e-09	-2.3002e-10	-0.780951	9.16538e-08	-2.3002e-10	-0.777383
18697448	chr3:18697448:G:A	8.88076e-10	-1.71606	-1.12579	1.17786e-08	-1.68907	-1.14005
18697457	chr3:18697457:T:C	5.56415e-09	-2.3002e-10	-1.0068	7.39867e-08	-2.3002e-10	-0.991517
18697671	chr3:18697671:T:C	6.05818e-09	-2.3002e-10	-0.921734	7.73152e-08	-2.3002e-10	-0.947511
18698752	chr3:18698752:C:T	9.94209e-09	-2.3002e-10	-0.426367	1.2782e-07	-2.3002e-10	-0.444777
18699338	chr3:18699338:G:A	9.57672e-10	-1.56056	-1.20583	1.6822e-08	-1.25328	-1.21943
18699701	chr3:18699701:C:G	9.73629e-10	-1.53987	-1.20999	1.72379e-08	-1.22489	-1.22341
18699735	chr3:18699735:C:A	4.22086e-09	-2.3002e-10	-1.28311	5.53384e-08	-2.3002e-10	-1.28193
18699743	chr3:18699743:C:G	4.52664e-09	-2.3002e-10	-1.21316	6.03239e-08	-2.3002e-10	-1.19567
18699987	chr3:18699987:C:T	9.93641e-10	-1.52272	-1.2068	1.76841e-08	-1.20234	-1.22039
18700242	chr3:18700242:G:A	1.40891e-08	-2.3002e-10	-0.0777397	1.84925e-07	-2.3002e-10	-0.0754494
18700278	chr3:18700278:A:T	9.67538e-10	-1.53871	-1.21743	1.71305e-08	-1.22398	-1.23056
18700310	chr3:18700310:A:G	1.12663e-08	0.649681	-0.951007	1.20345e-06	2.74876	-0.951214
18700473	chr3:18700473:T:C	6.00568e-09	-2.3002e-10	-0.930438	7.90456e-08	-2.3002e-10	-0.925376
18700614	chr3:18700614:G:A	1.04539e-09	-1.41882	-1.25994	1.68612e-08	-1.21705	-1.25334
18700778	chr3:18700778:G:C	6.23023e-10	-1.82603	-1.37028	8.21934e-09	-1.81768	-1.37123
18700902	chr3:18700902:A:G	2.91368e-09	-1.65373	-3.63989e-10	3.25787e-08	-1.81174	-3.63989e-10
18701091	chr3:18701091:T:C	2.27249e-09	-1.90227	-3.63989e-10	2.93215e-08	-1.91708	-3.63989e-10
18701217	chr3:18701217:G:A	4.46103e-09	-2.3002e-10	-1.22776	5.89176e-08	-2.3002e-10	-1.21926
18701910	chr3:18701910:T:C	9.26023e-10	-1.59801	-1.20199	1.57752e-08	-1.32116	-1.2158
18702069	chr3:18702069:G:A	7.62505e-10	-1.64834	-1.34595	1.29242e-08	-1.40135	-1.33495
18702184	chr3:18702184:C:T	2.68514e-09	-1.73541	-3.63989e-10	3.87614e-08	-1.63798	-3.63989e-10
18702544	chr3:18702544:C:T	1.04933e-08	-2.3002e-10	-0.372409	1.34225e-07	-2.3002e-10	-0.395885
18702551	chr3:18702551:C:T	9.45515e-10	-1.55508	-1.22409	1.66559e-08	-1.24578	-1.23686
18702693	chr3:18702693:G:A	3.03059e-09	-0.343226	-1.27116	2.98711e-08	-0.616284	-1.28223
18702699	chr3:18702699:G:A	8.71528e-09	0.750182	-1.30825	9.61463e-07	2.882	-1.30894
18702804	chr3:18702804:T:G	6.76523e-09	-2.3002e-10	-0.811348	8.89138e-08	-2.3002e-10	-0.807734
18703007	chr3:18703007:G:A	5.99632e-09	-2.3002e-10	-0.931999	7.89203e-08	-2.3002e-10	-0.926962
18703405	chr3:18703405:G:A	9.69467e-10	-1.54384	-1.21031	1.71383e-08	-1.23041	-1.22367
18703576	chr3:18703576:T:A	1.23675e-09	-1.13948	-1.37118	1.83311e-08	-1.01722	-1.36958
18703634	chr3:18703634:G:A	5.99632e-09	-2.3002e-10	-0.931999	7.89203e-08	-2.3002e-10	-0.926962
18703766	chr3:18703766:T:G	6.46413e-09	-2.3002e-10	-0.856876	7.97011e-08	-2.3002e-10	-0.917118
18704477	chr3:18704477:A:G	2.79261e-09	-0.398589	-1.29758	2.77059e-08	-0.666754	-1.307
18704513	chr3:18704513:TATTAA:T	2.39752e-09	-0.710562	-1.13815	1.57385e-07	0.892965	-1.12967
18704569	chr3:18704569:A:G	5.88123e-09	-2.3002e-10	-0.951378	7.76789e-08	-2.3002e-10	-0.942818
18704716	chr3:18704716:G:A	5.88327e-09	-2.3002e-10	-0.951032	7.30107e-08	-2.3002e-10	-1.0048
18705111	chr3:18705111:C:T	2.97473e-09	-0.347169	-1.28582	2.93769e-08	-0.61922	-1.29597
18705174	chr3:18705174:A:G	9.72457e-10	-1.534	-1.21707	1.72428e-08	-1.21778	-1.23023
18705487	chr3:18705487:C:T	2.26375e-09	-1.90612	-3.63989e-10	2.93719e-08	-1.91536	-3.63989e-10
18705617	chr3:18705617:G:A	9.20559e-10	-1.60008	-1.20584	1.56581e-08	-1.32473	-1.21968
18705917	chr3:18705917:T:C	9.50011e-10	-1.58371	-1.19072	1.62522e-08	-1.30209	-1.20508
18706037	chr3:18706037:G:A	2.73142e-09	-1.71832	-3.63989e-10	3.67838e-08	-1.69034	-3.63989e-10
18706250	chr3:18706250:G:A	8.98665e-10	-1.61426	-1.21573	1.52243e-08	-1.34342	-1.22909
18706307	chr3:18706307:C:G	6.07639e-09	-2.3002e-10	-0.918733	8.19e-08	-2.3002e-10	-0.889902
18706493	chr3:18706493:G:A	4.05998e-09	-2.3002e-10	-1.32197	5.31748e-08	-2.3002e-10	-1.32182
18706534	chr3:18706534:T:A	9.29712e-10	-1.58545	-1.21058	1.59075e-08	-1.30449	-1.22412
18706814	chr3:18706814:A:C	9.20935e-10	-1.6009	-1.20461	1.56699e-08	-1.32533	-1.21833
18706825	chr3:18706825:G:A	9.4448e-10	-1.57321	-1.20706	1.62284e-08	-1.28791	-1.22073
18706902	chr3:18706902:C:G	2.23352e-09	-0.743623	-1.17594	3.72936e-08	-0.49981	-1.17677
18707386	chr3:18707386:G:T	9.14122e-10	-1.59599	-1.21694	1.55927e-08	-1.31841	-1.23019
18707704	chr3:18707704:TATGA:T	4.60091e-09	-1.19689	-3.63989e-10	8.22302e-08	-0.885879	-3.63989e-10
18707889	chr3:18707889:G:A	3.95396e-09	-2.3002e-10	-1.34843	5.2171e-08	-2.3002e-10	-1.34087
18708233	chr3:18708233:T:G	3.5422e-09	-1.4584	-3.63989e-10	4.17654e-08	-1.56333	-3.63989e-10
18708283	chr3:18708283:T:C	9.77757e-10	-1.5995	-1.14614	1.66069e-08	-1.32361	-1.16198
18708354	chr3:18708354:T:C	2.92332e-09	-0.427991	-1.22243	2.89162e-08	-0.696628	-1.23437
18708467	chr3:18708467:G:T	5.99752e-09	-2.3002e-10	-0.931799	7.89366e-08	-2.3002e-10	-0.926756
18708548	chr3:18708548:C:G	1.5141e-09	-0.958418	-1.34991	2.35784e-08	-0.779684	-1.35538
18708574	chr3:18708574:T:C	9.43406e-10	-1.57734	-1.20406	1.62016e-08	-1.29237	-1.21792
18708643	chr3:18708643:A:G	4.08482e-09	-2.3002e-10	-1.31587	5.34975e-08	-2.3002e-10	-1.31577
18708755	chr3:18708755:T:C	9.57378e-10	-1.57573	-1.19097	1.64567e-08	-1.28932	-1.20535
18708849	chr3:18708849:C:T	1.19443e-08	0.776615	-1.01951	1.32971e-06	2.91698	-1.01966
18708855	chr3:18708855:T:G	3.86907e-09	-2.3002e-10	-1.37013	5.06693e-08	-2.3002e-10	-1.37008
18708894	chr3:18708894:G:A	4.53474e-09	-2.3002e-10	-1.21138	5.94132e-08	-2.3002e-10	-1.21088
18709029	chr3:18709029:C:G	9.0788e-10	-1.61818	-1.20161	1.53559e-08	-1.34841	-1.2155
18709199	chr3:18709199:G:A	4.10852e-09	-2.3002e-10	-1.31008	5.38084e-08	-2.3002e-10	-1.30997
18709230	chr3:18709230:G:A	9.56784e-10	-1.60503	-1.16229	1.62815e-08	-1.32749	-1.17788
18709424	chr3:18709424:G:A	2.06826e-08	-2.3002e-10	0.306148	2.63842e-07	-2.3002e-10	0.279948
18709581	chr3:18709581:G:A	8.93984e-10	-1.64145	-1.19376	1.4921e-08	-1.38458	-1.20806
18709655	chr3:18709655:TC:T	2.25354e-09	-1.91064	-3.63989e-10	3.14721e-08	-1.8463	-3.63989e-10
18710119	chr3:18710119:G:A	3.70761e-09	-0.0423023	-1.37045	1.835e-07	1.28806	-1.37124
18710143	chr3:18710143:C:A	2.44436e-09	-1.82936	-3.63989e-10	3.72799e-08	-1.67695	-3.63989e-10
18710991	chr3:18710991:T:C	2.3747e-09	-0.561601	-1.29667	2.36509e-08	-0.826208	-1.30579
18711233	chr3:18711233:A:G	5.82781e-10	-1.91883	-1.34426	7.6685e-09	-1.91877	-1.33951
18711277	chr3:18711277:T:C	5.22393e-09	-2.3002e-10	-1.0699	6.69611e-08	-2.3002e-10	-1.09129
18711419	chr3:18711419:C:A	1.77339e-09	-1.04362	-1.10663	3.78283e-08	-0.572563	-1.08978
18711431	chr3:18711431:C:T	4.2346e-09	0.0898499	-1.3697	2.10475e-07	1.42496	-1.37099
18711588	chr3:18711588:G:A	4.23107e-09	0.088872	-1.36956	2.10522e-07	1.42511	-1.37093
18711915	chr3:18711915:A:G	1.28181e-08	-2.3002e-10	-0.172284	1.68301e-07	-2.3002e-10	-0.169645
18711922	chr3:18711922:C:A	6.41936e-10	-1.80001	-1.3664	8.39584e-09	-1.79704	-1.37063
18711954	chr3:18711954:G:A	4.50608e-09	0.151673	-1.36939	2.28457e-07	1.50678	-1.37084
18711984	chr3:18711984:C:G	5.16155e-09	0.289009	-1.37092	2.87954e-07	1.73875	-1.37135
18712388	chr3:18712388:TG:T	5.49668e-09	0.350102	-1.3691	3.11558e-07	1.81686	-1.37067
18712550	chr3:18712550:T:TTCTTTTTGTGAGGGA	4.98708e-09	0.254812	-1.37111	2.7525e-07	1.69359	-1.37131
18712756	chr3:18712756:A:G	4.77191e-09	-2.3002e-10	-1.1604	6.26752e-08	-2.3002e-10	-1.15743
18713205	chr3:18713205:C:A	6.34081e-10	-1.80853	-1.37019	8.31834e-09	-1.80568	-1.37126
18713853	chr3:18713853:C:T	5.26856e-09	0.309948	-1.37134	2.85784e-07	1.73056	-1.37072
18713856	chr3:18713856:T:A	4.63875e-09	0.18259	-1.37129	2.41014e-07	1.55995	-1.37049
18713874	chr3:18713874:T:A	5.56759e-09	0.364561	-1.37074	3.22298e-07	1.84932	-1.36924
18714216	chr3:18714216:A:G	8.76171e-08	1.74983	-3.63989e-10	8.51982e-07	1.45216	-3.63989e-10
18714222	chr3:18714222:A:G	2.14201e-08	-2.3002e-10	0.341185	2.72839e-07	-2.3002e-10	0.313481
18714230	chr3:18714230:T:G	2.09588e-09	-0.760656	-1.22252	2.19843e-08	-0.984597	-1.22047
18714701	chr3:18714701:C:A	9.05639e-09	-2.3002e-10	-0.519674	1.18743e-07	-2.3002e-10	-0.51844
18714738	chr3:18714738:G:A	4.23763e-09	0.0918607	-1.371	2.10592e-07	1.42586	-1.37134
18715239	chr3:18715239:G:A	4.12726e-09	0.065818	-1.37135	2.03735e-07	1.39229	-1.37087
18715250	chr3:18715250:G:A	4.14872e-09	0.0707537	-1.3711	2.05142e-07	1.39962	-1.37132
18715375	chr3:18715375:G:A	1.45558e-09	-1.09104	-1.2567	3.01516e-08	-0.644654	-1.24451
18716001	chr3:18716001:A:C	2.49163e-09	-0.720215	-1.08999	2.55505e-08	-0.985676	-1.06907
18716020	chr3:18716020:C:G	4.38742e-09	0.126783	-1.37119	2.20334e-07	1.47102	-1.37127
18716191	chr3:18716191:T:A	4.18332e-09	0.079066	-1.37111	2.07414e-07	1.41063	-1.37132
18716283	chr3:18716283:T:G	4.61708e-09	-2.3002e-10	-1.19338	6.00757e-08	-2.3002e-10	-1.1998
18716606	chr3:18716606:A:G	4.84277e-09	-1.29725	0.151592	9.16578e-08	-0.946733	0.169395
18716711	chr3:18716711:A:G	4.24972e-09	0.0945037	-1.37079	2.11356e-07	1.42949	-1.37134
18716746	chr3:18716746:C:T	2.72953e-09	-1.71901	-3.63989e-10	3.93324e-08	-1.62335	-3.63989e-10
18716927	chr3:18716927:A:G	4.23924e-09	0.0920072	-1.37077	2.1103e-07	1.42586	-1.36926
18717009	chr3:18717009:A:T	6.09114e-10	-1.85518	-1.36372	8.13607e-09	-1.84447	-1.35463
18717154	chr3:18717154:C:T	4.30016e-09	0.106854	-1.37135	2.14874e-07	1.44561	-1.37096
18717721	chr3:18717721:A:C	4.18555e-09	0.0798109	-1.37132	2.0747e-07	1.41069	-1.3711
18717797	chr3:18717797:T:C	4.59783e-09	-1.33506	0.137497	8.59932e-08	-0.994928	0.153795
18717938	chr3:18717938:G:A	4.39708e-09	0.129133	-1.37134	2.21222e-07	1.4745	-1.37073
18718222	chr3:18718222:C:T	5.16612e-09	0.290253	-1.37128	2.87223e-07	1.73605	-1.37119
18718321	chr3:18718321:C:T	1.8363e-09	-0.798824	-1.31657	1.87645e-08	-1.05674	-1.3067
18718347	chr3:18718347:AAG:A	8.23555e-10	-1.9189	-0.998369	1.10159e-08	-1.91889	-0.977172
18718528	chr3:18718528:A:G	3.97985e-09	0.0290231	-1.37092	1.94886e-07	1.34659	-1.36958
18718602	chr3:18718602:T:C	4.12494e-09	0.065001	-1.37109	2.03818e-07	1.39178	-1.36996
18718624	chr3:18718624:A:G	4.36207e-09	0.121149	-1.37135	2.18924e-07	1.46414	-1.37082
18718681	chr3:18718681:AG:A	5.00124e-09	0.25786	-1.37132	2.75649e-07	1.69483	-1.3711
18718752	chr3:18718752:A:G	4.28056e-09	0.102041	-1.3711	2.13597e-07	1.44001	-1.37132
18718942	chr3:18718942:C:T	4.13233e-09	0.0667201	-1.37102	2.04231e-07	1.39519	-1.37134
18718957	chr3:18718957:T:A	4.13328e-09	0.0668935	-1.37097	2.04082e-07	1.39447	-1.37135
18719412	chr3:18719412:G:T	4.00528e-09	-2.3002e-10	-1.33553	5.23683e-08	-2.3002e-10	-1.3371
18719554	chr3:18719554:T:C	2.23533e-09	-1.91876	-3.63989e-10	3.17641e-08	-1.83706	-3.63989e-10
18719697	chr3:18719697:C:T	5.00233e-09	0.257765	-1.37101	2.76259e-07	1.69571	-1.36977
18719754	chr3:18719754:GC:G	6.41967e-09	-0.863778	-3.63989e-10	1.19633e-07	-0.510976	-3.63989e-10
18719845	chr3:18719845:G:A	3.88317e-09	-2.3002e-10	-1.36649	5.10435e-08	-2.3002e-10	-1.36272
18719852	chr3:18719852:T:C	6.27685e-09	-2.3002e-10	-0.886277	8.24941e-08	-2.3002e-10	-0.882674
18719997	chr3:18719997:G:A	9.00752e-10	-1.79334	-1.03433	1.23216e-08	-1.7562	-1.02785
18720062	chr3:18720062:C:A	4.91153e-09	-2.3002e-10	-1.13156	6.55824e-08	-2.3002e-10	-1.11209
18720259	chr3:18720259:T:C	6.47088e-09	-2.3002e-10	-0.855832	8.60121e-08	-2.3002e-10	-0.840913
18720297	chr3:18720297:A:G	4.32236e-09	-2.3002e-10	-1.25934	5.66166e-08	-2.3002e-10	-1.2591
18720621	chr3:18720621:C:T	5.17002e-09	0.28346	-1.36373	2.85994e-07	1.72752	-1.36695
18720689	chr3:18720689:A:G	4.15367e-09	-2.3002e-10	-1.29915	5.42512e-08	-2.3002e-10	-1.30178
18720935	chr3:18720935:C:T	6.44068e-09	-2.3002e-10	-0.86051	7.93926e-08	-2.3002e-10	-0.920996
18721068	chr3:18721068:A:G	4.00316e-09	-2.3002e-10	-1.33606	5.24288e-08	-2.3002e-10	-1.33594
18721075	chr3:18721075:A:G	4.40405e-09	0.120777	-1.3614	2.19263e-07	1.46003	-1.36516
18721264	chr3:18721264:G:A	9.2647e-10	-1.69404	-1.10547	1.25421e-08	-1.64228	-1.12403
18721440	chr3:18721440:G:A	4.60811e-09	0.16701	-1.36234	2.32779e-07	1.52059	-1.3659
18721753	chr3:18721753:T:C	4.31898e-09	-2.3002e-10	-1.26013	5.65791e-08	-2.3002e-10	-1.25976
18721838	chr3:18721838:T:C	4.4514e-09	0.132734	-1.36266	2.22531e-07	1.47582	-1.36615
18722148	chr3:18722148:T:C	1.08092e-09	-1.75557	-0.889762	1.338e-08	-1.84145	-0.860195
18722634	chr3:18722634:A:C	6.07387e-09	-2.3002e-10	-0.919149	7.96653e-08	-2.3002e-10	-0.917568
18722782	chr3:18722782:C:T	4.82356e-09	0.212602	-1.36223	2.60649e-07	1.63353	-1.36576
18722783	chr3:18722783:A:G	4.46962e-09	0.130689	-1.35653	2.22963e-07	1.47277	-1.36117
18722812	chr3:18722812:T:C	2.84581e-08	1.95536	-1.33007	1.08923e-06	3.0139	-1.31607
18723055	chr3:18723055:C:G	6.95734e-10	-1.71888	-1.36706	8.82669e-09	-1.74677	-1.37085
18723221	chr3:18723221:T:A	4.44999e-09	0.125823	-1.35606	2.21912e-07	1.46766	-1.36078
18723223	chr3:18723223:T:C	1.22555e-08	-2.3002e-10	-0.217168	1.60381e-07	-2.3002e-10	-0.217848
18723425	chr3:18723425:C:T	7.10612e-10	-1.69474	-1.37003	9.00531e-09	-1.72628	-1.3713
18723438	chr3:18723438:TG:T	1.87399e-09	-0.802165	-1.29291	1.916e-08	-1.06127	-1.28131
18723468	chr3:18723468:C:A	1.01801e-08	0.156497	-0.55921	6.30405e-07	1.70986	-0.5589
18723537	chr3:18723537:A:G	1.09366e-09	-1.49287	-1.14074	1.63519e-08	-1.37583	-1.12522
18723811	chr3:18723811:T:C	1.09904e-08	0.170168	-0.496291	6.80547e-07	1.72307	-0.495577
18723838	chr3:18723838:C:A	9.72044e-09	0.117317	-0.56623	5.93417e-07	1.65621	-0.565716
18724013	chr3:18724013:T:A	8.53468e-09	0.135775	-0.714782	5.22835e-07	1.67758	-0.713714
18724048	chr3:18724048:G:A	4.01354e-09	-2.3002e-10	-1.33347	5.27368e-08	-2.3002e-10	-1.33009
18724202	chr3:18724202:G:A	5.81249e-09	-2.3002e-10	-0.963136	7.43457e-08	-2.3002e-10	-0.986676
18724486	chr3:18724486:T:C	9.52613e-09	0.214208	-0.683314	5.99349e-07	1.77889	-0.678451
18724769	chr3:18724769:A:G	1.54157e-08	-2.3002e-10	0.0122394	1.97817e-07	-2.3002e-10	-0.00806018
18724777	chr3:18724777:G:A	2.26916e-09	-0.740874	-1.16286	2.31682e-08	-1.01092	-1.1417
18724795	chr3:18724795:C:A	4.29312e-09	-2.3002e-10	-1.26613	5.71857e-08	-2.3002e-10	-1.2491
18724905	chr3:18724905:A:G	9.32652e-09	0.195581	-0.685863	5.84087e-07	1.75567	-0.68102
18725326	chr3:18725326:A:G	1.03091e-08	0.321504	-0.711618	7.18832e-07	1.9885	-0.706277
18725331	chr3:18725331:A:G	1.89393e-08	-2.3002e-10	0.218096	2.47849e-07	-2.3002e-10	0.21742
18725564	chr3:18725564:C:T	9.10259e-09	0.162188	-0.676773	5.64263e-07	1.71205	-0.671934
18725782	chr3:18725782:G:C	1.02863e-08	0.319284	-0.711618	7.15551e-07	1.98393	-0.706277
18725850	chr3:18725850:TGGTCAAGGTCCCTATAATGA:T	1.42946e-08	-2.3002e-10	-0.0632603	1.81652e-07	-2.3002e-10	-0.0933107
18725876	chr3:18725876:C:T	9.77098e-09	0.179957	-0.623685	6.10164e-07	1.73701	-0.618683
18726087	chr3:18726087:G:A	1.00318e-08	0.270425	-0.687813	6.8925e-07	1.92257	-0.682369
18726088	chr3:18726088:C:G	1.01454e-08	0.284085	-0.690205	7.00185e-07	1.94072	-0.684778
18726643	chr3:18726643:T:C	5.20122e-09	-2.3002e-10	-1.07425	6.51383e-08	-2.3002e-10	-1.11889
18726945	chr3:18726945:C:T	6.16446e-08	-2.3002e-10	1.39824	7.72783e-07	-2.3002e-10	1.3546
18727118	chr3:18727118:T:A	1.29569e-09	-1.19653	-1.26757	3.00728e-08	-0.635227	-1.25655
18727359	chr3:18727359:T:C	2.21635e-08	1.06426	-0.688958	2.67231e-06	3.28167	-0.686373
18727401	chr3:18727401:A:G	1.26143e-09	-1.39663	-1.09427	1.89658e-08	-1.28614	-1.06662
18727679	chr3:18727679:C:A	1.92705e-08	0.550838	-0.315408	1.40532e-06	2.28076	-0.328141
18728140	chr3:18728140:G:C	5.40968e-09	-2.3002e-10	-1.03495	6.7542e-08	-2.3002e-10	-1.08265
18728168	chr3:18728168:G:A	5.97834e-08	-2.3002e-10	1.36758	7.50649e-07	-2.3002e-10	1.32554
18728464	chr3:18728464:G:T	1.86529e-09	-1.55194	-0.547786	3.58064e-08	-1.17587	-0.5414
18728915	chr3:18728915:G:C	1.09272e-08	0.379726	-0.711618	7.77332e-07	2.06674	-0.706277
18729087	chr3:18729087:C:G	1.03949e-08	0.29143	-0.673259	6.74334e-07	1.88674	-0.668416
18729093	chr3:18729093:A:T	1.02231e-08	0.275867	-0.674365	6.59942e-07	1.86627	-0.669521
18729302	chr3:18729302:G:T	9.80154e-09	0.215944	-0.656549	6.21412e-07	1.78838	-0.651782
18729579	chr3:18729579:C:G	7.65205e-09	-2.3002e-10	-0.688171	1.01847e-07	-2.3002e-10	-0.671929
18729787	chr3:18729787:A:G	1.65654e-08	-2.3002e-10	0.0841725	2.05635e-07	-2.3002e-10	0.0306991
18729818	chr3:18729818:C:T	1.09351e-08	0.418124	-0.749288	7.87906e-07	2.11806	-0.744086
18729868	chr3:18729868:A:G	1.90087e-09	-0.8326	-1.24823	1.94808e-08	-1.09429	-1.23168
18730452	chr3:18730452:T:C	1.03787e-08	0.290811	-0.674196	6.72815e-07	1.88541	-0.669345
18730599	chr3:18730599:A:T	1.60727e-09	-0.905046	-1.34356	1.64679e-08	-1.15791	-1.33608
18730766	chr3:18730766:C:T	6.33109e-10	-1.88301	-1.29725	8.32171e-09	-1.89058	-1.28595
18731903	chr3:18731903:A:G	1.44062e-08	0.934084	-0.989568	1.13718e-06	2.74085	-0.999942
18732140	chr3:18732140:C:G	4.18213e-09	-2.3002e-10	-1.29232	5.47301e-08	-2.3002e-10	-1.29299
18732163	chr3:18732163:T:C	1.95073e-09	-0.929592	-1.12535	4.37221e-08	-0.367287	-1.15026
18732274	chr3:18732274:T:C	3.88949e-09	-2.3002e-10	-1.36486	5.09595e-08	-2.3002e-10	-1.36437
18732336	chr3:18732336:T:C	7.5809e-09	0.422899	-1.12041	7.82036e-07	2.48248	-1.11598
18732794	chr3:18732794:C:T	2.77745e-09	-0.722777	-0.978832	2.79358e-08	-0.988151	-0.977341
18732865	chr3:18732865:G:T	1.22233e-08	-2.3002e-10	-0.219804	1.66238e-07	-2.3002e-10	-0.181981
18732867	chr3:18732867:TG:T	1.471e-08	0.800243	-0.834863	1.09353e-06	2.52802	-0.826258
18732883	chr3:18732883:T:G	9.09788e-09	0.336403	-0.851506	6.58944e-07	2.03556	-0.840321
18733891	chr3:18733891:G:T	2.43624e-09	-0.820548	-1.01214	2.478e-08	-1.07478	-1.01058
18733894	chr3:18733894:G:T	5.12637e-09	-2.3002e-10	-1.08875	6.72057e-08	-2.3002e-10	-1.08764
18734076	chr3:18734076:T:C	6.11814e-09	-2.3002e-10	-0.911886	8.00125e-08	-2.3002e-10	-0.913219
18734105	chr3:18734105:G:T	6.36143e-09	-2.3002e-10	-0.87289	7.85616e-08	-2.3002e-10	-0.931519
18734570	chr3:18734570:G:A	3.80474e-08	2.28438	-1.36869	1.65244e-06	3.48292	-1.36831
18734594	chr3:18734594:C:G	8.37738e-09	0.198841	-0.79645	5.84556e-07	1.85989	-0.784442
18735587	chr3:18735587:C:T	1.47182e-09	-0.965656	-1.37099	3.33147e-08	-0.420943	-1.36846
18735613	chr3:18735613:C:T	2.64521e-09	-0.75006	-1.00034	2.67487e-08	-1.01022	-0.998696
18735722	chr3:18735722:T:C	4.25381e-08	2.33682	-1.30957	1.77622e-06	3.49472	-1.30787
18736086	chr3:18736086:G:T	5.01442e-09	-2.3002e-10	-1.11083	6.57337e-08	-2.3002e-10	-1.10979
18736134	chr3:18736134:G:A	4.6008e-09	-2.3002e-10	-1.19691	6.02672e-08	-2.3002e-10	-1.19661
18736135	chr3:18736135:C:A	4.58977e-09	-2.3002e-10	-1.19931	6.01228e-08	-2.3002e-10	-1.19901
18736344	chr3:18736344:A:G	1.49656e-09	-1.34762	-0.972354	1.95767e-08	-1.37701	-0.944051
18736399	chr3:18736399:T:G	6.72363e-09	0.396938	-1.21445	4.82966e-07	2.1014	-1.21685
18736820	chr3:18736820:T:TTAG	5.04283e-09	-2.3002e-10	-1.10518	6.61061e-08	-2.3002e-10	-1.10414
18737557	chr3:18737557:A:T	9.18393e-09	0.307184	-0.812873	6.67442e-07	2.0092	-0.801145
18737802	chr3:18737802:T:C	1.63129e-09	-0.995318	-1.23845	3.63073e-08	-0.44693	-1.25645
18737987	chr3:18737987:C:T	4.57943e-08	2.47236	-1.37134	2.03627e-06	3.69479	-1.37132
18738008	chr3:18738008:G:A	2.48463e-09	-0.843083	-0.969938	2.53334e-08	-1.09512	-0.968153
18738451	chr3:18738451:T:G	5.20347e-09	-2.3002e-10	-1.07382	6.91145e-08	-2.3002e-10	-1.05964
18738656	chr3:18738656:C:T	2.23532e-09	-1.91876	-3.63989e-10	2.94107e-08	-1.91404	-3.63989e-10
18738820	chr3:18738820:G:A	4.49798e-09	-2.3002e-10	-1.21952	5.95356e-08	-2.3002e-10	-1.20883
18738832	chr3:18738832:G:A	3.02938e-09	-1.61479	-3.63989e-10	3.68537e-08	-1.68844	-3.63989e-10
18739046	chr3:18739046:T:A	7.74129e-09	0.137251	-0.813826	5.29078e-07	1.77752	-0.80178
18739089	chr3:18739089:A:C	2.18566e-08	-2.3002e-10	0.36136	2.55542e-07	-2.3002e-10	0.247986
18740278	chr3:18740278:A:G	2.48741e-08	1.85699	-1.36631	1.10959e-06	3.08331	-1.36696
18740481	chr3:18740481:T:G	1.55264e-09	-0.912105	-1.37108	2.25758e-08	-0.808886	-1.36964
18740606	chr3:18740606:T:C	2.78981e-09	-0.707679	-0.989494	2.80313e-08	-0.972936	-0.989145
18741605	chr3:18741605:G:A	4.51133e-08	2.4573	-1.37127	2.00072e-06	3.67719	-1.37133
18741781	chr3:18741781:A:G	2.76607e-09	-0.733123	-0.972595	2.79406e-08	-0.993036	-0.972285
18741847	chr3:18741847:T:G	4.96707e-09	-2.3002e-10	-1.12031	6.62919e-08	-2.3002e-10	-1.10133
18741881	chr3:18741881:C:T	1.44942e-09	-1.91797	-0.434009	1.99443e-08	-1.9189	-0.383556
18741917	chr3:18741917:A:G	8.91144e-09	-2.3002e-10	-0.535809	1.13826e-07	-2.3002e-10	-0.560733
18741928	chr3:18741928:A:C	3.87623e-09	-2.3002e-10	-1.36828	5.07447e-08	-2.3002e-10	-1.36859
18741984	chr3:18741984:T:C	1.39634e-09	-1.47593	-0.913362	1.87787e-08	-1.48079	-0.881891
18742388	chr3:18742388:ATTTTCGCCTG:A	2.23589e-09	-1.9185	-3.63989e-10	2.93838e-08	-1.91496	-3.63989e-10
18742719	chr3:18742719:G:T	3.96352e-09	-2.3002e-10	-1.34601	5.20218e-08	-2.3002e-10	-1.34374
18742837	chr3:18742837:T:C	2.67979e-09	-0.729998	-1.00741	2.70073e-08	-0.99233	-1.00696
18742931	chr3:18742931:A:G	5.90862e-10	-1.89257	-1.35675	7.58481e-09	-1.90949	-1.35977
18743077	chr3:18743077:G:A	2.71598e-08	1.94414	-1.36555	1.22757e-06	3.18364	-1.36625
18743580	chr3:18743580:G:T	7.43059e-09	-0.717539	-3.63989e-10	1.39477e-07	-0.3575	-3.63989e-10
18743595	chr3:18743595:C:T	2.68063e-08	1.93289	-1.3674	1.2106e-06	3.17145	-1.36798
18743615	chr3:18743615:C:T	1.17625e-08	-2.3002e-10	-0.258224	1.55211e-07	-2.3002e-10	-0.250618
18743795	chr3:18743795:T:C	2.78895e-08	1.97111	-1.366	1.2668e-06	3.21552	-1.36667
18744093	chr3:18744093:G:C	4.10645e-08	2.32324	-1.33124	1.71216e-06	3.47968	-1.32958
18744316	chr3:18744316:G:A	3.99804e-09	-2.3002e-10	-1.33734	5.26038e-08	-2.3002e-10	-1.33261
18744558	chr3:18744558:A:T	1.38293e-09	-1.36281	-1.03612	1.82127e-08	-1.38299	-1.01029
18744712	chr3:18744712:T:C	5.48054e-09	-2.3002e-10	-1.02194	7.13996e-08	-2.3002e-10	-1.02711
18744753	chr3:18744753:G:A	4.82607e-09	-2.3002e-10	-1.14911	6.43392e-08	-2.3002e-10	-1.13123
18745699	chr3:18745699:T:A	2.89168e-09	-0.648625	-1.01268	2.88639e-08	-0.920407	-1.0124
18745764	chr3:18745764:A:G	5.98824e-08	2.712	-1.34276	2.69942e-06	3.94725	-1.34186
18746038	chr3:18746038:T:G	1.56204e-09	-1.32009	-0.957057	2.0454e-08	-1.34896	-0.928258
18746111	chr3:18746111:C:T	6.41705e-09	-2.3002e-10	-0.864186	8.47438e-08	-2.3002e-10	-0.855768
18746451	chr3:18746451:A:T	1.63879e-09	-0.859754	-1.36944	3.78775e-08	-0.289744	-1.3713
18746480	chr3:18746480:A:G	3.91408e-09	-2.3002e-10	-1.35856	5.1125e-08	-2.3002e-10	-1.36113
18746548	chr3:18746548:A:G	3.25688e-09	-0.428945	-1.11343	3.1823e-08	-0.703804	-1.13141
18746575	chr3:18746575:G:T	4.7439e-08	2.50723	-1.37093	2.12313e-06	3.73633	-1.37109
18746631	chr3:18746631:T:C	2.75791e-08	1.96221	-1.36829	1.25218e-06	3.20604	-1.3688
18746774	chr3:18746774:A:AGT	1.67466e-09	-1.19667	-1.01086	2.28827e-08	-1.1078	-1.05722
18747712	chr3:18747712:G:C	4.82268e-09	-2.3002e-10	-1.14981	6.3222e-08	-2.3002e-10	-1.14875
18747747	chr3:18747747:G:GCCTTC	2.84144e-09	-1.67883	-3.63989e-10	4.11169e-08	-1.57898	-3.63989e-10
18747767	chr3:18747767:G:A	5.2738e-09	-2.3002e-10	-1.06039	6.89631e-08	-2.3002e-10	-1.06183
18748143	chr3:18748143:G:A	1.19799e-08	-2.3002e-10	-0.239912	1.58265e-07	-2.3002e-10	-0.231131
18748718	chr3:18748718:G:T	2.42803e-09	-0.809404	-1.02666	2.47123e-08	-1.06176	-1.02634
18748754	chr3:18748754:T:C	4.97194e-09	-2.3002e-10	-1.11933	6.6359e-08	-2.3002e-10	-1.10032
18748778	chr3:18748778:A:G	6.34206e-10	-1.84833	-1.33019	8.35735e-09	-1.83833	-1.33393
18748792	chr3:18748792:A:AC	1.09925e-08	0.617695	-0.943628	1.23015e-06	2.75301	-0.933519
18749267	chr3:18749267:A:G	5.82791e-08	2.69056	-1.34846	2.61733e-06	3.92212	-1.34761
18749314	chr3:18749314:G:A	3.87547e-09	-2.3002e-10	-1.36848	5.07352e-08	-2.3002e-10	-1.36878
18749579	chr3:18749579:A:T	6.97615e-10	-1.84734	-1.23589	9.43927e-09	-1.82631	-1.22421
18749611	chr3:18749611:G:A	3.74712e-08	2.22895	-1.32852	1.73534e-06	3.4911	-1.32755
18749856	chr3:18749856:T:C	1.55495e-09	-1.26062	-1.02108	2.0276e-08	-1.29162	-0.994343
18750216	chr3:18750216:C:T	7.75224e-09	0.587802	-1.26296	5.74138e-07	2.32235	-1.26488
18750512	chr3:18750512:CT:C	7.06309e-08	2.88345	-1.34913	3.18303e-06	4.11849	-1.3483
18751359	chr3:18751359:A:T	5.66781e-09	-2.3002e-10	-0.988342	7.39832e-08	-2.3002e-10	-0.991564
18751502	chr3:18751502:T:C	3.50215e-08	2.19066	-1.35785	1.60693e-06	3.44512	-1.35844
18751848	chr3:18751848:T:C	2.23846e-09	-1.28599	-0.631363	2.99292e-08	-1.29469	-0.601878
18751866	chr3:18751866:T:C	5.96474e-08	2.72891	-1.36361	2.67578e-06	3.96057	-1.36397
18752347	chr3:18752347:G:A	1.15445e-08	-2.3002e-10	-0.276932	1.52449e-07	-2.3002e-10	-0.268569
18752504	chr3:18752504:T:A	4.02052e-09	-2.3002e-10	-1.33173	5.29186e-08	-2.3002e-10	-1.32665
18752585	chr3:18752585:C:T	5.5235e-09	-1.01413	-3.63989e-10	3.95314e-08	-1.61831	-3.63989e-10
18752586	chr3:18752586:A:G	2.24987e-09	-0.870643	-1.04163	2.30717e-08	-1.11566	-1.04114
18752821	chr3:18752821:A:ATTTC	1.5451e-09	-1.289	-0.999056	2.02754e-08	-1.31462	-0.97137
18752903	chr3:18752903:C:T	4.23778e-09	-2.3002e-10	-1.27911	5.54502e-08	-2.3002e-10	-1.27992
18752932	chr3:18752932:A:G	6.42506e-08	2.80251	-1.36286	2.91152e-06	4.04425	-1.36322
18753082	chr3:18753082:T:TC	4.34424e-09	-2.3002e-10	-1.25429	5.68913e-08	-2.3002e-10	-1.25426
18753847	chr3:18753847:C:T	7.58922e-10	-1.85787	-1.14113	1.01135e-08	-1.84824	-1.13328
18754026	chr3:18754026:G:A	1.45083e-09	-1.2811	-1.06991	1.89267e-08	-1.31009	-1.04473
18754789	chr3:18754789:T:C	3.26905e-09	-0.631117	-0.907527	7.94591e-08	-0.035521	-0.884638
18754868	chr3:18754868:T:C	6.03001e-08	2.73828	-1.3621	2.69011e-06	3.96438	-1.36244
18755071	chr3:18755071:G:C	9.23752e-09	0.327189	-0.82706	6.57988e-07	2.00824	-0.814457
18755332	chr3:18755332:G:A	1.08746e-08	0.530072	-0.86679	8.27068e-07	2.27703	-0.854545
18755530	chr3:18755530:A:G	3.01354e-08	2.02721	-1.34465	1.33964e-06	3.25014	-1.34539
18755552	chr3:18755552:T:C	3.01766e-08	2.02787	-1.34395	1.34319e-06	3.2521	-1.3447
18755773	chr3:18755773:C:T	4.94922e-09	-2.3002e-10	-1.12391	6.51966e-08	-2.3002e-10	-1.11799
18755918	chr3:18755918:T:C	2.79003e-09	-0.859591	-0.837501	2.84848e-08	-1.11128	-0.834755
18755927	chr3:18755927:G:A	2.23528e-09	-1.91878	-3.63989e-10	3.35416e-08	-1.78262	-3.63989e-10
18756004	chr3:18756004:T:A	6.74393e-09	-2.3002e-10	-0.814502	8.80915e-08	-2.3002e-10	-0.817025
18756081	chr3:18756081:T:C	4.25658e-09	-2.3002e-10	-1.27468	5.57556e-08	-2.3002e-10	-1.27442
18756248	chr3:18756248:C:T	5.30398e-08	2.60153	-1.35363	2.32124e-06	3.80855	-1.3541
18756465	chr3:18756465:T:C	2.82652e-08	1.96358	-1.34509	1.25232e-06	3.18316	-1.34581
18756935	chr3:18756935:T:G	5.1116e-08	2.56812	-1.35716	2.24663e-06	3.77937	-1.35759
18756947	chr3:18756947:A:G	3.86541e-09	-2.3002e-10	-1.37108	5.06784e-08	-2.3002e-10	-1.3699
18756952	chr3:18756952:C:T	5.09593e-08	2.56578	-1.3579	2.23923e-06	3.7768	-1.35831
18757163	chr3:18757163:T:G	2.89874e-09	-0.508031	-1.15084	2.83873e-08	-0.781686	-1.16777
18757356	chr3:18757356:T:C	5.20571e-08	2.5855	-1.35631	2.29041e-06	3.79782	-1.35674
18757540	chr3:18757540:A:G	1.35308e-09	-1.37864	-1.04212	1.76563e-08	-1.40892	-1.01538
18758024	chr3:18758024:G:A	5.33095e-08	2.61204	-1.35907	2.35378e-06	3.82784	-1.35946
18758069	chr3:18758069:GAT:G	7.71954e-10	-1.70016	-1.28182	1.05041e-08	-1.65511	-1.28853
18758386	chr3:18758386:C:T	1.14514e-08	0.729504	-1.01454	1.29827e-06	2.88187	-1.00848
18758455	chr3:18758455:C:T	4.62769e-08	2.48229	-1.37079	2.01537e-06	3.68412	-1.37096
18758554	chr3:18758554:C:T	5.23002e-08	2.59195	-1.35809	2.301e-06	3.80421	-1.35851
18758719	chr3:18758719:A:G	1.3332e-09	-1.90299	-0.532573	1.83064e-08	-1.90975	-0.478403
18759562	chr3:18759562:G:A	5.60449e-08	2.48005	-1.17704	2.31083e-06	3.62499	-1.17503
18759758	chr3:18759758:G:A	3.76307e-09	-0.503064	-0.894846	9.52066e-08	0.132829	-0.872181
18759794	chr3:18759794:G:A	3.92704e-09	-2.3002e-10	-1.35526	5.11776e-08	-2.3002e-10	-1.3601
18759806	chr3:18759806:T:G	4.13915e-09	-2.3002e-10	-1.30265	5.41096e-08	-2.3002e-10	-1.30439
18759910	chr3:18759910:G:A	3.69469e-09	-0.524615	-0.891632	9.31074e-08	0.107196	-0.868844
18759911	chr3:18759911:A:G	3.6524e-09	-0.538847	-0.888912	9.17659e-08	0.0898523	-0.866013
18760021	chr3:18760021:A:G	3.61049e-09	-0.535426	-0.903874	9.06339e-08	0.0929707	-0.881544
18760048	chr3:18760048:T:C	9.06912e-10	-1.741	-1.07986	1.29825e-08	-1.69061	-1.04118
18760329	chr3:18760329:C:A	2.73028e-09	-1.51381	-0.204935	5.31676e-08	-1.1256	-0.196351
18760365	chr3:18760365:C:T	4.10842e-09	-2.3002e-10	-1.31011	5.3802e-08	-2.3002e-10	-1.31009
18760386	chr3:18760386:A:G	9.72862e-09	-2.3002e-10	-0.448073	1.24602e-07	-2.3002e-10	-0.47028
18761171	chr3:18761171:A:G	3.36913e-09	-0.649667	-0.858823	8.25366e-08	-0.0468684	-0.83529
18761292	chr3:18761292:A:AAC	1.08159e-09	-1.70646	-0.938256	1.60122e-08	-1.62958	-0.892474
18761296	chr3:18761296:T:C	7.58645e-09	-0.69678	-3.63989e-10	1.91056e-07	-0.0428366	-3.63989e-10
18761297	chr3:18761297:ATAT:A	2.49906e-09	-1.66262	-0.144604	4.56263e-08	-1.33974	-0.135177
18761299	chr3:18761299:AT:A	4.91885e-09	-2.3002e-10	-1.13007	6.19954e-08	-2.3002e-10	-1.16834
18761695	chr3:18761695:C:T	3.40212e-09	-0.628402	-0.870345	8.39343e-08	-0.0181422	-0.847225
18762059	chr3:18762059:G:A	3.78628e-09	-0.550141	-0.841619	9.49837e-08	0.0761994	-0.817895
18762237	chr3:18762237:T:C	1.7544e-09	-0.799596	-1.36142	4.16315e-08	-0.213301	-1.35324
18762304	chr3:18762304:T:C	2.36566e-08	-2.3002e-10	0.440498	3.01899e-07	-2.3002e-10	0.414691
18762397	chr3:18762397:A:T	2.37559e-08	-2.3002e-10	0.444686	3.03154e-07	-2.3002e-10	0.418839
18762408	chr3:18762408:A:T	3.52341e-09	-0.588294	-0.87542	8.76874e-08	0.0307563	-0.852379
18762471	chr3:18762471:C:T	3.64934e-09	-0.551771	-0.876827	9.17317e-08	0.0773199	-0.853853
18762533	chr3:18762533:A:C	5.84672e-10	-1.91893	-1.34092	7.72799e-09	-1.9189	-1.33165
18762549	chr3:18762549:C:T	3.5901e-09	-0.568316	-0.876647	8.99606e-08	0.0575818	-0.853612
18762701	chr3:18762701:C:T	6.84715e-09	-2.3002e-10	-0.799312	9.0381e-08	-2.3002e-10	-0.791367
18762853	chr3:18762853:T:TCAC	1.2456e-09	-1.38984	-1.11369	1.62028e-08	-1.42132	-1.0889
18763163	chr3:18763163:G:A	1.29889e-09	-1.38354	-1.0781	1.69071e-08	-1.41506	-1.05261
18763329	chr3:18763329:C:T	7.83662e-09	0.295843	-0.960179	5.52764e-07	1.97307	-0.953543
18763498	chr3:18763498:T:C	4.39726e-09	-2.3002e-10	-1.24216	5.68447e-08	-2.3002e-10	-1.25508
18763674	chr3:18763674:A:G	2.40559e-08	-2.3002e-10	0.457237	3.06953e-07	-2.3002e-10	0.431292
18763719	chr3:18763719:T:C	6.40737e-09	-0.0965911	-0.769104	2.94251e-07	1.15598	-0.766952
18764607	chr3:18764607:T:A	6.97551e-08	-2.3002e-10	1.52185	9.15969e-07	-2.3002e-10	1.52458
18764615	chr3:18764615:G:C	2.7349e-09	-0.345742	-1.37131	1.68077e-07	1.20037	-1.37134
18764652	chr3:18764652:C:T	3.4992e-09	-0.592336	-0.878273	8.71387e-08	0.0274319	-0.855332
18764737	chr3:18764737:T:A	3.41509e-09	-0.601416	-0.893524	8.48033e-08	0.0158663	-0.870933
18764784	chr3:18764784:G:A	3.46801e-09	-0.596558	-0.883005	8.61794e-08	0.0214243	-0.860395
18765036	chr3:18765036:T:C	3.95446e-09	-2.3002e-10	-1.3483	5.17965e-08	-2.3002e-10	-1.34808
18765089	chr3:18765089:C:A	8.13586e-10	-1.61881	-1.31064	1.17011e-08	-1.52621	-1.30951
18765139	chr3:18765139:A:T	3.73221e-09	-0.542686	-0.863457	9.38475e-08	0.0864905	-0.84022
18765345	chr3:18765345:A:G	7.58673e-10	-1.70238	-1.29694	1.03666e-08	-1.65407	-1.30274
18765867	chr3:18765867:A:G	4.20924e-09	-2.3002e-10	-1.28586	5.3986e-08	-2.3002e-10	-1.30668
18766492	chr3:18766492:T:G	2.10038e-08	-2.3002e-10	0.321559	2.68404e-07	-2.3002e-10	0.297092
18766495	chr3:18766495:T:C	1.68049e-09	-0.883238	-1.32082	3.89065e-08	-0.303389	-1.33085
18766695	chr3:18766695:G:T	4.76915e-09	-2.3002e-10	-1.16098	6.259e-08	-2.3002e-10	-1.15879
18766977	chr3:18766977:C:G	1.01712e-08	0.509602	-0.913187	7.48677e-07	2.22922	-0.90631
18767396	chr3:18767396:G:A	6.31762e-10	-1.8157	-1.36669	8.11384e-09	-1.83423	-1.3676
18767549	chr3:18767549:A:G	6.30344e-10	-1.84896	-1.33568	8.43109e-09	-1.83161	-1.33186
18767689	chr3:18767689:C:T	6.81874e-10	-1.7469	-1.35915	8.97275e-09	-1.74053	-1.36068
18767740	chr3:18767740:A:T	4.65771e-09	-0.464707	-0.719913	1.16818e-07	0.155036	-0.689819
18767911	chr3:18767911:CAG:C	5.10345e-09	-0.407149	-0.686079	1.29479e-07	0.223411	-0.655293
18768044	chr3:18768044:G:A	1.17626e-09	-1.49204	-1.06876	1.54462e-08	-1.5152	-1.04284
18768052	chr3:18768052:C:T	4.7331e-09	-0.455916	-0.712648	1.18853e-07	0.164973	-0.682485
18768309	chr3:18768309:T:A	4.83015e-09	-0.436919	-0.711348	1.21678e-07	0.187176	-0.681197
18768310	chr3:18768310:G:T	1.50416e-08	1.0101	-1.02243	1.81868e-06	3.22674	-1.01628
18768642	chr3:18768642:G:GCA	2.44859e-09	-1.82763	-3.63989e-10	3.79918e-08	-1.65803	-3.63989e-10
18768708	chr3:18768708:G:A	2.62229e-09	-0.961504	-0.797594	2.68903e-08	-1.1824	-0.821231
18768753	chr3:18768753:T:C	6.56153e-09	-0.510055	-0.331865	1.63834e-07	0.101393	-0.297944
18769284	chr3:18769284:AG:A	6.85966e-09	-0.869739	0.0722534	6.72711e-08	-1.13111	0.044435
18769432	chr3:18769432:T:C	7.81428e-09	-0.412476	-0.254715	1.92977e-07	0.186396	-0.219228
18769671	chr3:18769671:T:C	6.96547e-10	-1.73473	-1.35004	9.60286e-09	-1.69069	-1.34265
18769774	chr3:18769774:C:T	7.82542e-09	-0.40862	-0.257147	1.93819e-07	0.193267	-0.221746
18770580	chr3:18770580:A:G	6.97392e-10	-1.73845	-1.3451	9.61627e-09	-1.69495	-1.33699
18770914	chr3:18770914:G:A	6.13631e-10	-1.86799	-1.34351	8.19831e-09	-1.85302	-1.33845
18771008	chr3:18771008:C:T	5.36171e-09	-2.3002e-10	-1.04386	6.99615e-08	-2.3002e-10	-1.04746
18771128	chr3:18771128:A:T	7.4549e-09	-0.44303	-0.271243	1.82729e-07	0.149004	-0.236399
18771350	chr3:18771350:CAATCCTAAGGGCACATAAAGATT:C	7.74087e-09	-0.374231	-0.302398	1.92092e-07	0.23064	-0.268065
18771487	chr3:18771487:C:G	1.40256e-09	-1.01485	-1.37	1.4212e-08	-1.27135	-1.36997
18771619	chr3:18771619:A:G	3.68579e-08	-2.3002e-10	0.883925	4.8465e-07	-2.3002e-10	0.888026
18772080	chr3:18772080:G:A	7.69432e-09	-0.420593	-0.262069	1.90903e-07	0.183259	-0.226894
18772582	chr3:18772582:T:C	8.26242e-09	-2.3002e-10	-0.611426	1.07359e-07	-2.3002e-10	-0.619228
18772934	chr3:18772934:T:C	7.73393e-09	-0.433811	-0.243716	1.91582e-07	0.16852	-0.208604
18772967	chr3:18772967:A:C	7.49454e-09	-0.442694	-0.266275	1.85589e-07	0.159712	-0.23158
18773039	chr3:18773039:T:C	7.85304e-09	-0.443245	-0.218998	1.94789e-07	0.160259	-0.183745
18773040	chr3:18773040:G:A	3.14277e-09	-1.81001	0.231966	4.30125e-08	-1.80958	0.275666
18773089	chr3:18773089:A:G	6.90351e-10	-1.75616	-1.33754	1.33058e-08	-1.38057	-1.32663
18773126	chr3:18773126:A:G	5.77454e-09	-0.147052	-0.822634	3.05992e-07	1.27679	-0.848631
18773597	chr3:18773597:A:G	7.23334e-09	-0.462117	-0.282326	1.78499e-07	0.137014	-0.24783
18773600	chr3:18773600:A:T	7.40224e-09	-0.452305	-0.269056	1.82981e-07	0.148331	-0.234352
18773624	chr3:18773624:C:A	6.73324e-10	-1.78869	-1.32998	9.22776e-09	-1.75224	-1.32094
18773696	chr3:18773696:A:C	7.87164e-09	-0.440486	-0.219392	1.95193e-07	0.162508	-0.18392
18773822	chr3:18773822:A:G	7.42654e-09	-2.3002e-10	-0.718085	9.82135e-08	-2.3002e-10	-0.708257
18774333	chr3:18774333:A:G	2.24842e-09	-1.91291	-3.63989e-10	3.03736e-08	-1.88183	-3.63989e-10
18774426	chr3:18774426:G:A	1.77577e-09	-1.68052	-0.468394	2.37303e-08	-1.69592	-0.432732
18774634	chr3:18774634:A:G	1.12686e-09	-1.69798	-0.905725	1.49519e-08	-1.71556	-0.874998
18775355	chr3:18775355:A:G	1.20747e-07	-0.0554001	2.12596	3.21083e-06	0.628268	2.15062
18775415	chr3:18775415:G:A	9.84559e-09	-2.3002e-10	-0.436121	1.29838e-07	-2.3002e-10	-0.429113
18776151	chr3:18776151:A:G	3.59218e-08	-2.3002e-10	0.8582	4.72466e-07	-2.3002e-10	0.862564
18777118	chr3:18777118:C:T	6.68681e-09	-0.476204	-0.346804	1.64781e-07	0.119372	-0.310159
18777331	chr3:18777331:G:T	7.55785e-08	-2.3002e-10	1.60203	9.30939e-07	-2.3002e-10	1.54079
18778001	chr3:18778001:G:A	4.70259e-09	-2.3002e-10	-1.17503	6.16445e-08	-2.3002e-10	-1.17402
18778055	chr3:18778055:A:G	4.5028e-09	-2.3002e-10	-1.21845	5.94442e-08	-2.3002e-10	-1.21036
18778158	chr3:18778158:A:G	6.7937e-08	-2.3002e-10	1.49544	9.07413e-07	-2.3002e-10	1.5152
18778329	chr3:18778329:C:G	6.466e-09	-0.491032	-0.365555	1.58834e-07	0.101061	-0.328605
18778341	chr3:18778341:A:C	6.76788e-09	-0.441164	-0.369792	1.67912e-07	0.160959	-0.332919
18778458	chr3:18778458:C:CA	6.28233e-09	-0.502414	-0.382989	1.54346e-07	0.0901682	-0.346371
18778501	chr3:18778501:C:G	1.05153e-09	-1.71708	-0.955814	1.28968e-08	-1.76388	-0.974539
18778564	chr3:18778564:C:T	6.57631e-09	-0.488219	-0.351451	1.61834e-07	0.105366	-0.314194
18778663	chr3:18778663:C:T	4.78613e-09	-0.932283	-0.22514	4.77619e-08	-1.18541	-0.243764
18778674	chr3:18778674:C:T	6.49089e-09	-0.423966	-0.428779	1.61467e-07	0.182013	-0.393115
18778786	chr3:18778786:A:G	6.30139e-09	-0.478871	-0.403503	1.55271e-07	0.116937	-0.367167
18778802	chr3:18778802:G:A	6.44638e-09	-0.453861	-0.405765	1.59724e-07	0.147496	-0.369452
18778808	chr3:18778808:T:C	6.60925e-09	-0.468031	-0.366643	1.63341e-07	0.130077	-0.329638
18778832	chr3:18778832:A:G	2.28196e-09	-1.89811	-3.63989e-10	3.23234e-08	-1.81961	-3.63989e-10
18778913	chr3:18778913:C:T	2.40745e-09	-1.43159	-0.412984	4.85725e-08	-1.00664	-0.4057
18779075	chr3:18779075:T:C	9.54844e-09	-2.3002e-10	-0.466766	1.24163e-07	-2.3002e-10	-0.473807
18779089	chr3:18779089:A:G	1.96339e-09	-0.939194	-1.10928	2.00975e-08	-1.16728	-1.12752
18779143	chr3:18779143:T:C	6.4745e-09	-0.488285	-0.366988	1.59282e-07	0.105342	-0.330064
18779171	chr3:18779171:C:G	1.95961e-09	-0.997003	-1.0534	2.63503e-08	-0.927957	-1.09596
18779255	chr3:18779255:T:A	3.86519e-09	-2.3002e-10	-1.37113	5.06052e-08	-2.3002e-10	-1.37135
18779564	chr3:18779564:A:G	6.32066e-09	-0.493259	-0.386062	1.55332e-07	0.0995496	-0.349386
18779581	chr3:18779581:C:T	6.36436e-09	-0.485086	-0.387345	1.56503e-07	0.108364	-0.350692
18780145	chr3:18780145:C:T	6.72599e-09	-0.467366	-0.349799	1.66351e-07	0.13121	-0.312509
18780159	chr3:18780159:C:T	6.69111e-09	-0.477549	-0.344815	1.65291e-07	0.119659	-0.307354
18780201	chr3:18780201:C:T	6.98024e-09	-0.455174	-0.324886	1.72972e-07	0.144829	-0.287101
18780311	chr3:18780311:C:T	6.80358e-09	-0.428251	-0.377445	1.69051e-07	0.17548	-0.340684
18780541	chr3:18780541:GTATTA:G	6.65788e-08	-2.3002e-10	1.47524	8.8912e-07	-2.3002e-10	1.49483
18780676	chr3:18780676:T:C	2.17423e-09	-0.601276	-1.34519	5.25015e-08	-0.00174632	-1.33281
18780980	chr3:18780980:G:C	7.92712e-09	-2.3002e-10	-0.652854	1.05015e-07	-2.3002e-10	-0.641296
18781241	chr3:18781241:C:T	4.35262e-09	-2.3002e-10	-1.25237	5.70199e-08	-2.3002e-10	-1.252
18781600	chr3:18781600:T:A	4.11124e-09	-1.30942	-3.63989e-10	8.36139e-07	1.43339	-3.63989e-10
18781808	chr3:18781808:T:C	7.61499e-09	-2.3002e-10	-0.693025	1.00846e-07	-2.3002e-10	-0.681805
18782806	chr3:18782806:A:G	1.67607e-09	-1.61168	-0.59501	2.22847e-08	-1.62919	-0.562309
18782829	chr3:18782829:C:T	7.04168e-10	-1.70725	-1.36663	9.03121e-09	-1.72661	-1.3681
18783123	chr3:18783123:A:G	1.07834e-08	0.626705	-0.971838	1.13919e-06	2.69527	-0.952601
18783582	chr3:18783582:T:A	6.34221e-09	0.150746	-1.02666	4.04917e-07	1.72694	-1.01866
18783890	chr3:18783890:T:C	5.70216e-08	-2.3002e-10	1.32029	7.06684e-07	-2.3002e-10	1.26518
18784177	chr3:18784177:T:A	6.14844e-09	0.154457	-1.0614	3.81765e-07	1.70294	-1.05353
18784399	chr3:18784399:G:A	3.89852e-09	-2.3002e-10	-1.36255	5.10574e-08	-2.3002e-10	-1.36245
18784449	chr3:18784449:G:A	2.32635e-09	-1.87884	-3.63989e-10	3.22959e-08	-1.82046	-3.63989e-10
18784560	chr3:18784560:G:C	4.88588e-09	-2.3002e-10	-1.13679	6.47932e-08	-2.3002e-10	-1.1242
18784825	chr3:18784825:G:C	2.45787e-09	-1.82385	-3.63989e-10	4.84355e-08	-1.41517	-3.63989e-10
18784882	chr3:18784882:C:T	7.26545e-09	-2.3002e-10	-0.740014	9.35882e-08	-2.3002e-10	-0.756497
18784986	chr3:18784986:A:C	7.18414e-09	-2.3002e-10	-0.751268	9.53142e-08	-2.3002e-10	-0.738223
18785354	chr3:18785354:C:G	7.18779e-10	-1.71235	-1.34099	9.51009e-09	-1.71134	-1.33171
18785897	chr3:18785897:AG:A	1.08648e-09	-1.31825	-1.32196	1.33375e-08	-1.37329	-1.33153
18786199	chr3:18786199:C:G	4.03358e-08	-2.3002e-10	0.974095	4.90888e-07	-2.3002e-10	0.900814
18786297	chr3:18786297:T:A	6.31895e-09	-2.3002e-10	-0.879591	8.3689e-08	-2.3002e-10	-0.868294
18786501	chr3:18786501:A:G	1.4844e-08	-1.27492	1.24937	2.32505e-07	-1.02816	1.18168
18787070	chr3:18787070:A:G	4.63019e-09	-2.3002e-10	-1.19055	5.94832e-08	-2.3002e-10	-1.20971
18787264	chr3:18787264:A:G	3.11434e-09	-1.58713	-3.63989e-10	4.84972e-08	-1.4139	-3.63989e-10
18787278	chr3:18787278:A:G	3.03092e-09	-1.61428	-3.63989e-10	4.69232e-08	-1.44689	-3.63989e-10
18787467	chr3:18787467:C:A	5.9896e-10	-1.87743	-1.35827	7.58268e-09	-1.90834	-1.3612
18787498	chr3:18787498:G:A	4.41135e-09	-2.3002e-10	-1.23896	5.7687e-08	-2.3002e-10	-1.24037
18787672	chr3:18787672:C:T	2.40975e-09	-1.84362	-3.63989e-10	3.1605e-08	-1.84209	-3.63989e-10
18787828	chr3:18787828:G:A	2.25939e-09	-1.90805	-3.63989e-10	3.16319e-08	-1.84123	-3.63989e-10
18787841	chr3:18787841:G:A	3.86453e-09	-2.3002e-10	-1.3713	5.07076e-08	-2.3002e-10	-1.36933
18789123	chr3:18789123:G:A	5.41946e-09	-2.3002e-10	-1.03315	7.10519e-08	-2.3002e-10	-1.03199
18789643	chr3:18789643:G:A	1.1268e-09	-1.28107	-1.3227	1.18426e-08	-1.51043	-1.31327
18790208	chr3:18790208:C:G	4.44613e-09	-2.3002e-10	-1.23111	5.72545e-08	-2.3002e-10	-1.24789
18790661	chr3:18790661:G:A	1.0582e-09	-1.83978	-0.826796	1.46923e-08	-1.78197	-0.826108
18790764	chr3:18790764:T:A	4.17476e-09	-2.3002e-10	-1.29409	5.45844e-08	-2.3002e-10	-1.29565
18790827	chr3:18790827:G:C	7.09046e-10	-1.74848	-1.3185	8.59099e-09	-1.81857	-1.32612
18791045	chr3:18791045:A:G	2.52796e-09	-1.79573	-3.63989e-10	3.26388e-08	-1.8099	-3.63989e-10
18791815	chr3:18791815:C:T	1.25361e-09	-1.27481	-1.2223	1.31862e-08	-1.51059	-1.20564
18792613	chr3:18792613:G:A	4.4402e-09	-2.3002e-10	-1.23244	5.77559e-08	-2.3002e-10	-1.23918
18793180	chr3:18793180:G:A	9.87396e-09	-2.3002e-10	-0.433243	1.26245e-07	-2.3002e-10	-0.457179
18793409	chr3:18793409:G:T	2.99329e-09	-1.62677	-3.63989e-10	4.61549e-08	-1.4634	-3.63989e-10
18793473	chr3:18793473:T:C	3.90921e-09	-2.3002e-10	-1.35981	5.1232e-08	-2.3002e-10	-1.35904
18793986	chr3:18793986:AC:A	3.03753e-09	-1.6121	-3.63989e-10	4.68288e-08	-1.4489	-3.63989e-10
18794158	chr3:18794158:A:G	1.1796e-09	-1.27393	-1.28404	1.42685e-08	-1.34822	-1.28913
18794525	chr3:18794525:C:T	1.13134e-09	-1.55971	-1.04003	1.61146e-08	-1.45769	-1.05798
18794641	chr3:18794641:A:G	3.87613e-09	-2.3002e-10	-1.36831	5.08183e-08	-2.3002e-10	-1.36714
18794738	chr3:18794738:T:TCACCAATGCCTGGCACGTAGTAGGTG	4.13198e-09	-2.3002e-10	-1.30439	5.38778e-08	-2.3002e-10	-1.30868
18795009	chr3:18795009:T:C	5.21289e-09	-0.163822	-0.908188	2.10106e-07	0.920184	-0.867974
18795066	chr3:18795066:G:A	7.40182e-10	-1.8268	-1.19721	9.21138e-09	-1.88063	-1.19433
18795407	chr3:18795407:A:G	3.91944e-09	-2.3002e-10	-1.35719	5.13703e-08	-2.3002e-10	-1.35634
18796103	chr3:18796103:A:G	4.38111e-09	-2.3002e-10	-1.24584	5.79671e-08	-2.3002e-10	-1.23553
18796112	chr3:18796112:C:A	7.8466e-09	-2.3002e-10	-0.663064	1.05598e-07	-2.3002e-10	-0.635764
18796192	chr3:18796192:G:A	3.88064e-09	-2.3002e-10	-1.36715	5.08417e-08	-2.3002e-10	-1.36668
18796444	chr3:18796444:C:T	7.45175e-10	-1.83555	-1.18173	9.30197e-09	-1.88629	-1.17888
18796652	chr3:18796652:A:G	3.01982e-09	-1.61795	-3.63989e-10	4.66652e-08	-1.4524	-3.63989e-10
18796956	chr3:18796956:T:C	3.86381e-09	-1.37149	-3.63989e-10	4.50082e-08	-1.48856	-3.63989e-10
18797127	chr3:18797127:C:T	6.65936e-10	-1.91063	-1.21907	9.27067e-09	-1.84779	-1.22076
18797134	chr3:18797134:G:A	7.64197e-10	-1.81052	-1.18155	9.48238e-09	-1.86717	-1.1788
18797388	chr3:18797388:G:T	1.12796e-09	-1.78733	-0.815403	1.33085e-08	-1.91135	-0.795642
18797445	chr3:18797445:A:G	1.29689e-08	-2.3002e-10	-0.160594	1.73397e-07	-2.3002e-10	-0.13982
18797477	chr3:18797477:A:G	1.0984e-09	-1.38509	-1.24419	1.17265e-08	-1.60476	-1.22879
18798640	chr3:18798640:C:T	4.11241e-08	-2.3002e-10	0.99345	4.99993e-07	-2.3002e-10	0.919193
18798849	chr3:18798849:CA:C	1.11542e-09	-1.62483	-0.989087	1.5712e-08	-1.53261	-1.00837
18799328	chr3:18799328:A:G	3.97171e-09	-1.34395	-3.63989e-10	4.61685e-08	-1.4631	-3.63989e-10
18799814	chr3:18799814:G:T	4.26251e-09	-2.3002e-10	-1.27329	5.574e-08	-2.3002e-10	-1.2747
18799833	chr3:18799833:A:G	5.50121e-09	-2.3002e-10	-1.01818	7.33116e-08	-2.3002e-10	-1.00068
18800086	chr3:18800086:G:A	1.10901e-09	-1.62117	-0.998504	1.56378e-08	-1.5282	-1.01751
18800092	chr3:18800092:G:A	9.56371e-10	-1.54187	-1.22589	1.21955e-08	-1.57739	-1.21695
18800244	chr3:18800244:A:G	4.17142e-09	-2.3002e-10	-1.29489	5.45412e-08	-2.3002e-10	-1.29645
18800255	chr3:18800255:G:A	3.99123e-09	-2.3002e-10	-1.33904	5.25153e-08	-2.3002e-10	-1.3343
18800296	chr3:18800296:C:A	4.22615e-09	-2.3002e-10	-1.28185	5.52572e-08	-2.3002e-10	-1.2834
18800840	chr3:18800840:GTT:G	3.03763e-09	-1.61207	-3.63989e-10	4.66293e-08	-1.45317	-3.63989e-10
18801053	chr3:18801053:C:T	7.71172e-10	-1.78149	-1.2015	9.4693e-09	-1.84606	-1.20129
18801122	chr3:18801122:A:G	3.43471e-09	-1.48921	-3.63989e-10	3.63614e-08	-1.70189	-3.63989e-10
18801137	chr3:18801137:T:G	7.40842e-10	-1.72907	-1.29404	8.95905e-09	-1.80096	-1.30177
18801310	chr3:18801310:G:A	1.03304e-09	-1.6359	-1.05474	1.45042e-08	-1.54061	-1.08036
18801409	chr3:18801409:C:A	7.86332e-10	-1.80827	-1.15525	9.74967e-09	-1.86582	-1.15235
18802316	chr3:18802316:G:A	4.2098e-08	-2.3002e-10	1.01686	5.12326e-07	-2.3002e-10	0.94356
18802356	chr3:18802356:A:G	4.82611e-08	-2.3002e-10	1.15348	5.78855e-07	-2.3002e-10	1.06565
18802490	chr3:18802490:A:C	2.24455e-09	-1.91464	-3.63989e-10	3.10649e-08	-1.85932	-3.63989e-10
18802670	chr3:18802670:G:T	3.89497e-09	-2.3002e-10	-1.36346	5.10379e-08	-2.3002e-10	-1.36283
18802713	chr3:18802713:T:G	8.03712e-10	-1.79414	-1.14752	9.90236e-09	-1.85537	-1.14726
18803180	chr3:18803180:T:G	4.05913e-09	-2.3002e-10	-1.32218	5.27764e-08	-2.3002e-10	-1.32934
18803528	chr3:18803528:T:C	7.59347e-10	-1.77793	-1.22051	1.14014e-08	-1.6533	-1.20836
18803897	chr3:18803897:G:A	3.99088e-09	-2.3002e-10	-1.33913	5.25103e-08	-2.3002e-10	-1.33439
18804323	chr3:18804323:A:G	7.61716e-10	-1.71842	-1.27691	9.18212e-09	-1.79265	-1.2855
18804368	chr3:18804368:T:C	1.74735e-09	-1.30104	-0.864001	1.83041e-08	-1.5348	-0.853483
18804606	chr3:18804606:C:T	2.73399e-09	-1.55946	-0.157922	4.53552e-08	-1.3485	-0.132374
18805165	chr3:18805165:C:T	4.43707e-09	-2.3002e-10	-1.23315	5.82394e-08	-2.3002e-10	-1.23084
18805198	chr3:18805198:G:C	7.91739e-10	-1.70515	-1.25152	9.50471e-09	-1.78076	-1.26285
18805364	chr3:18805364:T:C	3.91795e-09	-2.3002e-10	-1.35758	5.135e-08	-2.3002e-10	-1.35674
18805370	chr3:18805370:G:A	3.70008e-09	-1.90906	0.494266	5.05304e-08	-1.88615	0.513323
18805388	chr3:18805388:C:T	3.48472e-09	-1.89516	0.420401	4.71447e-08	-1.87847	0.436289
18805410	chr3:18805410:C:T	2.95148e-09	-1.64084	-3.63989e-10	4.53341e-08	-1.48134	-3.63989e-10
18805828	chr3:18805828:T:A	3.90186e-09	-2.3002e-10	-1.36169	5.11324e-08	-2.3002e-10	-1.36098
18805894	chr3:18805894:T:C	7.80719e-10	-1.79174	-1.17894	9.63618e-09	-1.8539	-1.17598
18805896	chr3:18805896:T:C	9.63965e-10	-1.49733	-1.26252	1.2301e-08	-1.53102	-1.2547
18805977	chr3:18805977:A:C	2.89709e-09	-1.65944	-3.63989e-10	4.41291e-08	-1.50828	-3.63989e-10
18806078	chr3:18806078:C:T	2.25621e-09	-1.90946	-3.63989e-10	3.27564e-08	-1.8063	-3.63989e-10
18806081	chr3:18806081:C:T	3.06744e-09	-1.6023	-3.63989e-10	3.87808e-08	-1.63747	-3.63989e-10
18806740	chr3:18806740:A:C	3.9075e-09	-2.3002e-10	-1.36025	5.12089e-08	-2.3002e-10	-1.35949
18806744	chr3:18806744:A:G	4.27506e-09	-0.301984	-0.968362	1.65374e-07	0.743613	-0.930805
18806819	chr3:18806819:C:T	7.0186e-10	-1.91481	-1.16235	9.18311e-09	-1.9175	-1.16053
18806837	chr3:18806837:A:G	1.56255e-09	-1.45516	-0.821663	1.69073e-08	-1.65723	-0.81042
18807363	chr3:18807363:G:C	6.77958e-10	-1.89618	-1.21563	8.83767e-09	-1.90318	-1.21319
18807388	chr3:18807388:G:T	9.73465e-10	-1.54201	-1.20803	1.24348e-08	-1.57632	-1.19858
18807535	chr3:18807535:T:A	1.49399e-09	-1.91609	-0.405602	1.95684e-08	-1.91742	-0.404066
18808283	chr3:18808283:G:C	1.27863e-08	-2.3002e-10	-0.174767	1.70875e-07	-2.3002e-10	-0.154471
18808423	chr3:18808423:A:G	4.27209e-08	-2.3002e-10	1.03154	5.19973e-07	-2.3002e-10	0.958376
18808482	chr3:18808482:T:A	3.21363e-09	-1.90942	0.353679	4.38486e-08	-1.88704	0.372385
18808742	chr3:18808742:C:A	2.92901e-09	-1.64848	-3.63989e-10	4.47597e-08	-1.49409	-3.63989e-10
18809095	chr3:18809095:T:C	4.95379e-09	-2.3002e-10	-1.12299	6.46206e-08	-2.3002e-10	-1.12687
18809201	chr3:18809201:T:C	7.97578e-10	-1.67517	-1.27415	8.99832e-09	-1.81286	-1.28551
18809269	chr3:18809269:G:A	1.45407e-09	-1.1756	-1.17318	1.72783e-08	-1.25479	-1.19116
18809345	chr3:18809345:G:A	9.51166e-10	-1.54583	-1.22738	1.21423e-08	-1.58022	-1.21849
18809351	chr3:18809351:G:C	3.27864e-09	-1.88987	0.35415	4.44038e-08	-1.87238	0.370308
18810002	chr3:18810002:T:G	3.95507e-09	-2.3002e-10	-1.34815	5.18409e-08	-2.3002e-10	-1.34722
18810462	chr3:18810462:G:T	2.84218e-09	-1.67857	-3.63989e-10	4.31831e-08	-1.52995	-3.63989e-10
18810599	chr3:18810599:G:A	8.36525e-10	-1.79969	-1.10195	1.03389e-08	-1.86114	-1.09834
18811124	chr3:18811124:C:T	2.23632e-09	-1.91831	-3.63989e-10	2.99035e-08	-1.89743	-3.63989e-10
18811150	chr3:18811150:C:T	5.68473e-10	-1.91837	-1.36958	7.4576e-09	-1.91541	-1.37076
18811205	chr3:18811205:T:G	6.60285e-10	-1.82205	-1.31617	9.09747e-09	-1.78377	-1.30363
18811346	chr3:18811346:A:G	7.13274e-09	-2.3002e-10	-0.758449	9.43929e-08	-2.3002e-10	-0.747936
18811696	chr3:18811696:C:T	4.81643e-09	-1.15111	-3.63989e-10	3.53071e-08	-1.73132	-3.63989e-10
18811985	chr3:18811985:A:T	1.18217e-09	-1.40489	-1.15091	1.52584e-08	-1.40668	-1.1636
18812061	chr3:18812061:GC:G	8.1682e-10	-1.83805	-1.08743	1.02585e-08	-1.87887	-1.08842
18812329	chr3:18812329:T:C	5.08948e-09	-2.3002e-10	-1.09597	6.5495e-08	-2.3002e-10	-1.11343
18812330	chr3:18812330:C:T	5.08461e-09	-2.3002e-10	-1.09693	6.54344e-08	-2.3002e-10	-1.11435
18812375	chr3:18812375:A:G	5.77824e-10	-1.91895	-1.35268	7.59547e-09	-1.91796	-1.34989
18812683	chr3:18812683:A:G	5.8504e-10	-1.91631	-1.34291	7.67478e-09	-1.91112	-1.34634
18812736	chr3:18812736:T:C	3.9058e-09	-2.3002e-10	-1.36068	5.11265e-08	-2.3002e-10	-1.3611
18812963	chr3:18812963:T:G	8.65345e-10	-1.85122	-1.01655	1.0935e-08	-1.88712	-1.01631
18813032	chr3:18813032:C:T	5.73875e-09	-2.3002e-10	-0.975903	7.60057e-08	-2.3002e-10	-0.964593
18813653	chr3:18813653:T:G	8.4578e-10	-1.7371	-1.15354	9.85098e-09	-1.84483	-1.163
18813672	chr3:18813672:A:C	1.09573e-09	-1.73958	-0.892138	1.58398e-08	-1.627	-0.905879
18813717	chr3:18813717:G:C	8.20747e-10	-1.57854	-1.34215	1.01549e-08	-1.64289	-1.33455
18813785	chr3:18813785:A:G	8.74998e-10	-1.58675	-1.26993	1.44415e-08	-1.34691	-1.27839
18813838	chr3:18813838:G:A	9.11243e-10	-1.67485	-1.14124	1.24035e-08	-1.65623	-1.1212
18813851	chr3:18813851:C:T	7.15591e-09	-2.3002e-10	-0.755205	9.36775e-08	-2.3002e-10	-0.755543
18814181	chr3:18814181:G:A	5.82246e-09	-2.3002e-10	-0.961421	7.73146e-08	-2.3002e-10	-0.947519
18815193	chr3:18815193:T:C	3.21601e-09	-1.555	-3.63989e-10	5.01636e-08	-1.38011	-3.63989e-10
18815248	chr3:18815248:A:G	7.49797e-10	-1.6412	-1.3699	9.53328e-09	-1.67261	-1.368
18815362	chr3:18815362:A:G	1.21312e-09	-1.29294	-1.23701	2.23879e-08	-0.960332	-1.22655
18815502	chr3:18815502:A:G	8.52191e-09	-2.3002e-10	-0.580503	1.1308e-07	-2.3002e-10	-0.567305
18815681	chr3:18815681:G:A	5.57313e-08	-2.3002e-10	1.2974	6.74691e-07	-2.3002e-10	1.21885
18815698	chr3:18815698:G:A	3.20922e-09	-1.55712	-3.63989e-10	5.02597e-08	-1.3782	-3.63989e-10
18815705	chr3:18815705:A:G	1.20811e-09	-1.66747	-0.866613	1.77629e-08	-1.54235	-0.875937
18815760	chr3:18815760:A:G	8.45703e-10	-1.82632	-1.06441	1.06456e-08	-1.87095	-1.05931
18815988	chr3:18815988:A:G	8.73286e-10	-1.85372	-1.00492	1.10443e-08	-1.88873	-1.00475
18816064	chr3:18816064:A:G	1.14237e-09	-1.51152	-1.07852	1.62294e-08	-1.41414	-1.09444
18816146	chr3:18816146:A:G	1.16003e-09	-1.32641	-1.24829	2.12512e-08	-1.0006	-1.23838
18816320	chr3:18816320:T:C	2.59139e-09	-1.90839	0.137439	3.42049e-08	-1.9163	0.153264
18816462	chr3:18816462:G:A	2.38589e-09	-1.85357	-3.63989e-10	2.99944e-08	-1.89439	-3.63989e-10
18817136	chr3:18817136:C:G	8.15386e-09	-2.3002e-10	-0.624653	1.08238e-07	-2.3002e-10	-0.611067
18817152	chr3:18817152:A:C	3.90528e-09	-2.3002e-10	-1.36081	5.11198e-08	-2.3002e-10	-1.36123
18817268	chr3:18817268:A:G	2.23647e-09	-1.91825	-3.63989e-10	3.07595e-08	-1.8692	-3.63989e-10
18817397	chr3:18817397:G:T	5.10741e-09	0.181217	-1.27367	1.1353e-07	0.715026	-1.27836
18817654	chr3:18817654:G:A	7.07937e-09	-2.3002e-10	-0.765959	9.26881e-08	-2.3002e-10	-0.766161
18818252	chr3:18818252:C:T	3.26164e-09	-1.54091	-3.63989e-10	5.11818e-08	-1.36002	-3.63989e-10
18818461	chr3:18818461:G:T	8.98172e-09	-2.3002e-10	-0.527953	1.19369e-07	-2.3002e-10	-0.51318
18818647	chr3:18818647:C:T	8.7579e-10	-1.85498	-1.00079	1.10825e-08	-1.8895	-1.00054
18818989	chr3:18818989:C:T	2.89179e-09	-1.66127	-3.63989e-10	4.47693e-08	-1.49388	-3.63989e-10
18819652	chr3:18819652:T:G	3.18375e-09	-1.90886	0.343775	4.20939e-08	-1.91681	0.361311
18819716	chr3:18819716:C:A	5.6327e-09	-2.3002e-10	-0.994555	7.45729e-08	-2.3002e-10	-0.983624
18819722	chr3:18819722:A:G	8.57508e-10	-1.59624	-1.28062	1.41131e-08	-1.35973	-1.28857
18819730	chr3:18819730:A:G	8.64368e-10	-1.8692	-0.999699	1.0989e-08	-1.89895	-0.999553
18819752	chr3:18819752:A:T	8.7365e-10	-1.85861	-0.999607	1.10675e-08	-1.89198	-0.99941
18820006	chr3:18820006:T:C	4.95692e-09	-2.3002e-10	-1.12236	6.38426e-08	-2.3002e-10	-1.13898
18820218	chr3:18820218:C:T	4.79284e-09	-2.3002e-10	-1.15602	6.28923e-08	-2.3002e-10	-1.15398
18820249	chr3:18820249:T:A	3.17597e-09	-1.56753	-3.63989e-10	4.93712e-08	-1.39603	-3.63989e-10
18820251	chr3:18820251:T:A	3.184e-09	-1.56501	-3.63989e-10	4.95205e-08	-1.39301	-3.63989e-10
18820659	chr3:18820659:C:T	8.36981e-10	-1.71829	-1.18281	1.13843e-08	-1.69826	-1.16491
18820667	chr3:18820667:T:C	7.3406e-09	-2.3002e-10	-0.729723	9.61446e-08	-2.3002e-10	-0.729548
18821196	chr3:18821196:A:G	1.13962e-09	-1.69641	-0.896039	1.66638e-08	-1.57778	-0.904379
18821331	chr3:18821331:A:T	5.01171e-09	-2.3002e-10	-1.11137	6.45189e-08	-2.3002e-10	-1.12844
18821565	chr3:18821565:A:G	4.07948e-09	-2.3002e-10	-1.31717	5.3608e-08	-2.3002e-10	-1.3137
18821683	chr3:18821683:G:C	1.99383e-09	-1.88735	-0.145736	2.77221e-08	-1.83225	-0.140923
18821703	chr3:18821703:G:A	3.9023e-09	-2.3002e-10	-1.36158	5.10811e-08	-2.3002e-10	-1.36199
18821874	chr3:18821874:G:T	8.18645e-10	-1.84198	-1.08127	1.03221e-08	-1.88011	-1.081
18821910	chr3:18821910:G:A	1.25641e-09	-1.3426	-1.15229	2.32039e-08	-1.00722	-1.14386
18822146	chr3:18822146:G:A	8.59796e-10	-1.55524	-1.31897	1.43651e-08	-1.30706	-1.32355
18822417	chr3:18822417:G:A	7.15144e-09	-2.3002e-10	-0.755831	9.37021e-08	-2.3002e-10	-0.755281
18822828	chr3:18822828:T:C	7.39145e-10	-1.83021	-1.1952	1.0301e-08	-1.78519	-1.17797
18822948	chr3:18822948:C:T	5.87039e-09	-2.3002e-10	-0.953223	7.63836e-08	-2.3002e-10	-0.959633
18823017	chr3:18823017:A:C	3.14317e-09	-1.84624	0.26833	4.12211e-08	-1.86293	0.286478
18823445	chr3:18823445:T:C	1.1626e-09	-1.71744	-0.855048	1.69109e-08	-1.59876	-0.868683
18823604	chr3:18823604:T:C	5.7412e-10	-1.90865	-1.36941	7.55804e-09	-1.90264	-1.37014
18823706	chr3:18823706:A:C	8.59141e-10	-1.8498	-1.02517	1.08509e-08	-1.88614	-1.02501
18823812	chr3:18823812:A:G	8.66676e-10	-1.83954	-1.02669	1.09103e-08	-1.87916	-1.02654
18823990	chr3:18823990:A:G	1.12835e-09	-1.3504	-1.25199	2.06857e-08	-1.02372	-1.24224
18824244	chr3:18824244:G:A	1.1251e-09	-1.678	-0.927272	1.65278e-08	-1.5551	-0.935263
18824327	chr3:18824327:A:G	4.0051e-09	-2.3002e-10	-1.33558	5.28078e-08	-2.3002e-10	-1.32874
18824459	chr3:18824459:T:A	6.94664e-10	-1.91611	-1.17136	9.09786e-09	-1.91629	-1.17107
18824479	chr3:18824479:T:TG	1.13489e-09	-1.70011	-0.896503	1.65822e-08	-1.5824	-0.904672
18824679	chr3:18824679:A:C	3.97903e-09	-2.3002e-10	-1.34211	5.19078e-08	-2.3002e-10	-1.34593
18824815	chr3:18824815:T:G	5.08886e-09	-2.3002e-10	-1.09609	6.71013e-08	-2.3002e-10	-1.0892
18824923	chr3:18824923:T:C	7.28033e-10	-1.8137	-1.22686	1.01734e-08	-1.76443	-1.21119
18826087	chr3:18826087:G:A	8.49862e-10	-1.68195	-1.20388	1.15312e-08	-1.66343	-1.18692
18826204	chr3:18826204:T:A	3.27039e-09	-1.53823	-3.63989e-10	5.16915e-08	-1.35011	-3.63989e-10
18828218	chr3:18828218:T:C	3.90654e-09	-2.3002e-10	-1.36049	5.1136e-08	-2.3002e-10	-1.36091
18828643	chr3:18828643:C:T	3.33007e-09	-1.52015	-3.63989e-10	5.27908e-08	-1.32906	-3.63989e-10
18828700	chr3:18828700:A:G	7.3757e-10	-1.80835	-1.21919	1.03461e-08	-1.75519	-1.2036
18828733	chr3:18828733:A:G	7.38875e-10	-1.91524	-1.11053	9.67692e-09	-1.91539	-1.11027
18828784	chr3:18828784:G:T	5.36957e-09	-2.3002e-10	-1.0424	6.98958e-08	-2.3002e-10	-1.0484
18828919	chr3:18828919:T:C	4.39793e-08	-2.3002e-10	1.06058	5.34594e-07	-2.3002e-10	0.986106
18829173	chr3:18829173:C:T	4.96929e-09	-1.11987	-3.63989e-10	5.55594e-08	-1.27795	-3.63989e-10
18829326	chr3:18829326:A:G	1.32767e-09	-1.08337	-1.35635	1.09818e-08	-1.54713	-1.35204
18829885	chr3:18829885:C:CA	1.1037e-09	-1.91644	-0.708032	1.42823e-08	-1.9121	-0.724283
18830112	chr3:18830112:A:G	9.79302e-09	-2.3002e-10	-0.441474	1.30036e-07	-2.3002e-10	-0.427591
18830625	chr3:18830625:G:A	5.74451e-10	-1.91399	-1.36349	7.54622e-09	-1.90942	-1.36493
18830641	chr3:18830641:G:T	5.04777e-09	-1.1042	-3.63989e-10	5.63608e-08	-1.26363	-3.63989e-10
18830890	chr3:18830890:A:G	5.59375e-09	-2.3002e-10	-1.00149	7.18609e-08	-2.3002e-10	-1.02067
18830907	chr3:18830907:T:G	9.81234e-09	-2.3002e-10	-0.439504	1.30291e-07	-2.3002e-10	-0.425628
18831124	chr3:18831124:T:C	7.74939e-10	-1.91748	-1.06063	1.01409e-08	-1.91758	-1.06125
18831379	chr3:18831379:A:G	1.02511e-08	-2.3002e-10	-0.395756	1.36154e-07	-2.3002e-10	-0.381614
18831447	chr3:18831447:CTTT:C	5.38418e-09	-2.3002e-10	-1.03968	7.00774e-08	-2.3002e-10	-1.0458
18831649	chr3:18831649:T:G	4.55883e-09	-1.20608	-3.63989e-10	5.13447e-08	-1.35684	-3.63989e-10
18831772	chr3:18831772:G:T	3.82479e-08	-2.3002e-10	0.920944	4.65783e-07	-2.3002e-10	0.84832
18831796	chr3:18831796:G:C	4.72406e-09	-1.17048	-3.63989e-10	4.31746e-08	-1.53015	-3.63989e-10
18832091	chr3:18832091:G:A	3.66011e-09	-1.42565	-3.63989e-10	5.91365e-08	-1.21555	-3.63989e-10
18832366	chr3:18832366:AG:A	5.15102e-09	-2.3002e-10	-1.08395	6.70733e-08	-2.3002e-10	-1.08962
18832426	chr3:18832426:T:C	3.00073e-09	-1.62429	-3.63989e-10	2.79225e-07	0.336616	-3.63989e-10
18832779	chr3:18832779:A:T	2.25061e-09	-1.91194	-3.63989e-10	3.77882e-08	-1.6634	-3.63989e-10
18833250	chr3:18833250:C:T	3.38256e-09	-1.50451	-3.63989e-10	5.37767e-08	-1.31056	-3.63989e-10
18833428	chr3:18833428:T:A	7.21097e-10	-1.91777	-1.13236	9.4384e-09	-1.91785	-1.13277
18833547	chr3:18833547:C:T	2.21041e-09	-1.89473	-0.0352314	2.89959e-08	-1.90744	-0.0208086
18833682	chr3:18833682:T:C	6.92469e-10	-1.75572	-1.33491	9.98251e-09	-1.65489	-1.33967
18834026	chr3:18834026:T:C	9.82703e-09	-2.3002e-10	-0.438008	1.30631e-07	-2.3002e-10	-0.423027
18834050	chr3:18834050:T:C	2.36249e-09	-1.86343	-3.63989e-10	3.05098e-08	-1.87735	-3.63989e-10
18834263	chr3:18834263:C:G	3.37546e-09	-1.50661	-3.63989e-10	5.33832e-08	-1.31791	-3.63989e-10
18834446	chr3:18834446:G:A	8.95886e-10	-1.61891	-1.21417	1.3574e-08	-1.46743	-1.21982
18834816	chr3:18834816:G:A	3.69106e-09	-1.41723	-3.63989e-10	4.29076e-08	-1.53635	-3.63989e-10
18834900	chr3:18834900:C:T	3.47798e-09	-1.47669	-3.63989e-10	4.0712e-08	-1.58888	-3.63989e-10
18834915	chr3:18834915:A:T	4.34004e-09	-2.3002e-10	-1.25526	5.64972e-08	-2.3002e-10	-1.26121
18835119	chr3:18835119:G:A	5.38074e-09	-2.3002e-10	-1.04032	6.89359e-08	-2.3002e-10	-1.06222
18835714	chr3:18835714:G:A	7.35974e-10	-1.82349	-1.20622	1.0268e-08	-1.77662	-1.18975
18835934	chr3:18835934:T:C	6.37748e-10	-1.80207	-1.37089	8.41994e-09	-1.79439	-1.37041
18835961	chr3:18835961:A:G	9.78975e-09	-2.3002e-10	-0.441809	1.29975e-07	-2.3002e-10	-0.428061
18836070	chr3:18836070:C:T	1.1098e-09	-1.27955	-1.33941	2.07956e-08	-0.92621	-1.33445
18836188	chr3:18836188:G:A	5.36661e-09	-2.3002e-10	-1.04295	6.98603e-08	-2.3002e-10	-1.0489
18836436	chr3:18836436:A:G	8.8872e-09	-0.538533	-3.63989e-10	5.00999e-08	-1.38138	-3.63989e-10
18836522	chr3:18836522:G:A	1.02875e-09	-1.59094	-1.10386	1.48592e-08	-1.4758	-1.12099
18836585	chr3:18836585:G:C	1.06372e-09	-1.3264	-1.33497	1.9478e-08	-0.99646	-1.32966
18836909	chr3:18836909:A:G	1.03492e-09	-1.45364	-1.23518	1.5196e-08	-1.32768	-1.24669
18837064	chr3:18837064:C:T	9.62225e-09	-2.3002e-10	-0.459066	1.27727e-07	-2.3002e-10	-0.445509
18837257	chr3:18837257:G:A	2.32943e-09	-1.87752	-3.63989e-10	3.0134e-08	-1.88975	-3.63989e-10
18837537	chr3:18837537:C:T	9.54461e-10	-1.63219	-1.13756	1.44301e-08	-1.48208	-1.14401
18838033	chr3:18838033:G:A	3.97671e-09	-2.3002e-10	-1.34269	5.20466e-08	-2.3002e-10	-1.34326
18838474	chr3:18838474:T:C	3.07264e-09	-1.60061	-3.63989e-10	5.25833e-08	-1.333	-3.63989e-10
18838711	chr3:18838711:G:A	3.70865e-08	-2.3002e-10	0.890108	4.51834e-07	-2.3002e-10	0.817914
18839335	chr3:18839335:A:G	3.87191e-09	-2.3002e-10	-1.3694	5.07445e-08	-2.3002e-10	-1.3686
18839637	chr3:18839637:GTC:G	9.48489e-10	-1.91848	-0.857552	1.23408e-08	-1.91684	-0.865648
18840012	chr3:18840012:G:A	5.66321e-09	-2.3002e-10	-0.989154	7.42802e-08	-2.3002e-10	-0.987557
18840466	chr3:18840466:A:G	3.28418e-09	-1.53403	-3.63989e-10	5.17831e-08	-1.34834	-3.63989e-10
18840609	chr3:18840609:A:G	5.33119e-09	-2.3002e-10	-1.04957	6.93863e-08	-2.3002e-10	-1.05571
18840996	chr3:18840996:A:G	2.82919e-08	-2.3002e-10	0.619431	3.45995e-07	-2.3002e-10	0.551024
18841090	chr3:18841090:C:T	1.31013e-09	-1.52942	-0.9236	1.67945e-08	-1.54563	-0.928716
18841247	chr3:18841247:A:G	7.09472e-10	-1.78971	-1.27666	9.65644e-09	-1.74936	-1.27842
18841309	chr3:18841309:C:T	4.80171e-09	-1.15417	-3.63989e-10	5.48806e-08	-1.29024	-3.63989e-10
18841757	chr3:18841757:A:T	8.15827e-10	-1.91435	-1.01235	1.08784e-08	-1.91844	-0.990183
18841865	chr3:18841865:T:C	4.28154e-09	-2.3002e-10	-1.26883	5.65833e-08	-2.3002e-10	-1.25969
18841984	chr3:18841984:T:C	3.88942e-09	-2.3002e-10	-1.36488	5.08381e-08	-2.3002e-10	-1.36676
18842270	chr3:18842270:A:G	3.00423e-09	-1.62312	-3.63989e-10	3.63062e-08	-1.70341	-3.63989e-10
18842371	chr3:18842371:T:C	8.1712e-10	-1.9141	-1.01102	1.17136e-08	-1.84598	-0.988675
18842408	chr3:18842408:T:C	1.3386e-09	-1.06459	-1.36692	1.92474e-08	-0.971395	-1.36663
18842507	chr3:18842507:T:C	3.50234e-09	-0.128838	-1.34087	1.0829e-07	0.730898	-1.34148
18842983	chr3:18842983:G:T	3.28093e-09	-0.93505	-0.599967	4.13609e-08	-0.956974	-0.616092
18843442	chr3:18843442:A:G	1.57712e-08	-2.3002e-10	0.0350438	2.10027e-07	-2.3002e-10	0.0518341
18843484	chr3:18843484:T:C	1.53449e-08	-2.3002e-10	0.00763776	2.04334e-07	-2.3002e-10	0.0243525
18843689	chr3:18843689:C:T	2.02116e-09	-1.28733	-0.73214	2.58541e-08	-1.31213	-0.730798
18844174	chr3:18844174:C:A	2.13369e-08	-2.3002e-10	0.337293	2.65666e-07	-2.3002e-10	0.286838
18844223	chr3:18844223:T:G	1.96633e-08	-2.3002e-10	0.255607	2.6568e-07	-2.3002e-10	0.286893
18844226	chr3:18844226:T:C	8.77861e-10	-1.68938	-1.16403	1.19266e-08	-1.6425	-1.17413
18844231	chr3:18844231:A:T	2.64703e-09	-1.12602	-0.623685	3.31716e-08	-1.15383	-0.639877
18844549	chr3:18844549:C:G	2.59061e-09	-1.14236	-0.628888	3.17779e-08	-1.2	-0.636627
18844666	chr3:18844666:T:C	7.98531e-10	-1.91762	-1.03051	1.04552e-08	-1.91571	-1.03259
18845681	chr3:18845681:A:G	8.62492e-10	-1.91315	-0.957926	1.13656e-08	-1.89926	-0.965547
18845722	chr3:18845722:G:A	7.59354e-10	-1.8928	-1.10563	9.8681e-09	-1.91255	-1.09354
18845898	chr3:18845898:A:G	8.12802e-10	-1.91165	-1.01876	1.06048e-08	-1.91732	-1.01678
18845975	chr3:18845975:T:C	2.34919e-09	-1.86907	-3.63989e-10	3.08115e-08	-1.86751	-3.63989e-10
18846231	chr3:18846231:C:T	1.16946e-09	-1.59425	-0.972354	1.62433e-08	-1.53392	-0.973802
18846624	chr3:18846624:T:C	5.98959e-09	-2.3002e-10	-0.933121	7.75444e-08	-2.3002e-10	-0.944551
18846769	chr3:18846769:A:G	3.07576e-09	-1.59959	-3.63989e-10	3.92191e-08	-1.62624	-3.63989e-10
18846819	chr3:18846819:T:C	4.85467e-09	-2.3002e-10	-1.1432	6.41431e-08	-2.3002e-10	-1.13428
18847993	chr3:18847993:A:G	5.85102e-10	-1.88901	-1.3701	7.70181e-09	-1.88383	-1.37012
18848050	chr3:18848050:T:C	4.20017e-09	-2.3002e-10	-1.28802	5.50053e-08	-2.3002e-10	-1.28797
18848765	chr3:18848765:T:C	4.14023e-09	-2.3002e-10	-1.30239	5.40469e-08	-2.3002e-10	-1.30555
18849366	chr3:18849366:A:G	1.07076e-09	-1.55045	-1.10433	1.3535e-08	-1.58286	-1.10726
18849564	chr3:18849564:C:T	2.475e-09	-1.8169	-3.63989e-10	3.2469e-08	-1.81511	-3.63989e-10
18849884	chr3:18849884:T:G	5.6896e-10	-1.91675	-1.37034	7.43673e-09	-1.91865	-1.37032
18850166	chr3:18850166:G:A	4.83267e-09	-2.3002e-10	-1.14775	6.27315e-08	-2.3002e-10	-1.15654
18850186	chr3:18850186:G:T	4.81284e-09	-2.3002e-10	-1.15186	6.28812e-08	-2.3002e-10	-1.15415
18850280	chr3:18850280:C:T	6.85721e-10	-1.87935	-1.22108	9.78847e-09	-1.79181	-1.22239
18850435	chr3:18850435:A:T	2.7041e-09	-1.72838	-3.63989e-10	3.66344e-08	-1.69441	-3.63989e-10
18850830	chr3:18850830:A:T	2.64985e-09	-1.74864	-3.63989e-10	3.481e-08	-1.7455	-3.63989e-10
18851358	chr3:18851358:G:A	4.82083e-09	-2.3002e-10	-1.1502	6.25832e-08	-2.3002e-10	-1.1589
18851425	chr3:18851425:T:C	4.36581e-09	-2.3002e-10	-1.24934	5.73896e-08	-2.3002e-10	-1.24554
18851889	chr3:18851889:CACTT:C	2.94441e-09	-1.64324	-3.63989e-10	5.14153e-08	-1.35547	-3.63989e-10
18852118	chr3:18852118:C:G	5.83579e-09	-2.3002e-10	-0.959134	7.54831e-08	-2.3002e-10	-0.971493
18852532	chr3:18852532:A:G	2.6444e-09	-1.7507	-3.63989e-10	3.46342e-08	-1.75056	-3.63989e-10
18852824	chr3:18852824:C:T	3.90196e-09	-2.3002e-10	-1.36167	5.1146e-08	-2.3002e-10	-1.36072
18852864	chr3:18852864:G:A	5.69113e-09	-0.984235	-3.63989e-10	8.34261e-08	-0.87144	-3.63989e-10
18853932	chr3:18853932:T:C	4.78033e-09	-2.3002e-10	-1.15863	6.20819e-08	-2.3002e-10	-1.16695
18854731	chr3:18854731:G:A	5.76072e-10	-1.91616	-1.3585	7.52227e-09	-1.91893	-1.35861
18854732	chr3:18854732:T:G	5.9193e-10	-1.91006	-1.33745	7.73619e-09	-1.91074	-1.33875
18855528	chr3:18855528:G:A	8.01745e-10	-1.74962	-1.19449	9.8643e-09	-1.80906	-1.19742
18855933	chr3:18855933:T:C	8.74208e-10	-1.73808	-1.1195	1.21301e-08	-1.67669	-1.12303
18855945	chr3:18855945:G:C	7.07607e-10	-1.81921	-1.2498	9.67191e-09	-1.78608	-1.2401
18856283	chr3:18856283:A:C	4.50781e-09	-2.3002e-10	-1.21733	5.93654e-08	-2.3002e-10	-1.21169
18856284	chr3:18856284:A:G	4.50781e-09	-2.3002e-10	-1.21733	5.93654e-08	-2.3002e-10	-1.21169
18856347	chr3:18856347:G:A	5.25153e-09	-2.3002e-10	-1.06462	6.81059e-08	-2.3002e-10	-1.07434
18856574	chr3:18856574:A:G	3.93002e-09	-2.3002e-10	-1.3545	5.14452e-08	-2.3002e-10	-1.35488
18856687	chr3:18856687:AG:A	6.0631e-09	-2.3002e-10	-0.920923	7.96915e-08	-2.3002e-10	-0.917238
18857319	chr3:18857319:T:C	4.10421e-09	-2.3002e-10	-1.31113	5.34419e-08	-2.3002e-10	-1.31681
18857342	chr3:18857342:G:A	3.04948e-09	-1.60817	-3.63989e-10	3.82704e-08	-1.65073	-3.63989e-10
18857492	chr3:18857492:G:C	8.15709e-09	-2.3002e-10	-0.624257	1.04583e-07	-2.3002e-10	-0.645423
18857522	chr3:18857522:T:C	9.07304e-09	-2.3002e-10	-0.517837	1.17802e-07	-2.3002e-10	-0.526395
18857540	chr3:18857540:C:T	2.59774e-09	-1.7685	-3.63989e-10	3.62875e-08	-1.70393	-3.63989e-10
18857783	chr3:18857783:A:G	4.74668e-09	-2.3002e-10	-1.1657	6.16428e-08	-2.3002e-10	-1.17404
18857992	chr3:18857992:G:T	3.86453e-09	-2.3002e-10	-1.3713	5.06071e-08	-2.3002e-10	-1.37131
18858635	chr3:18858635:T:G	3.93872e-09	-2.3002e-10	-1.35229	5.15706e-08	-2.3002e-10	-1.35245
18858696	chr3:18858696:AAAT:A	3.92877e-09	-2.3002e-10	-1.35482	5.1429e-08	-2.3002e-10	-1.3552
18858982	chr3:18858982:G:A	4.05714e-09	-2.3002e-10	-1.32267	5.30989e-08	-2.3002e-10	-1.32324
18858990	chr3:18858990:G:A	2.31945e-09	-1.88181	-3.63989e-10	3.04245e-08	-1.88015	-3.63989e-10
18859420	chr3:18859420:A:G	3.87265e-09	-2.3002e-10	-1.3692	5.07058e-08	-2.3002e-10	-1.36936
18859778	chr3:18859778:C:G	6.72888e-10	-1.76996	-1.34936	9.34555e-09	-1.70986	-1.35064
18860111	chr3:18860111:T:A	2.27824e-09	-1.89974	-3.63989e-10	2.92701e-08	-1.91883	-3.63989e-10
18860523	chr3:18860523:G:A	5.61419e-09	-2.3002e-10	-0.997848	7.56971e-08	-2.3002e-10	-0.968661
18860598	chr3:18860598:T:A	2.56322e-09	-1.78188	-3.63989e-10	3.36341e-08	-1.77986	-3.63989e-10
18860830	chr3:18860830:C:G	2.53516e-09	-1.79289	-3.63989e-10	3.32538e-08	-1.79123	-3.63989e-10
18861306	chr3:18861306:T:C	6.9307e-10	-1.79363	-1.29614	8.93341e-09	-1.81335	-1.29225
18861609	chr3:18861609:T:G	7.10375e-10	-1.71821	-1.3469	8.99985e-09	-1.75047	-1.34772
18862502	chr3:18862502:G:A	3.86465e-09	-2.3002e-10	-1.37127	5.06167e-08	-2.3002e-10	-1.37112
18863107	chr3:18863107:T:C	5.6876e-10	-1.91716	-1.37028	7.43595e-09	-1.91884	-1.37024
18863310	chr3:18863310:C:A	1.01716e-08	-2.3002e-10	-0.403547	1.36899e-07	-2.3002e-10	-0.37616
18864924	chr3:18864924:G:A	5.71073e-10	-1.91612	-1.36727	7.461e-09	-1.91849	-1.36722
18865603	chr3:18865603:T:C	1.28235e-09	-1.34066	-1.13379	1.6214e-08	-1.37308	-1.13645
18866536	chr3:18866536:C:T	6.61158e-10	-1.80174	-1.33517	8.775e-09	-1.78858	-1.33491
18867224	chr3:18867224:C:G	5.86662e-10	-1.91878	-1.33767	7.86081e-09	-1.89418	-1.33933
18867608	chr3:18867608:A:G	2.30798e-09	-1.88677	-3.63989e-10	3.05625e-08	-1.87563	-3.63989e-10
18868091	chr3:18868091:AG:A	6.28433e-09	-2.3002e-10	-0.885085	8.13579e-08	-2.3002e-10	-0.896544
18868184	chr3:18868184:A:G	3.23332e-09	-1.54964	-3.63989e-10	3.98445e-08	-1.61042	-3.63989e-10
18868201	chr3:18868201:C:T	5.86571e-10	-1.91889	-1.33772	7.87703e-09	-1.8921	-1.33935
18868853	chr3:18868853:A:G	3.92861e-09	-2.3002e-10	-1.35486	5.1427e-08	-2.3002e-10	-1.35524
18868873	chr3:18868873:A:G	4.43963e-09	-2.3002e-10	-1.23257	5.79205e-08	-2.3002e-10	-1.23633
18869000	chr3:18869000:TTAC:T	1.24105e-09	-1.64236	-0.864827	1.56064e-08	-1.68015	-0.86757
18869767	chr3:18869767:C:T	5.678e-10	-1.91782	-1.37131	7.49264e-09	-1.91018	-1.3713
18870273	chr3:18870273:A:G	5.0225e-09	-2.3002e-10	-1.10922	6.6001e-08	-2.3002e-10	-1.10573
18870359	chr3:18870359:T:C	1.92814e-08	-2.3002e-10	0.235995	2.42146e-07	-2.3002e-10	0.194141
18870715	chr3:18870715:T:C	4.63818e-09	-2.3002e-10	-1.18882	6.03606e-08	-2.3002e-10	-1.19506
18870841	chr3:18870841:A:G	6.12785e-09	-2.3002e-10	-0.910301	8.26313e-08	-2.3002e-10	-0.881012
18871582	chr3:18871582:G:A	5.67801e-10	-1.91867	-1.37045	7.47435e-09	-1.91346	-1.37047
18871649	chr3:18871649:C:G	4.76928e-09	-2.3002e-10	-1.16095	6.20318e-08	-2.3002e-10	-1.16775
18871724	chr3:18871724:G:A	4.34042e-09	-2.3002e-10	-1.25517	5.66213e-08	-2.3002e-10	-1.25902
18872181	chr3:18872181:C:A	3.92983e-09	-2.3002e-10	-1.35455	5.14427e-08	-2.3002e-10	-1.35493
18872514	chr3:18872514:G:T	5.68186e-10	-1.91836	-1.37009	7.48655e-09	-1.9122	-1.37009
18872979	chr3:18872979:G:A	7.12029e-10	-1.75318	-1.3096	9.48038e-09	-1.737	-1.30918
18873299	chr3:18873299:GT:G	5.72272e-10	-1.91022	-1.37106	7.59346e-09	-1.89705	-1.37106
18873304	chr3:18873304:A:T	5.7316e-10	-1.9085	-1.37123	7.61252e-09	-1.89438	-1.37123
18873309	chr3:18873309:T:A	5.73492e-10	-1.90804	-1.37112	7.61854e-09	-1.8937	-1.37112
18873431	chr3:18873431:C:G	3.87403e-09	-2.3002e-10	-1.36885	5.07191e-08	-2.3002e-10	-1.3691
18873459	chr3:18873459:T:G	1.52392e-09	-1.49141	-0.810442	1.93439e-08	-1.52034	-0.812684
18873661	chr3:18873661:T:G	3.96634e-09	-2.3002e-10	-1.3453	5.19263e-08	-2.3002e-10	-1.34558
18873673	chr3:18873673:T:C	2.24927e-09	-1.91254	-3.63989e-10	3.06334e-08	-1.87331	-3.63989e-10
18873831	chr3:18873831:T:A	5.98016e-09	-2.3002e-10	-0.934697	7.73945e-08	-2.3002e-10	-0.946485
18874952	chr3:18874952:G:A	1.59789e-08	-2.3002e-10	0.0481274	2.00839e-07	-2.3002e-10	0.00710182
18875080	chr3:18875080:G:A	4.01075e-09	-2.3002e-10	-1.33417	5.26552e-08	-2.3002e-10	-1.33164
18875100	chr3:18875100:G:A	4.17266e-09	-2.3002e-10	-1.29459	5.45071e-08	-2.3002e-10	-1.29707
18875306	chr3:18875306:T:C	4.52253e-09	-2.3002e-10	-1.21407	5.89889e-08	-2.3002e-10	-1.21805
18876053	chr3:18876053:A:T	1.42235e-09	-1.4734	-0.897433	1.80701e-08	-1.50151	-0.899639
18876124	chr3:18876124:A:G	5.80071e-09	-2.3002e-10	-0.965165	7.57576e-08	-2.3002e-10	-0.967862
18876312	chr3:18876312:CTT:C	4.25554e-09	-2.3002e-10	-1.27492	5.55322e-08	-2.3002e-10	-1.27844
18876899	chr3:18876899:TGA:T	3.91835e-09	-2.3002e-10	-1.35747	5.12941e-08	-2.3002e-10	-1.35783
18877476	chr3:18877476:T:G	1.29686e-08	-0.160612	-3.63989e-10	1.73984e-07	-0.136438	-3.63989e-10
18877870	chr3:18877870:A:G	7.37663e-10	-1.91599	-1.11142	9.65047e-09	-1.91824	-1.11015
18877947	chr3:18877947:A:G	7.31728e-10	-1.73083	-1.30467	9.30629e-09	-1.76413	-1.30058
18879382	chr3:18879382:G:A	4.32678e-09	-2.3002e-10	-1.25832	5.64442e-08	-2.3002e-10	-1.26215
18879604	chr3:18879604:AAAAT:A	6.89861e-10	-1.91895	-1.17546	9.27095e-09	-1.88753	-1.18098
18880280	chr3:18880280:T:C	1.06672e-09	-1.84884	-0.809719	1.45422e-08	-1.80407	-0.814282
18880929	chr3:18880929:A:G	4.33268e-09	-2.3002e-10	-1.25696	5.69405e-08	-2.3002e-10	-1.25339
18881417	chr3:18881417:T:G	8.47545e-10	-1.81556	-1.073	1.15743e-08	-1.78471	-1.0619
18881482	chr3:18881482:T:C	2.71815e-09	-1.37189	-0.351307	3.67875e-08	-1.32676	-0.363488
18881563	chr3:18881563:A:G	4.97017e-09	-2.3002e-10	-1.11969	6.40436e-08	-2.3002e-10	-1.13584
18881606	chr3:18881606:T:C	3.90993e-09	-2.3002e-10	-1.35963	5.10716e-08	-2.3002e-10	-1.36217
18881685	chr3:18881685:G:A	1.17751e-09	-1.70402	-0.85572	1.62487e-08	-1.63375	-0.873636
18881791	chr3:18881791:T:C	1.88289e-08	-2.3002e-10	0.212247	2.44612e-07	-2.3002e-10	0.204272
18882029	chr3:18882029:G:A	6.71218e-09	-2.3002e-10	-0.819221	8.76294e-08	-2.3002e-10	-0.822285
18882064	chr3:18882064:T:C	1.98952e-08	-2.3002e-10	0.267336	2.5843e-07	-2.3002e-10	0.259225
18882818	chr3:18882818:T:C	6.69895e-10	-1.75247	-1.37131	8.58536e-09	-1.77404	-1.3713
18883265	chr3:18883265:G:T	3.15825e-09	-1.57313	-3.63989e-10	3.89998e-08	-1.63185	-3.63989e-10
18883550	chr3:18883550:A:T	6.73803e-10	-1.9187	-1.19926	9.02431e-09	-1.89769	-1.19779
18883958	chr3:18883958:G:A	6.4579e-10	-1.82111	-1.33932	8.10143e-09	-1.86384	-1.33952
18884253	chr3:18884253:A:G	1.83877e-08	-2.3002e-10	0.188539	2.45666e-07	-2.3002e-10	0.20857
18884480	chr3:18884480:C:T	4.08635e-09	-2.3002e-10	-1.31549	5.35913e-08	-2.3002e-10	-1.31401
18884596	chr3:18884596:A:G	4.46574e-09	-2.3002e-10	-1.22671	5.85999e-08	-2.3002e-10	-1.22467
18884651	chr3:18884651:C:T	3.89202e-09	-2.3002e-10	-1.36422	5.09892e-08	-2.3002e-10	-1.36379
18884653	chr3:18884653:G:T	5.94758e-10	-1.91356	-1.32919	7.79096e-09	-1.91212	-1.33031
18884709	chr3:18884709:C:T	8.06244e-10	-1.86761	-1.0709	1.07113e-08	-1.83894	-1.08515
18885113	chr3:18885113:A:C	3.94669e-09	-2.3002e-10	-1.35027	5.17294e-08	-2.3002e-10	-1.34937
18885214	chr3:18885214:A:G	6.01302e-10	-1.90539	-1.32641	7.76635e-09	-1.91747	-1.32813
18885632	chr3:18885632:C:T	3.89665e-09	-2.3002e-10	-1.36303	5.10129e-08	-2.3002e-10	-1.36332
18886126	chr3:18886126:G:C	4.52503e-09	-2.3002e-10	-1.21352	5.90486e-08	-2.3002e-10	-1.21704
18886279	chr3:18886279:A:G	1.73355e-08	-2.3002e-10	0.129609	2.25244e-07	-2.3002e-10	0.121784
18887363	chr3:18887363:T:A	8.33706e-10	-1.91402	-0.990994	1.08318e-08	-1.91705	-0.995864
18887934	chr3:18887934:T:C	4.74345e-09	-2.3002e-10	-1.16638	6.23291e-08	-2.3002e-10	-1.16297
18888109	chr3:18888109:A:G	9.20755e-10	-1.82926	-0.97645	1.1031e-08	-1.91111	-0.983584
18888134	chr3:18888134:G:A	1.20491e-09	-1.74701	-0.789724	1.55562e-08	-1.76485	-0.786093
18888364	chr3:18888364:T:C	4.64052e-09	-2.3002e-10	-1.18832	6.07236e-08	-2.3002e-10	-1.18907
18888395	chr3:18888395:C:A	5.86867e-10	-1.88717	-1.36893	8.06924e-09	-1.83771	-1.36963
18888504	chr3:18888504:A:G	9.76013e-10	-1.64042	-1.107	1.24079e-08	-1.6799	-1.09717
18888545	chr3:18888545:G:A	1.03038e-08	-2.3002e-10	-0.39063	1.3415e-07	-2.3002e-10	-0.396445
18888782	chr3:18888782:T:C	5.68358e-10	-1.91894	-1.36921	7.45925e-09	-1.91895	-1.367
18889169	chr3:18889169:T:C	5.16099e-09	-2.3002e-10	-1.08202	6.80481e-08	-2.3002e-10	-1.07519
18889225	chr3:18889225:T:C	3.9435e-09	-2.3002e-10	-1.35108	5.15368e-08	-2.3002e-10	-1.3531
18889374	chr3:18889374:G:T	4.01821e-09	-2.3002e-10	-1.33231	5.27849e-08	-2.3002e-10	-1.32918
18889387	chr3:18889387:A:C	4.16201e-09	-2.3002e-10	-1.29715	5.43243e-08	-2.3002e-10	-1.30043
18889489	chr3:18889489:A:G	2.4063e-09	-1.0597	-0.785358	2.11689e-08	-1.47922	-0.76365
18889624	chr3:18889624:CTG:C	4.2955e-09	-2.3002e-10	-1.26558	5.60356e-08	-2.3002e-10	-1.26941
18889643	chr3:18889643:C:T	7.08388e-10	-1.81027	-1.25763	8.31339e-09	-1.9176	-1.25994
18889727	chr3:18889727:T:C	3.92428e-09	-2.3002e-10	-1.35596	5.13918e-08	-2.3002e-10	-1.35592
18889755	chr3:18889755:C:A	4.56045e-09	-2.3002e-10	-1.20572	6.01806e-08	-2.3002e-10	-1.19805
18889791	chr3:18889791:G:A	1.64129e-08	0.0749248	-3.63989e-10	1.98063e-07	-0.00681509	-3.63989e-10
18889811	chr3:18889811:T:C	3.95983e-09	-2.3002e-10	-1.34694	5.19845e-08	-2.3002e-10	-1.34446
18889955	chr3:18889955:A:G	3.88046e-09	-2.3002e-10	-1.36719	5.08356e-08	-2.3002e-10	-1.3668
18890304	chr3:18890304:A:G	2.21447e-09	-0.956549	-0.97158	1.82769e-08	-1.42681	-0.962947
18890800	chr3:18890800:G:T	4.15915e-09	-2.3002e-10	-1.29783	5.4618e-08	-2.3002e-10	-1.29504
18891041	chr3:18891041:A:G	1.99272e-09	-1.02203	-1.01161	1.67894e-08	-1.47171	-1.00294
18891506	chr3:18891506:C:A	4.62388e-09	-2.3002e-10	-1.19191	6.12683e-08	-2.3002e-10	-1.18014
18891913	chr3:18891913:G:A	3.88345e-09	-2.3002e-10	-1.36642	5.08138e-08	-2.3002e-10	-1.36723
18892332	chr3:18892332:G:T	3.92589e-09	-2.3002e-10	-1.35555	5.14258e-08	-2.3002e-10	-1.35526
18892687	chr3:18892687:G:A	3.88391e-09	-2.3002e-10	-1.3663	5.08193e-08	-2.3002e-10	-1.36713
18892823	chr3:18892823:A:G	4.04061e-09	-2.3002e-10	-1.32675	5.29397e-08	-2.3002e-10	-1.32625
18892897	chr3:18892897:C:A	5.92476e-09	-2.3002e-10	-0.944004	7.87657e-08	-2.3002e-10	-0.928923
18892898	chr3:18892898:A:G	5.91381e-09	-2.3002e-10	-0.945853	7.86175e-08	-2.3002e-10	-0.930806
18892931	chr3:18892931:A:C	8.12196e-10	-1.88633	-1.04483	1.09039e-08	-1.85135	-1.05493
18893348	chr3:18893348:G:A	2.24047e-09	-1.91646	-3.63989e-10	3.30103e-08	-1.79858	-3.63989e-10
18893749	chr3:18893749:AT:A	1.26437e-08	-2.3002e-10	-0.185985	1.70703e-07	-2.3002e-10	-0.155478
18894084	chr3:18894084:T:TA	2.32854e-09	-1.8779	-3.63989e-10	4.60675e-08	-1.46529	-3.63989e-10
18894409	chr3:18894409:T:A	3.92539e-09	-2.3002e-10	-1.35568	5.14178e-08	-2.3002e-10	-1.35542
18894546	chr3:18894546:A:G	1.52612e-08	-2.3002e-10	0.00216901	2.0654e-07	-2.3002e-10	0.0350927
18894896	chr3:18894896:T:C	4.08305e-09	-2.3002e-10	-1.3163	5.34248e-08	-2.3002e-10	-1.31713
18895189	chr3:18895189:C:T	3.50648e-09	-1.46853	-3.63989e-10	4.54935e-08	-1.47783	-3.63989e-10
18895437	chr3:18895437:G:A	3.92518e-09	-2.3002e-10	-1.35573	5.14596e-08	-2.3002e-10	-1.3546
18895509	chr3:18895509:A:C	3.86439e-09	-2.3002e-10	-1.37134	5.06204e-08	-2.3002e-10	-1.37105
18895664	chr3:18895664:A:T	2.61639e-08	-2.3002e-10	0.541236	3.13377e-07	-2.3002e-10	0.452005
18895968	chr3:18895968:A:G	2.71991e-08	-2.3002e-10	0.580039	3.25475e-07	-2.3002e-10	0.489883
18896008	chr3:18896008:C:G	8.31235e-10	-1.81111	-1.09688	9.74046e-09	-1.91472	-1.10439
18896470	chr3:18896470:C:G	3.8653e-09	-2.3002e-10	-1.3711	5.06223e-08	-2.3002e-10	-1.37101
18896695	chr3:18896695:A:G	1.85422e-08	-2.3002e-10	0.196905	2.51292e-07	-2.3002e-10	0.231215
18896963	chr3:18896963:TTTTGTGAGGCATGGAAAGATTGGATTCAGAATA:T	4.39701e-09	-2.3002e-10	-1.24222	5.78458e-08	-2.3002e-10	-1.23762
18897714	chr3:18897714:A:G	2.39061e-09	-1.8516	-3.63989e-10	3.08425e-08	-1.86651	-3.63989e-10
18897735	chr3:18897735:A:G	5.98871e-10	-1.86486	-1.371	7.89614e-09	-1.85793	-1.3711
18897865	chr3:18897865:TATC:T	3.98278e-09	-2.3002e-10	-1.34117	5.23039e-08	-2.3002e-10	-1.33833
18897921	chr3:18897921:G:A	3.93192e-09	-2.3002e-10	-1.35402	5.15088e-08	-2.3002e-10	-1.35365
18897942	chr3:18897942:T:C	1.3869e-08	-2.3002e-10	-0.0934904	1.80694e-07	-2.3002e-10	-0.0985952
18898512	chr3:18898512:C:T	7.24224e-10	-1.81425	-1.23155	8.96687e-09	-1.86652	-1.23534
18898574	chr3:18898574:C:G	3.93499e-09	-2.3002e-10	-1.35324	5.15795e-08	-2.3002e-10	-1.35228
18898588	chr3:18898588:G:A	3.50821e-09	-1.25767	-0.210368	3.55307e-08	-1.50987	-0.21513
18898866	chr3:18898866:G:T	6.79064e-09	-0.8076	-3.63989e-10	8.33329e-08	-0.872558	-3.63989e-10
18899438	chr3:18899438:G:A	3.97255e-09	-2.3002e-10	-1.34374	5.2171e-08	-2.3002e-10	-1.34087
18900174	chr3:18900174:C:G	7.54343e-10	-1.87531	-1.12974	1.02025e-08	-1.83117	-1.14161
18900453	chr3:18900453:TG:T	1.16638e-09	-1.19856	-1.37068	1.86965e-08	-0.995888	-1.37118
18900673	chr3:18900673:A:G	5.02664e-09	-2.3002e-10	-1.10839	6.66415e-08	-2.3002e-10	-1.09607
18900927	chr3:18900927:A:C	4.02165e-09	-2.3002e-10	-1.33145	5.25698e-08	-2.3002e-10	-1.33326
18901205	chr3:18901205:C:A	3.99175e-09	-2.3002e-10	-1.33891	5.24281e-08	-2.3002e-10	-1.33596
18901476	chr3:18901476:C:T	3.9304e-09	-2.3002e-10	-1.3544	5.15844e-08	-2.3002e-10	-1.35218
18902745	chr3:18902745:C:T	6.8122e-09	-2.3002e-10	-0.804429	8.91453e-08	-2.3002e-10	-0.805133
18902933	chr3:18902933:G:T	1.26175e-09	-1.91866	-0.571989	1.71457e-08	-1.90122	-0.552436
18902975	chr3:18902975:A:G	4.6803e-09	-2.3002e-10	-1.17978	6.13324e-08	-2.3002e-10	-1.17909
18903189	chr3:18903189:C:G	9.39878e-09	-2.3002e-10	-0.482565	1.24414e-07	-2.3002e-10	-0.471784
18903511	chr3:18903511:A:G	4.09899e-09	-2.3002e-10	-1.3124	5.38468e-08	-2.3002e-10	-1.30926
18903610	chr3:18903610:G:A	6.67083e-10	-1.75881	-1.36917	8.64726e-09	-1.76937	-1.36879
18904123	chr3:18904123:T:C	6.80653e-09	-2.3002e-10	-0.805262	8.90723e-08	-2.3002e-10	-0.805953
18904545	chr3:18904545:T:C	9.61836e-10	-1.46475	-1.29731	1.18947e-08	-1.52369	-1.29562
18904806	chr3:18904806:G:T	6.85235e-10	-1.7591	-1.34203	8.72797e-09	-1.78286	-1.34601
18905128	chr3:18905128:G:A	2.48588e-09	-1.45853	-0.35399	2.64485e-08	-1.66237	-0.35783
18905225	chr3:18905225:A:G	4.32545e-09	-2.3002e-10	-1.25863	5.64832e-08	-2.3002e-10	-1.26146
18905380	chr3:18905380:T:A	1.12433e-09	-1.73597	-0.86998	1.47923e-08	-1.72738	-0.873916
18905672	chr3:18905672:A:C	1.44214e-09	-1.35883	-0.99819	1.94563e-08	-1.3317	-0.995532
18906270	chr3:18906270:G:C	7.19776e-09	-2.3002e-10	-0.749374	9.28237e-08	-2.3002e-10	-0.764699
18906683	chr3:18906683:T:G	9.80268e-09	-2.3002e-10	-0.440489	1.30972e-07	-2.3002e-10	-0.420414
18906719	chr3:18906719:T:C	2.32777e-09	-1.87824	-3.63989e-10	2.96823e-08	-1.90485	-3.63989e-10
18907315	chr3:18907315:T:A	9.02869e-09	-2.3002e-10	-0.522737	1.20554e-07	-2.3002e-10	-0.503302
18907429	chr3:18907429:ATCT:A	1.48572e-09	-1.5898	-0.73745	1.47546e-08	-1.8602	-0.743646
18907662	chr3:18907662:A:T	4.05596e-09	-2.3002e-10	-1.32296	5.3061e-08	-2.3002e-10	-1.32396
18908029	chr3:18908029:A:G	4.27392e-09	-2.3002e-10	-1.27061	5.59803e-08	-2.3002e-10	-1.2704
18908042	chr3:18908042:A:G	1.33546e-08	-2.3002e-10	-0.131287	1.79699e-07	-2.3002e-10	-0.104116
18908126	chr3:18908126:T:A	2.9639e-08	-2.3002e-10	0.665947	4.0121e-07	-2.3002e-10	0.699084
18908172	chr3:18908172:T:G	9.79503e-10	-1.46674	-1.27711	1.19833e-08	-1.53542	-1.27647
18908307	chr3:18908307:T:C	6.07605e-09	-2.3002e-10	-0.918789	8.07053e-08	-2.3002e-10	-0.904597
18908456	chr3:18908456:T:A	4.0394e-09	-2.3002e-10	-1.32705	5.2765e-08	-2.3002e-10	-1.32955
18908555	chr3:18908555:C:A	7.88403e-09	-2.3002e-10	-0.658305	1.04871e-07	-2.3002e-10	-0.642669
18908819	chr3:18908819:CTT:C	4.23945e-09	-2.3002e-10	-1.27871	5.53648e-08	-2.3002e-10	-1.28146
18909053	chr3:18909053:A:T	9.59937e-09	-2.3002e-10	-0.461447	1.2463e-07	-2.3002e-10	-0.470051
18909076	chr3:18909076:A:G	3.90572e-09	-2.3002e-10	-1.3607	5.11664e-08	-2.3002e-10	-1.36032
18909921	chr3:18909921:G:C	1.73851e-08	-2.3002e-10	0.13247	2.27554e-07	-2.3002e-10	0.131986
18910655	chr3:18910655:G:C	5.77886e-10	-1.91103	-1.36049	7.50504e-09	-1.91681	-1.36302
18910703	chr3:18910703:C:T	6.3739e-10	-1.89964	-1.27388	8.27277e-09	-1.9055	-1.27693
18910891	chr3:18910891:G:A	5.9261e-10	-1.91807	-1.3283	7.71489e-09	-1.91884	-1.3334
18911286	chr3:18911286:A:C	1.22888e-08	-2.3002e-10	-0.214459	1.65347e-07	-2.3002e-10	-0.187353
18911384	chr3:18911384:C:T	1.07781e-08	1.00608	-1.35171	1.66635e-07	1.16704	-1.34664
18911560	chr3:18911560:G:A	6.97926e-09	-2.3002e-10	-0.780201	9.2805e-08	-2.3002e-10	-0.764901
18911717	chr3:18911717:G:A	4.09024e-09	-2.3002e-10	-1.31454	5.35361e-08	-2.3002e-10	-1.31504
18912010	chr3:18912010:A:G	6.48862e-10	-1.91259	-1.24309	8.35845e-09	-1.91891	-1.25322
18912143	chr3:18912143:T:C	6.51181e-10	-1.90935	-1.24276	8.36593e-09	-1.91833	-1.2529
18912621	chr3:18912621:T:C	6.60957e-09	-2.3002e-10	-0.834626	8.63996e-08	-2.3002e-10	-0.836418
18912640	chr3:18912640:C:T	4.15522e-09	-2.3002e-10	-1.29878	5.43838e-08	-2.3002e-10	-1.29934
18913185	chr3:18913185:G:A	2.18862e-08	-2.3002e-10	0.362713	2.80724e-07	-2.3002e-10	0.341969
18913469	chr3:18913469:T:C	6.16674e-10	-1.89255	-1.31401	7.87348e-09	-1.91107	-1.32083
18913487	chr3:18913487:T:C	3.69227e-09	-1.4169	-3.63989e-10	5.08627e-08	-1.36627	-3.63989e-10
18913807	chr3:18913807:A:G	5.69959e-10	-1.91487	-1.37047	7.43724e-09	-1.9189	-1.37001
18913833	chr3:18913833:T:A	5.94296e-10	-1.88203	-1.36149	7.65103e-09	-1.90062	-1.35994
18914564	chr3:18914564:A:G	2.75346e-09	-1.71029	-3.63989e-10	3.77107e-08	-1.66546	-3.63989e-10
18914571	chr3:18914571:A:G	7.55478e-09	-2.3002e-10	-0.700964	9.97614e-08	-2.3002e-10	-0.69262
18914746	chr3:18914746:C:T	6.16885e-10	-1.9035	-1.30272	7.93725e-09	-1.91455	-1.30929
18914747	chr3:18914747:G:A	2.12899e-08	0.0582269	0.27686	1.8597e-07	-0.371632	0.301816
18914846	chr3:18914846:T:C	5.0802e-09	-2.3002e-10	-1.09779	6.67158e-08	-2.3002e-10	-1.09496
18914849	chr3:18914849:C:G	3.86904e-09	-2.3002e-10	-1.37014	5.06749e-08	-2.3002e-10	-1.36997
18914910	chr3:18914910:A:C	5.94378e-10	-1.88679	-1.35659	7.63118e-09	-1.90368	-1.35948
18915884	chr3:18915884:G:A	6.39307e-09	-0.0860621	-0.781867	3.784e-08	-0.880924	-0.781111
18915977	chr3:18915977:A:G	2.77669e-09	-1.70189	-3.63989e-10	3.80875e-08	-1.65552	-3.63989e-10
18916028	chr3:18916028:A:G	5.98212e-10	-1.87767	-1.35928	7.65728e-09	-1.89764	-1.36211
18916395	chr3:18916395:G:C	6.28338e-10	-1.86186	-1.32596	7.99806e-09	-1.88444	-1.33176
18916878	chr3:18916878:G:C	3.86687e-09	-2.3002e-10	-1.3707	5.06635e-08	-2.3002e-10	-1.3702
18917370	chr3:18917370:C:T	2.38353e-09	-1.85456	-3.63989e-10	3.10626e-08	-1.8594	-3.63989e-10
18917629	chr3:18917629:C:G	4.01855e-09	-2.3002e-10	-1.33222	5.25981e-08	-2.3002e-10	-1.33272
18917840	chr3:18917840:G:A	2.48293e-08	0.0684061	0.420474	2.2435e-07	-0.335518	0.453322
18918353	chr3:18918353:T:C	8.03532e-10	-1.63465	-1.30723	1.1792e-08	-1.51724	-1.31073
18918464	chr3:18918464:A:G	1.88948e-08	-0.670342	0.886083	1.8178e-07	-0.98702	0.894418
18919122	chr3:18919122:T:C	1.93008e-08	-2.3002e-10	0.237001	2.53824e-07	-2.3002e-10	0.24124
18919287	chr3:18919287:T:C	3.87099e-09	-2.3002e-10	-1.36963	5.06692e-08	-2.3002e-10	-1.37008
18920172	chr3:18920172:C:T	1.22591e-08	-0.662319	0.445444	1.158e-07	-0.991031	0.447497
18920198	chr3:18920198:A:C	8.62906e-10	-1.66035	-1.21024	1.36005e-08	-1.48276	-1.20254
18920275	chr3:18920275:G:T	7.24566e-09	-2.3002e-10	-0.742742	9.47344e-08	-2.3002e-10	-0.744324
18920304	chr3:18920304:T:C	7.23167e-09	-2.3002e-10	-0.744674	9.45623e-08	-2.3002e-10	-0.746142
18920375	chr3:18920375:A:G	4.20317e-09	-2.3002e-10	-1.2873	5.50052e-08	-2.3002e-10	-1.28797
18921782	chr3:18921782:C:T	4.18166e-09	-2.3002e-10	-1.29244	5.47226e-08	-2.3002e-10	-1.29312
18921831	chr3:18921831:G:A	6.08848e-10	-1.87676	-1.34257	7.74287e-09	-1.90113	-1.3475
18921846	chr3:18921846:T:G	5.90103e-10	-1.88143	-1.36917	7.57027e-09	-1.90349	-1.36768
18922007	chr3:18922007:A:G	8.64967e-09	-2.3002e-10	-0.565623	1.12167e-07	-2.3002e-10	-0.575409
18922417	chr3:18922417:A:G	5.15846e-09	-2.3002e-10	-1.08251	6.70553e-08	-2.3002e-10	-1.08988
18922761	chr3:18922761:A:G	9.88904e-10	-1.76845	-0.965851	1.40851e-08	-1.67909	-0.971189
18922899	chr3:18922899:T:TCATA	7.53984e-10	-1.64516	-1.36037	9.54578e-09	-1.67691	-1.36239
18923179	chr3:18923179:A:G	1.44985e-08	-2.3002e-10	-0.0491006	1.89794e-07	-2.3002e-10	-0.0494624
18923839	chr3:18923839:A:T	6.66045e-09	0.0459901	-0.872947	3.75865e-08	-0.796927	-0.871829
18923892	chr3:18923892:C:T	3.94871e-09	-2.3002e-10	-1.34975	5.1742e-08	-2.3002e-10	-1.34913
18924268	chr3:18924268:T:C	8.04476e-09	-2.3002e-10	-0.638124	1.0736e-07	-2.3002e-10	-0.619217
18924460	chr3:18924460:A:G	6.72068e-10	-1.84838	-1.27216	8.60573e-09	-1.87171	-1.27127
18924464	chr3:18924464:A:G	3.90412e-09	-2.3002e-10	-1.36111	5.11418e-08	-2.3002e-10	-1.3608
18924470	chr3:18924470:A:G	6.49259e-10	-1.88861	-1.26646	8.25721e-09	-1.90844	-1.27587
18924517	chr3:18924517:G:A	3.99784e-09	-2.3002e-10	-1.33739	5.25222e-08	-2.3002e-10	-1.33417
18924560	chr3:18924560:G:A	1.09784e-08	-0.707106	0.37989	1.04254e-07	-1.0308	0.382225
18924567	chr3:18924567:C:A	7.24566e-09	-2.3002e-10	-0.742742	9.47344e-08	-2.3002e-10	-0.744324
18925552	chr3:18925552:A:G	2.24371e-09	-1.91501	-3.63989e-10	2.9451e-08	-1.91267	-3.63989e-10
18926618	chr3:18926618:T:C	5.87327e-10	-1.89232	-1.36299	7.53364e-09	-1.90969	-1.36633
18927089	chr3:18927089:T:C	1.1025e-09	-1.38137	-1.2442	1.83754e-08	-1.15104	-1.23335
18927165	chr3:18927165:G:A	3.78733e-09	-1.39148	-3.63989e-10	3.28955e-08	-1.80207	-3.63989e-10
18927264	chr3:18927264:CA:C	2.92844e-09	-1.64867	-3.63989e-10	4.85533e-08	-1.41274	-3.63989e-10
18927827	chr3:18927827:G:A	4.50128e-09	-2.3002e-10	-1.21878	5.86352e-08	-2.3002e-10	-1.22407
18929540	chr3:18929540:T:C	6.54782e-10	-1.88481	-1.26179	8.31483e-09	-1.90595	-1.27141
18929816	chr3:18929816:T:C	4.22278e-09	-2.3002e-10	-1.28265	5.50885e-08	-2.3002e-10	-1.28646
18930307	chr3:18930307:C:T	4.11672e-09	-2.3002e-10	-1.30809	5.34739e-08	-2.3002e-10	-1.31621
18930337	chr3:18930337:T:C	7.68579e-10	-1.63122	-1.35513	9.71654e-09	-1.66398	-1.35759
18930809	chr3:18930809:G:T	1.72938e-08	0.127205	-3.63989e-10	2.42539e-07	0.195762	-3.63989e-10
18931409	chr3:18931409:G:A	4.07841e-09	-2.3002e-10	-1.31744	5.35213e-08	-2.3002e-10	-1.31532
18931513	chr3:18931513:C:G	9.58828e-09	-2.3002e-10	-0.462603	1.23533e-07	-2.3002e-10	-0.478893
18931649	chr3:18931649:A:G	1.02275e-09	-1.80276	-0.897886	1.44165e-08	-1.72415	-0.902873
18932049	chr3:18932049:G:A	5.09463e-09	-2.3002e-10	-1.09496	6.63839e-08	-2.3002e-10	-1.09995
18932696	chr3:18932696:C:T	3.86472e-09	-2.3002e-10	-1.37126	5.06129e-08	-2.3002e-10	-1.37119
18935689	chr3:18935689:C:G	4.67649e-09	-2.3002e-10	-1.1806	6.20574e-08	-2.3002e-10	-1.16734
18935744	chr3:18935744:A:G	5.82388e-09	-2.3002e-10	-0.961178	7.71682e-08	-2.3002e-10	-0.949413
18936089	chr3:18936089:C:G	4.29926e-09	-2.3002e-10	-1.2647	5.63746e-08	-2.3002e-10	-1.26338
18936391	chr3:18936391:G:C	1.15626e-09	-1.86465	-0.713309	1.6433e-08	-1.79638	-0.699733
18936468	chr3:18936468:A:G	7.23264e-09	-2.3002e-10	-0.74454	9.57946e-08	-2.3002e-10	-0.733195
18936474	chr3:18936474:G:A	5.82023e-10	-1.89756	-1.36683	7.48845e-09	-1.91258	-1.36946
18937384	chr3:18937384:A:G	1.94028e-08	-0.582026	0.824301	1.84752e-07	-0.906269	0.82988
18938021	chr3:18938021:A:G	4.3201e-09	-2.3002e-10	-1.25987	5.58588e-08	-2.3002e-10	-1.27257
18938170	chr3:18938170:A:G	3.98316e-09	-2.3002e-10	-1.34107	5.24127e-08	-2.3002e-10	-1.33625
18938208	chr3:18938208:C:T	6.99678e-10	-1.89994	-1.18033	9.00959e-09	-1.91234	-1.18478
18938403	chr3:18938403:G:A	1.872e-08	-2.3002e-10	0.20645	2.44826e-07	-2.3002e-10	0.205145
18938540	chr3:18938540:T:G	2.11794e-08	-2.3002e-10	0.329885	2.67599e-07	-2.3002e-10	0.294089
18938660	chr3:18938660:C:T	4.5039e-09	-2.3002e-10	-1.2182	5.85983e-08	-2.3002e-10	-1.2247
18939126	chr3:18939126:C:T	2.65864e-09	-1.74533	-3.63989e-10	4.07954e-08	-1.58683	-3.63989e-10
18939450	chr3:18939450:TCA:T	1.31913e-08	-0.264322	0.120735	1.17288e-07	-0.64943	0.118662
18939562	chr3:18939562:A:G	3.89673e-09	-2.3002e-10	-1.36301	5.11421e-08	-2.3002e-10	-1.36079
18939672	chr3:18939672:C:T	9.97107e-09	-0.817078	0.393622	9.57574e-08	-1.12253	0.388951
18940206	chr3:18940206:A:C	4.18783e-09	-2.3002e-10	-1.29096	5.48808e-08	-2.3002e-10	-1.29024
18940422	chr3:18940422:A:AG	1.48328e-08	-0.727089	0.700785	1.43946e-07	-1.03293	0.706966
18940515	chr3:18940515:C:T	3.82283e-09	-1.38215	-3.63989e-10	4.42771e-08	-1.50493	-3.63989e-10
18940560	chr3:18940560:T:C	3.27418e-09	-0.723575	-0.813501	2.1524e-08	-1.40544	-0.820792
18940741	chr3:18940741:C:T	1.46737e-08	-0.238387	0.201298	1.37429e-07	-0.587057	0.214764
18940782	chr3:18940782:T:A	4.08978e-09	-2.3002e-10	-1.31465	5.39074e-08	-2.3002e-10	-1.30813
18941987	chr3:18941987:T:C	7.99584e-10	-1.86529	-1.08151	1.03335e-08	-1.88332	-1.07669
18942531	chr3:18942531:G:A	1.00347e-09	-1.77516	-0.944525	1.42269e-08	-1.69046	-0.949803
18942947	chr3:18942947:C:T	3.85161e-09	-0.573839	-0.800815	2.42451e-08	-1.29886	-0.808328
18942996	chr3:18942996:G:T	6.57736e-10	-1.89295	-1.24914	8.37675e-09	-1.91059	-1.25935
18943152	chr3:18943152:C:T	1.87216e-08	-2.3002e-10	0.206533	2.44831e-07	-2.3002e-10	0.205166
18944110	chr3:18944110:A:G	7.62166e-10	-1.83374	-1.161	1.07278e-08	-1.75913	-1.16343
18944775	chr3:18944775:T:C	3.72743e-09	-1.40743	-3.63989e-10	4.32909e-08	-1.52746	-3.63989e-10
18945194	chr3:18945194:G:A	3.9345e-09	-2.3002e-10	-1.35336	5.16888e-08	-2.3002e-10	-1.35016
18947271	chr3:18947271:C:T	3.86566e-09	-2.3002e-10	-1.37101	5.06192e-08	-2.3002e-10	-1.37107
18947444	chr3:18947444:A:T	3.55783e-08	-2.3002e-10	0.848592	4.51394e-07	-2.3002e-10	0.816939
18947489	chr3:18947489:C:T	2.26423e-09	-1.90591	-3.63989e-10	2.97737e-08	-1.90178	-3.63989e-10
18948301	chr3:18948301:C:T	6.90906e-10	-1.7344	-1.3585	1.0055e-08	-1.62957	-1.35776
18948727	chr3:18948727:A:G	6.16913e-10	-1.90964	-1.29653	8.19037e-09	-1.8894	-1.30304
18948864	chr3:18948864:C:T	6.24559e-10	-1.9172	-1.27665	8.09037e-09	-1.91868	-1.28605
18949035	chr3:18949035:T:C	6.27367e-10	-1.91594	-1.27343	8.11943e-09	-1.91887	-1.28227
18949047	chr3:18949047:T:C	4.09097e-09	-2.3002e-10	-1.31436	5.37788e-08	-2.3002e-10	-1.31052
18949183	chr3:18949183:C:T	4.94102e-09	-2.3002e-10	-1.12557	6.50601e-08	-2.3002e-10	-1.12009
18949360	chr3:18949360:C:G	2.4205e-08	0.463414	-3.63989e-10	3.44306e-07	0.546128	-3.63989e-10
18949737	chr3:18949737:C:T	4.40594e-09	-2.3002e-10	-1.24019	5.74151e-08	-2.3002e-10	-1.24509
18949792	chr3:18949792:G:A	4.11535e-09	-2.3002e-10	-1.30842	5.41661e-08	-2.3002e-10	-1.30335
18949939	chr3:18949939:A:T	2.32467e-08	-2.3002e-10	0.423019	2.93188e-07	-2.3002e-10	0.385414
18950217	chr3:18950217:T:C	4.29928e-09	-2.3002e-10	-1.2647	5.62047e-08	-2.3002e-10	-1.2664
18950444	chr3:18950444:A:G	4.00281e-09	-2.3002e-10	-1.33615	5.25324e-08	-2.3002e-10	-1.33397
18950464	chr3:18950464:C:T	5.73238e-09	-2.3002e-10	-0.977013	7.58048e-08	-2.3002e-10	-0.96724
18950545	chr3:18950545:A:AC	4.31167e-09	-2.3002e-10	-1.26182	5.63652e-08	-2.3002e-10	-1.26355
18951483	chr3:18951483:C:A	6.88033e-10	-1.7418	-1.35526	1.00143e-08	-1.63691	-1.35448
18952092	chr3:18952092:A:T	4.64616e-09	-2.3002e-10	-1.1871	6.11168e-08	-2.3002e-10	-1.18261
18952140	chr3:18952140:G:T	1.07523e-09	-1.77175	-0.878865	1.52477e-08	-1.68688	-0.884095
18952715	chr3:18952715:CACACACACAA:C	4.18291e-09	-2.3002e-10	-1.29214	5.50891e-08	-2.3002e-10	-1.28645
18953065	chr3:18953065:G:A	4.1595e-09	-2.3002e-10	-1.29775	5.45303e-08	-2.3002e-10	-1.29664
18953094	chr3:18953094:T:C	1.13867e-08	-2.3002e-10	-0.290701	1.53049e-07	-2.3002e-10	-0.264645
18953684	chr3:18953684:G:A	8.86202e-09	-2.3002e-10	-0.54137	1.17767e-07	-2.3002e-10	-0.526691
18954498	chr3:18954498:G:A	9.73238e-09	-0.447686	-3.63989e-10	1.17691e-07	-0.527341	-3.63989e-10
18954865	chr3:18954865:A:C	4.90887e-09	-2.3002e-10	-1.1321	6.46128e-08	-2.3002e-10	-1.12699
18955234	chr3:18955234:G:A	6.16285e-10	-1.91291	-1.29428	7.96084e-09	-1.91877	-1.3021
18955330	chr3:18955330:G:A	4.22773e-09	-2.3002e-10	-1.28148	5.53267e-08	-2.3002e-10	-1.28214
18955431	chr3:18955431:A:G	4.06001e-09	-0.536227	-0.785731	2.51261e-08	-1.27821	-0.793288
18955574	chr3:18955574:T:C	7.33613e-09	0.0567079	-0.787041	4.21249e-08	-0.764652	-0.790109
18955822	chr3:18955822:G:A	6.4255e-09	-2.3002e-10	-0.862869	8.49377e-08	-2.3002e-10	-0.853483
18956349	chr3:18956349:C:A	4.91481e-08	-2.3002e-10	1.17169	6.32114e-07	-2.3002e-10	1.15367
18956627	chr3:18956627:C:G	3.92819e-09	-2.3002e-10	-1.35497	5.16078e-08	-2.3002e-10	-1.35173
18957065	chr3:18957065:AG:A	4.03973e-09	-2.3002e-10	-1.32697	5.30814e-08	-2.3002e-10	-1.32357
18957706	chr3:18957706:A:G	2.23553e-09	-1.91866	-3.63989e-10	2.9309e-08	-1.91751	-3.63989e-10
18958010	chr3:18958010:T:G	4.56887e-09	-0.141593	-1.06228	2.7682e-08	-0.912059	-1.06256
18958100	chr3:18958100:C:T	1.28168e-08	-2.3002e-10	-0.172387	1.68249e-07	-2.3002e-10	-0.169954
18958181	chr3:18958181:C:T	4.4634e-09	-2.3002e-10	-1.22723	5.90117e-08	-2.3002e-10	-1.21767
18958253	chr3:18958253:C:T	4.07372e-09	-2.3002e-10	-1.31859	5.35917e-08	-2.3002e-10	-1.31401
18958448	chr3:18958448:A:G	5.87756e-10	-1.91824	-1.33635	7.71991e-09	-1.91005	-1.34155
18958449	chr3:18958449:C:T	5.35284e-09	-2.3002e-10	-1.04552	7.05234e-08	-2.3002e-10	-1.03946
18959505	chr3:18959505:C:T	4.61614e-09	-2.3002e-10	-1.19359	6.02486e-08	-2.3002e-10	-1.19692
18959565	chr3:18959565:C:A	6.57241e-10	-1.85923	-1.28362	8.30601e-09	-1.88652	-1.2919
18959667	chr3:18959667:C:T	4.34544e-09	-2.3002e-10	-1.25402	5.68072e-08	-2.3002e-10	-1.25574
18959865	chr3:18959865:G:C	4.0232e-09	-2.3002e-10	-1.33107	5.28585e-08	-2.3002e-10	-1.32778
18959878	chr3:18959878:C:T	8.0224e-10	-1.62288	-1.32061	1.03525e-08	-1.63647	-1.3217
18960022	chr3:18960022:T:A	2.49564e-08	-2.3002e-10	0.493985	3.29482e-07	-2.3002e-10	0.50212
18960064	chr3:18960064:C:T	6.5304e-10	-1.90831	-1.24095	8.38643e-09	-1.91746	-1.25133
18960077	chr3:18960077:TC:T	7.9148e-09	-2.3002e-10	-0.65441	1.0271e-07	-2.3002e-10	-0.663491
18960209	chr3:18960209:G:A	3.93706e-09	-2.3002e-10	-1.35271	5.15191e-08	-2.3002e-10	-1.35345
18960244	chr3:18960244:G:C	1.09386e-08	-0.907225	0.576375	1.10578e-07	-1.17037	0.580685
18960291	chr3:18960291:G:C	3.87145e-09	-2.3002e-10	-1.36952	5.07044e-08	-2.3002e-10	-1.36939
18960304	chr3:18960304:A:G	5.6613e-09	-2.3002e-10	-0.989491	7.52234e-08	-2.3002e-10	-0.974939
18960375	chr3:18960375:G:A	3.92759e-09	-2.3002e-10	-1.35512	5.16559e-08	-2.3002e-10	-1.3508
18960388	chr3:18960388:TTCC:T	5.66618e-09	-2.3002e-10	-0.988629	7.5691e-08	-2.3002e-10	-0.968742
18960593	chr3:18960593:C:T	6.62909e-10	-1.884	-1.25026	8.54329e-09	-1.89692	-1.25333
18960838	chr3:18960838:T:C	4.32222e-09	-2.3002e-10	-1.25938	5.6817e-08	-2.3002e-10	-1.25557
18960869	chr3:18960869:T:C	2.83705e-09	-1.68038	-3.63989e-10	4.64457e-08	-1.45712	-3.63989e-10
18961895	chr3:18961895:C:T	6.77638e-10	-1.74857	-1.36372	9.83356e-09	-1.64643	-1.36317
18962107	chr3:18962107:C:A	6.76517e-09	0.087379	-0.898736	3.81425e-08	-0.751251	-0.902823
18962134	chr3:18962134:C:T	8.68584e-09	-2.3002e-10	-0.56145	1.12689e-07	-2.3002e-10	-0.57077
18962303	chr3:18962303:A:G	3.21969e-08	0.748727	-3.63989e-10	4.63057e-07	0.84245	-3.63989e-10
18962425	chr3:18962425:C:A	6.78357e-10	-1.84517	-1.26606	9.35398e-09	-1.80174	-1.25786
18962655	chr3:18962655:C:G	3.88624e-09	-2.3002e-10	-1.3657	5.099e-08	-2.3002e-10	-1.36377
18962825	chr3:18962825:A:G	4.20672e-09	-2.3002e-10	-1.28646	5.50077e-08	-2.3002e-10	-1.28793
18962839	chr3:18962839:C:T	1.33068e-08	-2.3002e-10	-0.134867	1.77363e-07	-2.3002e-10	-0.117204
18962941	chr3:18962941:G:A	1.33117e-08	-0.5947	0.460198	1.28436e-07	-0.902149	0.462181
18963461	chr3:18963461:T:C	8.83882e-09	-0.543991	-3.63989e-10	1.14478e-07	-0.555018	-3.63989e-10
18963514	chr3:18963514:G:A	4.2175e-09	-2.3002e-10	-1.2839	5.51484e-08	-2.3002e-10	-1.28537
18963549	chr3:18963549:T:C	4.83226e-09	-2.3002e-10	-1.14783	6.36133e-08	-2.3002e-10	-1.14258
18963560	chr3:18963560:G:GA	4.53943e-09	-2.3002e-10	-1.21034	5.97087e-08	-2.3002e-10	-1.20592
18963581	chr3:18963581:T:C	4.25225e-09	-2.3002e-10	-1.2757	5.5599e-08	-2.3002e-10	-1.27724
18963641	chr3:18963641:G:C	4.2439e-09	-2.3002e-10	-1.27766	5.54855e-08	-2.3002e-10	-1.27928
18963842	chr3:18963842:T:A	3.65506e-09	-0.598347	-0.828685	2.3072e-08	-1.32106	-0.835721
18963979	chr3:18963979:A:G	4.40623e-09	-2.3002e-10	-1.24013	5.75359e-08	-2.3002e-10	-1.24299
18964022	chr3:18964022:C:T	4.45883e-09	-2.3002e-10	-1.22826	5.89033e-08	-2.3002e-10	-1.2195
18964465	chr3:18964465:A:C	1.13362e-08	-2.3002e-10	-0.295144	1.51154e-07	-2.3002e-10	-0.277102
18964481	chr3:18964481:T:C	4.01865e-09	-2.3002e-10	-1.3322	5.27966e-08	-2.3002e-10	-1.32895
18965165	chr3:18965165:T:C	4.28715e-09	-2.3002e-10	-1.26752	5.60526e-08	-2.3002e-10	-1.26911
18965249	chr3:18965249:T:C	4.81216e-09	-2.3002e-10	-1.152	6.33515e-08	-2.3002e-10	-1.1467
18965261	chr3:18965261:G:T	2.54997e-09	-1.78706	-3.63989e-10	3.35201e-08	-1.78326	-3.63989e-10
18965355	chr3:18965355:A:G	2.3421e-09	-1.8721	-3.63989e-10	3.3573e-08	-1.78168	-3.63989e-10
18965476	chr3:18965476:T:C	4.04148e-09	-2.3002e-10	-1.32653	5.31084e-08	-2.3002e-10	-1.32307
18965480	chr3:18965480:A:G	2.29769e-08	-2.3002e-10	0.411346	3.05576e-07	-2.3002e-10	0.426797
18965728	chr3:18965728:T:C	4.05899e-09	-2.3002e-10	-1.32221	5.33471e-08	-2.3002e-10	-1.31858
18965976	chr3:18965976:A:T	7.1845e-10	-1.85962	-1.19418	9.20584e-09	-1.87741	-1.19816
18966055	chr3:18966055:G:A	2.28023e-09	-1.89887	-3.63989e-10	3.25278e-08	-1.81331	-3.63989e-10
18966628	chr3:18966628:A:G	3.47282e-09	-0.602005	-0.876174	2.20064e-08	-1.32126	-0.882804
18966887	chr3:18966887:A:G	2.17531e-08	0.356614	-3.63989e-10	3.12923e-07	0.450557	-3.63989e-10
18967435	chr3:18967435:G:A	4.12727e-09	-2.3002e-10	-1.30553	5.39789e-08	-2.3002e-10	-1.30681
18967546	chr3:18967546:A:C	1.41517e-08	-2.3002e-10	-0.0733121	1.82169e-07	-2.3002e-10	-0.0904671
18967575	chr3:18967575:T:G	4.27654e-09	-2.3002e-10	-1.27	5.5911e-08	-2.3002e-10	-1.27164
18967614	chr3:18967614:T:C	1.1203e-08	-2.3002e-10	-0.306962	1.49063e-07	-2.3002e-10	-0.291031
18967707	chr3:18967707:T:C	3.03318e-09	-0.768042	-0.84549	2.02987e-08	-1.43248	-0.852365
18968408	chr3:18968408:A:G	4.48043e-09	-2.3002e-10	-1.22343	5.92371e-08	-2.3002e-10	-1.21385
18968483	chr3:18968483:C:T	5.32632e-09	-2.3002e-10	-1.05048	7.0702e-08	-2.3002e-10	-1.03693
18969048	chr3:18969048:A:G	1.42825e-08	-0.69564	0.631529	1.36141e-07	-1.00501	0.6233
18969220	chr3:18969220:T:C	4.81616e-09	-2.3002e-10	-1.15117	6.33912e-08	-2.3002e-10	-1.14608
18969290	chr3:18969290:G:A	4.07702e-09	-2.3002e-10	-1.31778	5.37041e-08	-2.3002e-10	-1.31191
18969441	chr3:18969441:A:G	1.45444e-09	-1.60798	-0.740548	2.15227e-08	-1.48414	-0.742156
18970122	chr3:18970122:T:C	4.32019e-09	-2.3002e-10	-1.25985	5.66127e-08	-2.3002e-10	-1.25917
18971306	chr3:18971306:G:A	7.629e-09	-1.23014	0.538951	8.11109e-08	-1.43099	0.531407
18971973	chr3:18971973:T:C	3.68355e-09	-1.45779	0.0385203	3.99517e-08	-1.64689	0.0391609
18972527	chr3:18972527:C:T	6.52754e-10	-1.84358	-1.30612	8.13087e-09	-1.88572	-1.31401
18972625	chr3:18972625:C:T	6.49052e-10	-1.84746	-1.30793	8.09716e-09	-1.88818	-1.31571
18973003	chr3:18973003:A:G	3.2211e-09	-1.45986	-0.0935585	3.40522e-08	-1.6709	-0.0966065
18973099	chr3:18973099:TC:T	8.08292e-10	-1.71803	-1.21794	9.54922e-09	-1.82754	-1.2114
18973192	chr3:18973192:T:A	3.1224e-09	-1.38736	-0.197177	3.18934e-08	-1.63234	-0.200659
18973274	chr3:18973274:T:C	8.07758e-08	-2.3002e-10	1.66853	1.05469e-06	-2.3002e-10	1.6656
18973413	chr3:18973413:C:A	3.74885e-09	-1.45741	0.0557118	3.98122e-08	-1.65501	0.0437797
18973415	chr3:18973415:G:GCTTTTGCT	3.93622e-09	-2.3002e-10	-1.35292	5.15415e-08	-2.3002e-10	-1.35301
18973594	chr3:18973594:G:A	9.16347e-08	-2.3002e-10	1.79467	1.19688e-06	-2.3002e-10	1.79207
18973817	chr3:18973817:G:A	3.98364e-09	-2.3002e-10	-1.34095	5.21994e-08	-2.3002e-10	-1.34033
18973818	chr3:18973818:C:T	3.98442e-09	-2.3002e-10	-1.34075	5.22098e-08	-2.3002e-10	-1.34013
18973913	chr3:18973913:G:A	3.78526e-09	-1.35903	-0.0330013	3.87245e-08	-1.59441	-0.0445199
18974646	chr3:18974646:TA:T	8.31015e-09	-2.3002e-10	-0.605666	1.10585e-07	-2.3002e-10	-0.589613
18974924	chr3:18974924:A:G	6.89856e-10	-1.73874	-1.35568	8.30699e-09	-1.81892	-1.35938
18975310	chr3:18975310:T:C	7.77964e-09	-2.3002e-10	-0.671634	1.03647e-07	-2.3002e-10	-0.654414
18976029	chr3:18976029:G:A	3.03514e-09	-1.40739	-0.205498	3.21099e-08	-1.62278	-0.203455
18976194	chr3:18976194:A:C	3.71912e-09	-1.3324	-0.0772608	3.82073e-08	-1.56591	-0.0864609
18976272	chr3:18976272:C:T	3.05837e-09	-1.38123	-0.224037	3.21313e-08	-1.60318	-0.222387
18976303	chr3:18976303:C:T	2.50494e-08	-2.3002e-10	0.497707	3.23885e-07	-2.3002e-10	0.484986
18976358	chr3:18976358:A:C	5.37825e-09	-2.3002e-10	-1.04078	6.92686e-08	-2.3002e-10	-1.05741
18976379	chr3:18976379:T:G	5.26356e-09	-2.3002e-10	-1.06234	6.78169e-08	-2.3002e-10	-1.07859
18976773	chr3:18976773:G:A	2.52761e-09	-1.79587	-3.63989e-10	3.36188e-08	-1.78031	-3.63989e-10
18977011	chr3:18977011:G:A	2.029e-08	0.286982	-3.63989e-10	4.09849e-07	0.720387	-3.63989e-10
18977316	chr3:18977316:G:A	4.16184e-09	-2.3002e-10	-1.29719	5.48183e-08	-2.3002e-10	-1.29138
18977408	chr3:18977408:A:T	3.94474e-09	-2.3002e-10	-1.35076	5.16558e-08	-2.3002e-10	-1.3508
18977613	chr3:18977613:G:A	3.13396e-09	-1.37283	-0.208017	3.21939e-08	-1.61441	-0.209218
18978131	chr3:18978131:T:C	3.96766e-09	-2.3002e-10	-1.34497	5.19552e-08	-2.3002e-10	-1.34502
18978536	chr3:18978536:A:T	3.98873e-09	-2.3002e-10	-1.33967	5.22209e-08	-2.3002e-10	-1.33992
18978550	chr3:18978550:C:T	5.49102e-09	-2.3002e-10	-1.02003	7.06905e-08	-2.3002e-10	-1.03709
18979322	chr3:18979322:A:G	7.65441e-09	-2.3002e-10	-0.687863	1.01758e-07	-2.3002e-10	-0.672804
18979586	chr3:18979586:T:C	5.01951e-09	-1.27841	0.168599	5.09985e-08	-1.52193	0.158321
18979655	chr3:18979655:T:C	4.57231e-09	-1.36005	0.15693	4.72232e-08	-1.58714	0.146626
18981768	chr3:18981768:T:C	3.86741e-09	-2.3002e-10	-1.37056	5.06431e-08	-2.3002e-10	-1.3706
18981857	chr3:18981857:C:T	2.96868e-09	-1.41115	-0.223873	3.13017e-08	-1.62803	-0.223697
18981859	chr3:18981859:T:C	4.08348e-09	-2.3002e-10	-1.31619	5.36344e-08	-2.3002e-10	-1.31321
18982030	chr3:18982030:A:G	3.89062e-09	-2.3002e-10	-1.36458	5.09473e-08	-2.3002e-10	-1.36461
18982305	chr3:18982305:T:C	2.22711e-09	-0.726269	-1.19617	1.45912e-08	-1.41769	-1.19729
18982337	chr3:18982337:A:C	4.4255e-09	-2.3002e-10	-1.23576	5.82443e-08	-2.3002e-10	-1.23076
18982399	chr3:18982399:A:G	2.38459e-09	-1.85412	-3.63989e-10	3.51357e-08	-1.73618	-3.63989e-10
18982477	chr3:18982477:T:C	1.37369e-08	-1.21776	1.11471	1.39681e-07	-1.47076	1.11472
18983282	chr3:18983282:T:C	3.88976e-09	-2.3002e-10	-1.3648	5.10088e-08	-2.3002e-10	-1.3634
18983536	chr3:18983536:A:C	6.44353e-09	-1.78097	0.920907	7.39379e-08	-1.88151	0.889332
18984065	chr3:18984065:T:A	2.17917e-08	-1.46297	1.82136	2.27896e-07	-1.69168	1.82517
18985231	chr3:18985231:C:T	3.2841e-09	-0.883527	-0.650525	2.30057e-08	-1.51018	-0.649481
18985580	chr3:18985580:T:A	9.92889e-09	-1.75884	1.33114	1.15359e-07	-1.86312	1.31577
18985624	chr3:18985624:T:A	8.03055e-09	-2.3002e-10	-0.639892	1.06281e-07	-2.3002e-10	-0.629313
18985662	chr3:18985662:T:C	1.21968e-09	-1.17925	-1.3453	9.68204e-09	-1.67889	-1.34624
18985801	chr3:18985801:G:A	7.35876e-09	-1.74601	1.01876	8.61974e-08	-1.85576	1.01699
18987298	chr3:18987298:C:T	2.854e-09	-1.91384	0.239422	3.70557e-08	-1.91785	0.234875
18987362	chr3:18987362:G:T	6.55639e-09	-1.68013	0.837426	7.49563e-08	-1.81398	0.835481
18987555	chr3:18987555:T:C	9.76075e-10	-1.68491	-1.06245	1.0815e-08	-1.85045	-1.06402
18987763	chr3:18987763:A:C	6.26281e-09	-2.3002e-10	-0.888516	8.1693e-08	-2.3002e-10	-0.892433
18988333	chr3:18988333:A:G	6.67976e-09	-2.3002e-10	-0.824063	8.69527e-08	-2.3002e-10	-0.830037
18988417	chr3:18988417:C:T	6.42104e-10	-1.84446	-1.32169	7.81794e-09	-1.91789	-1.32109
18989422	chr3:18989422:T:C	1.68174e-08	-2.3002e-10	0.0992716	2.25795e-07	-2.3002e-10	0.124226
18989547	chr3:18989547:G:C	3.86559e-09	-2.3002e-10	-1.37103	5.06241e-08	-2.3002e-10	-1.37097
18989720	chr3:18989720:A:G	3.87212e-09	-2.3002e-10	-1.36934	5.07121e-08	-2.3002e-10	-1.36924
18989830	chr3:18989830:C:T	2.46286e-09	-1.53126	-0.290562	3.4663e-08	-1.47924	-0.270487
18989919	chr3:18989919:T:A	3.87117e-09	-2.3002e-10	-1.36959	5.06738e-08	-2.3002e-10	-1.36999
18990072	chr3:18990072:CCTTT:C	3.87876e-09	-2.3002e-10	-1.36763	5.07638e-08	-2.3002e-10	-1.36822
18990221	chr3:18990221:A:G	3.86837e-09	-2.3002e-10	-1.37031	5.06425e-08	-2.3002e-10	-1.37061
18990383	chr3:18990383:GT:G	1.45132e-09	-1.59024	-0.760431	2.00146e-08	-1.56122	-0.737719
18991041	chr3:18991041:A:G	4.54392e-09	-2.3002e-10	-1.20935	5.90469e-08	-2.3002e-10	-1.21707
18991112	chr3:18991112:C:T	4.02404e-09	-2.3002e-10	-1.33086	5.26408e-08	-2.3002e-10	-1.33191
18991937	chr3:18991937:G:A	5.91677e-09	-2.3002e-10	-0.945354	7.78089e-08	-2.3002e-10	-0.941146
18992391	chr3:18992391:G:T	1.8916e-08	-2.3002e-10	0.216862	2.45288e-07	-2.3002e-10	0.207032
18993299	chr3:18993299:A:G	3.86509e-09	-2.3002e-10	-1.37116	5.06225e-08	-2.3002e-10	-1.371
18994076	chr3:18994076:T:G	2.28663e-09	-1.89606	-3.63989e-10	2.92996e-08	-1.91783	-3.63989e-10
18994820	chr3:18994820:G:A	6.56563e-09	-2.3002e-10	-0.841296	8.59261e-08	-2.3002e-10	-0.841913
18994883	chr3:18994883:G:A	2.75529e-09	-1.55375	-0.155871	3.81382e-08	-1.52181	-0.132371
18994971	chr3:18994971:T:C	6.30546e-09	-2.3002e-10	-0.881729	8.27182e-08	-2.3002e-10	-0.879962
18995117	chr3:18995117:T:C	7.5955e-09	-2.3002e-10	-0.695588	9.97833e-08	-2.3002e-10	-0.6924
18995182	chr3:18995182:A:G	2.06292e-08	-2.3002e-10	0.303562	2.67604e-07	-2.3002e-10	0.294109
18995375	chr3:18995375:A:C	2.04352e-08	-2.3002e-10	0.294115	2.65097e-07	-2.3002e-10	0.284694
18995473	chr3:18995473:A:G	4.51426e-09	-2.3002e-10	-1.2159	5.86707e-08	-2.3002e-10	-1.22346
18995876	chr3:18995876:T:C	1.55166e-09	-1.42363	-0.86019	2.22683e-08	-1.34849	-0.843753
18995932	chr3:18995932:G:C	3.86738e-09	-2.3002e-10	-1.37057	5.06595e-08	-2.3002e-10	-1.37027
18996034	chr3:18996034:C:G	4.63193e-09	-2.3002e-10	-1.19017	6.01666e-08	-2.3002e-10	-1.19828
18996166	chr3:18996166:G:A	3.88529e-09	-2.3002e-10	-1.36595	5.09057e-08	-2.3002e-10	-1.36543
18996232	chr3:18996232:A:G	3.86806e-09	-2.3002e-10	-1.37039	5.067e-08	-2.3002e-10	-1.37007
18996327	chr3:18996327:C:A	2.2869e-09	-1.89595	-3.63989e-10	2.96218e-08	-1.90689	-3.63989e-10
18996420	chr3:18996420:T:C	4.94015e-09	-1.12575	-3.63989e-10	6.20036e-08	-1.16821	-3.63989e-10
18997107	chr3:18997107:T:C	1.43716e-09	-1.29184	-1.06863	2.16174e-08	-1.15925	-1.06266
18997200	chr3:18997200:C:T	2.73856e-09	-1.5621	-0.153611	3.7868e-08	-1.53121	-0.130083
18997521	chr3:18997521:C:T	4.59199e-09	-2.3002e-10	-1.19883	5.96486e-08	-2.3002e-10	-1.20693
18997983	chr3:18997983:T:C	7.02972e-09	-2.3002e-10	-0.772998	9.23108e-08	-2.3002e-10	-0.77024
18997992	chr3:18997992:T:C	6.99112e-09	-2.3002e-10	-0.778503	9.18038e-08	-2.3002e-10	-0.775748
18998083	chr3:18998083:C:T	4.59199e-09	-2.3002e-10	-1.19883	5.96486e-08	-2.3002e-10	-1.20693
18998374	chr3:18998374:G:A	2.42334e-09	-1.838	-3.63989e-10	3.28678e-08	-1.80291	-3.63989e-10
18998955	chr3:18998955:G:A	2.74778e-09	-1.53968	-0.172673	3.80575e-08	-1.50722	-0.149083
18998984	chr3:18998984:G:A	2.25559e-09	-1.90973	-3.63989e-10	2.95513e-08	-1.90927	-3.63989e-10
18999285	chr3:18999285:A:G	4.37032e-09	-2.3002e-10	-1.24831	5.69334e-08	-2.3002e-10	-1.25352
18999536	chr3:18999536:A:C	7.60052e-09	-2.3002e-10	-0.694928	9.98654e-08	-2.3002e-10	-0.691578
18999597	chr3:18999597:C:T	1.06339e-08	-0.0426064	-0.316494	1.3979e-07	-0.00608571	-0.349171
18999926	chr3:18999926:G:A	2.79044e-08	-2.3002e-10	0.60564	3.55704e-07	-2.3002e-10	0.578699
18999941	chr3:18999941:G:A	1.65398e-09	-1.28188	-0.938077	2.39679e-08	-1.19593	-0.922758
19000176	chr3:19000176:T:C	5.00305e-09	-2.3002e-10	-1.1131	6.5318e-08	-2.3002e-10	-1.11613
19000178	chr3:19000178:A:T	2.52817e-09	-1.57692	-0.218729	3.49508e-08	-1.54573	-0.195732
19000180	chr3:19000180:A:T	2.56864e-09	-1.56455	-0.215221	3.55309e-08	-1.53281	-0.19219
19000576	chr3:19000576:G:T	6.66257e-09	-2.3002e-10	-0.826639	8.72119e-08	-2.3002e-10	-0.827061
19000587	chr3:19000587:A:G	1.53323e-09	-1.37564	-0.920132	2.2105e-08	-1.295	-0.904603
19000678	chr3:19000678:A:G	2.05301e-08	1.03046	-0.731708	1.03336e-07	0.0883631	-0.745782
19000679	chr3:19000679:G:C	3.86442e-09	-2.3002e-10	-1.37133	5.06092e-08	-2.3002e-10	-1.37127
19000712	chr3:19000712:A:G	3.87103e-09	-2.3002e-10	-1.36962	5.06967e-08	-2.3002e-10	-1.36954
19001139	chr3:19001139:T:C	6.98057e-09	-2.3002e-10	-0.780014	9.24475e-08	-2.3002e-10	-0.76876
19001559	chr3:19001559:A:G	8.7654e-09	-2.3002e-10	-0.552332	1.14454e-07	-2.3002e-10	-0.555231
19002055	chr3:19002055:C:T	2.50898e-09	-1.4867	-0.31657	3.48976e-08	-1.44785	-0.295136
19002062	chr3:19002062:T:C	1.56541e-09	-1.28007	-0.994924	2.36388e-08	-1.14193	-0.990585
19002236	chr3:19002236:G:A	2.37029e-09	-1.60216	-0.257975	3.2747e-08	-1.56986	-0.236733
19002603	chr3:19002603:A:G	1.45204e-08	-2.3002e-10	-0.0475874	1.86893e-07	-2.3002e-10	-0.0648656
19002710	chr3:19002710:A:G	3.90195e-09	-2.3002e-10	-1.36167	5.10235e-08	-2.3002e-10	-1.36312
19003666	chr3:19003666:A:G	4.41547e-09	-2.3002e-10	-1.23803	5.76162e-08	-2.3002e-10	-1.2416
19003730	chr3:19003730:C:T	2.34204e-08	-2.3002e-10	0.430464	2.98605e-07	-2.3002e-10	0.40372
19003966	chr3:19003966:T:C	2.1648e-08	-2.3002e-10	0.351767	2.76902e-07	-2.3002e-10	0.328263
19004105	chr3:19004105:T:C	4.07849e-09	-2.3002e-10	-1.31742	5.35284e-08	-2.3002e-10	-1.31519
19004180	chr3:19004180:G:A	4.43487e-09	-2.3002e-10	-1.23365	5.82624e-08	-2.3002e-10	-1.23044
19004292	chr3:19004292:T:C	2.33865e-09	-1.66024	-0.213327	3.22637e-08	-1.63041	-0.191043
19005158	chr3:19005158:G:A	2.2084e-09	-1.63139	-0.299487	3.04239e-08	-1.60158	-0.278589
19005213	chr3:19005213:G:A	2.25116e-09	-1.60431	-0.307384	3.10464e-08	-1.57308	-0.286842
19005545	chr3:19005545:G:A	9.07064e-09	-2.3002e-10	-0.518102	1.16788e-07	-2.3002e-10	-0.535044
19005653	chr3:19005653:T:G	1.12198e-09	-1.47008	-1.13798	1.60684e-08	-1.39063	-1.12792
19005838	chr3:19005838:C:G	2.24103e-09	-1.91621	-3.63989e-10	2.93447e-08	-1.91629	-3.63989e-10
19005948	chr3:19005948:G:C	2.28947e-09	-1.64955	-0.245277	3.15737e-08	-1.61935	-0.223726
19006233	chr3:19006233:C:T	3.86607e-09	-2.3002e-10	-1.37091	5.0615e-08	-2.3002e-10	-1.37115
19006629	chr3:19006629:C:T	2.34204e-08	-2.3002e-10	0.430464	2.98605e-07	-2.3002e-10	0.40372
19006938	chr3:19006938:T:C	1.01023e-08	-2.3002e-10	-0.410385	1.32139e-07	-2.3002e-10	-0.411548
19007258	chr3:19007258:A:G	3.03286e-09	-1.61364	-3.63989e-10	3.80091e-08	-1.65758	-3.63989e-10
19007463	chr3:19007463:T:C	3.86485e-09	-2.3002e-10	-1.37122	5.06104e-08	-2.3002e-10	-1.37124
19007556	chr3:19007556:G:A	2.60482e-09	-1.57594	-0.189842	3.60742e-08	-1.54215	-0.167675
19007621	chr3:19007621:C:A	4.15262e-09	-2.3002e-10	-1.2994	5.43482e-08	-2.3002e-10	-1.29999
19007661	chr3:19007661:G:A	2.76032e-08	0.594788	-3.63989e-10	1.50081e-07	-0.284227	-3.63989e-10
19007916	chr3:19007916:C:T	4.49248e-09	-2.3002e-10	-1.22074	5.83724e-08	-2.3002e-10	-1.22856
19008864	chr3:19008864:T:A	1.22715e-09	-1.35669	-1.16176	1.77603e-08	-1.26614	-1.1523
19008980	chr3:19008980:A:G	1.23659e-09	-1.34674	-1.16405	1.79113e-08	-1.25542	-1.15455
19009018	chr3:19009018:T:A	5.31353e-09	-2.3002e-10	-1.05289	6.88007e-08	-2.3002e-10	-1.06419
19009168	chr3:19009168:C:T	2.70768e-09	-1.54918	-0.177867	3.75533e-08	-1.51366	-0.155983
19009321	chr3:19009321:A:G	2.88334e-09	-1.52336	-0.140835	4.02517e-08	-1.47893	-0.121322
19009628	chr3:19009628:A:T	2.61716e-09	-1.55593	-0.205122	3.63081e-08	-1.51697	-0.186392
19010496	chr3:19010496:C:T	3.86928e-09	-2.3002e-10	-1.37008	5.06646e-08	-2.3002e-10	-1.37017
19010518	chr3:19010518:G:A	3.35782e-09	-1.54815	0.0363023	4.68404e-08	-1.50556	0.0569094
19010740	chr3:19010740:G:C	3.87011e-09	-2.3002e-10	-1.36986	5.0687e-08	-2.3002e-10	-1.36973
19010826	chr3:19010826:A:G	3.88117e-09	-1.36701	-3.63989e-10	7.13528e-08	-1.02776	-3.63989e-10
19010883	chr3:19010883:G:C	2.45078e-09	-1.56804	-0.258697	3.39339e-08	-1.53335	-0.237632
19010895	chr3:19010895:A:G	2.75052e-09	-1.53367	-0.177682	3.83781e-08	-1.48957	-0.15835
19011100	chr3:19011100:G:A	2.63133e-09	-1.75566	-3.63989e-10	3.47241e-08	-1.74797	-3.63989e-10
19011145	chr3:19011145:T:G	1.44273e-09	-1.31223	-1.04437	2.06074e-08	-1.23964	-1.03011
19011368	chr3:19011368:G:T	1.45375e-09	-1.32053	-1.02847	2.18712e-08	-1.18857	-1.02166
19011552	chr3:19011552:AC:A	2.79241e-09	-1.55997	-0.136275	3.87251e-08	-1.52454	-0.114374
19011559	chr3:19011559:T:C	3.14662e-09	-1.49748	-0.0793331	4.40357e-08	-1.45087	-0.0595321
19011565	chr3:19011565:A:G	3.87012e-09	-2.3002e-10	-1.36986	5.06524e-08	-2.3002e-10	-1.37042
19011805	chr3:19011805:A:G	1.75688e-09	-1.14214	-1.01747	2.8582e-08	-0.941134	-1.00149
19011864	chr3:19011864:G:T	2.43188e-09	-1.58302	-0.251458	3.36662e-08	-1.54855	-0.230361
19011868	chr3:19011868:A:G	3.09221e-09	-1.53282	-0.0614325	4.3203e-08	-1.48818	-0.0413147
19012168	chr3:19012168:A:G	2.75287e-09	-1.52298	-0.18752	3.84501e-08	-1.47778	-0.168258
19012275	chr3:19012275:C:T	2.99852e-09	-1.50992	-0.115103	4.19394e-08	-1.46379	-0.0953893
19012793	chr3:19012793:G:T	2.60522e-09	-1.51984	-0.245783	3.63855e-08	-1.47434	-0.226889
19012853	chr3:19012853:G:A	3.912e-09	-2.3002e-10	-1.3591	5.11426e-08	-2.3002e-10	-1.36078
19012926	chr3:19012926:C:A	2.47774e-09	-1.55354	-0.262262	3.43541e-08	-1.51735	-0.241334
19013097	chr3:19013097:A:G	3.89235e-09	-2.3002e-10	-1.36413	5.10162e-08	-2.3002e-10	-1.36326
19013135	chr3:19013135:A:T	2.67959e-09	-1.53282	-0.204665	3.74065e-08	-1.48806	-0.185496
19013766	chr3:19013766:G:A	2.39821e-09	-1.55407	-0.294347	3.32569e-08	-1.5177	-0.273441
19014011	chr3:19014011:TGGGAAACTTA:T	1.69963e-08	0.109852	-3.63989e-10	2.53379e-07	0.239485	-3.63989e-10
19014023	chr3:19014023:TCA:T	1.77052e-08	0.150716	-3.63989e-10	2.64272e-07	0.281576	-3.63989e-10
19014027	chr3:19014027:AGGTATGTG:A	1.73541e-08	0.130686	-3.63989e-10	2.58885e-07	0.260982	-3.63989e-10
19014066	chr3:19014066:G:T	3.87081e-09	-2.3002e-10	-1.36968	5.0666e-08	-2.3002e-10	-1.37015
19014118	chr3:19014118:G:C	2.22151e-09	-1.5744	-0.350553	3.07444e-08	-1.53943	-0.330266
19014124	chr3:19014124:A:G	5.41468e-09	-2.3002e-10	-1.03403	7.10536e-08	-2.3002e-10	-1.03197
19014891	chr3:19014891:G:A	1.15361e-08	-2.3002e-10	-0.277665	1.51767e-07	-2.3002e-10	-0.273053
19015245	chr3:19015245:C:T	2.21005e-09	-1.57346	-0.356671	3.05761e-08	-1.53874	-0.33644
19015577	chr3:19015577:G:A	4.97712e-09	-2.3002e-10	-1.11829	6.56754e-08	-2.3002e-10	-1.11068
19015747	chr3:19015747:CATAAA:C	1.11611e-08	-2.3002e-10	-0.31071	1.45719e-07	-2.3002e-10	-0.313723
19015781	chr3:19015781:GA:G	1.42012e-08	-2.3002e-10	-0.0698156	1.82061e-07	-2.3002e-10	-0.0910578
19015800	chr3:19015800:TA:T	3.86657e-09	-2.3002e-10	-1.37078	5.06444e-08	-2.3002e-10	-1.37057
19016358	chr3:19016358:T:A	4.56642e-09	-2.3002e-10	-1.20442	5.99705e-08	-2.3002e-10	-1.20155
19016465	chr3:19016465:AAGAT:A	3.93073e-09	-2.3002e-10	-1.35432	5.15389e-08	-2.3002e-10	-1.35307
19016559	chr3:19016559:AG:A	1.30376e-09	-1.25023	-1.20767	1.90331e-08	-1.1494	-1.19982
19016593	chr3:19016593:A:G	3.94834e-09	-2.3002e-10	-1.34985	5.17787e-08	-2.3002e-10	-1.34842
19017488	chr3:19017488:A:T	1.62322e-09	-1.58287	-0.655866	2.25186e-08	-1.54046	-0.640603
19017501	chr3:19017501:G:GT	3.86748e-09	-2.3002e-10	-1.37054	5.06692e-08	-2.3002e-10	-1.37008
19017757	chr3:19017757:G:A	1.05022e-08	-2.3002e-10	-0.371562	1.36364e-07	-2.3002e-10	-0.380072
19018193	chr3:19018193:C:T	2.42898e-09	-1.56936	-0.266313	3.38937e-08	-1.52646	-0.245717
19018257	chr3:19018257:C:G	1.45894e-09	-1.28321	-1.06223	2.13449e-08	-1.1847	-1.04989
19018299	chr3:19018299:A:T	4.4891e-09	-2.3002e-10	-1.22149	5.89753e-08	-2.3002e-10	-1.21828
19018300	chr3:19018300:T:C	6.87664e-10	-1.90855	-1.18905	8.97743e-09	-1.91349	-1.1872
19018304	chr3:19018304:A:G	1.85431e-09	-1.05466	-1.05097	3.09295e-08	-0.82888	-1.03481
19018469	chr3:19018469:C:T	3.91232e-09	-2.3002e-10	-1.35901	5.1288e-08	-2.3002e-10	-1.35794
19019195	chr3:19019195:C:T	2.08953e-09	-1.67862	-0.307588	3.02591e-08	-1.59808	-0.287521
19019281	chr3:19019281:C:T	1.20976e-08	-2.3002e-10	-0.230137	1.57383e-07	-2.3002e-10	-0.23672
19019459	chr3:19019459:T:C	3.92059e-09	-2.3002e-10	-1.3569	5.14043e-08	-2.3002e-10	-1.35568
19019474	chr3:19019474:C:T	2.64215e-09	-1.75155	-3.63989e-10	7.43203e-08	-0.987017	-3.63989e-10
19019996	chr3:19019996:T:C	3.87177e-09	-2.3002e-10	-1.36943	5.07397e-08	-2.3002e-10	-1.36869
19020103	chr3:19020103:T:C	3.86529e-09	-2.3002e-10	-1.37111	5.06188e-08	-2.3002e-10	-1.37108
19020884	chr3:19020884:A:G	3.94557e-09	-2.3002e-10	-1.35055	5.17436e-08	-2.3002e-10	-1.3491
19021562	chr3:19021562:C:T	3.91734e-09	-2.3002e-10	-1.35773	5.13594e-08	-2.3002e-10	-1.35655
19021770	chr3:19021770:A:G	3.4477e-09	-1.48544	-3.63989e-10	6.03399e-08	-1.19541	-3.63989e-10
19021787	chr3:19021787:T:G	3.91622e-09	-2.3002e-10	-1.35802	5.13441e-08	-2.3002e-10	-1.35685
19021941	chr3:19021941:C:T	3.94336e-09	-2.3002e-10	-1.35111	5.17139e-08	-2.3002e-10	-1.34967
19022110	chr3:19022110:A:T	1.40101e-08	-2.3002e-10	-0.0833684	1.79502e-07	-2.3002e-10	-0.105217
19022541	chr3:19022541:C:A	3.91448e-09	-2.3002e-10	-1.35846	5.132e-08	-2.3002e-10	-1.35732
19022688	chr3:19022688:A:C	3.91354e-09	-2.3002e-10	-1.3587	5.13076e-08	-2.3002e-10	-1.35756
19022778	chr3:19022778:G:T	2.33465e-09	-1.56992	-0.305359	3.25445e-08	-1.52742	-0.285379
19022806	chr3:19022806:T:C	1.41932e-09	-1.29942	-1.07355	2.05757e-08	-1.20929	-1.06199
19023133	chr3:19023133:G:A	3.91734e-09	-2.3002e-10	-1.35773	5.13594e-08	-2.3002e-10	-1.35655
19023361	chr3:19023361:A:G	1.53837e-09	-1.22751	-1.06491	2.24244e-08	-1.13225	-1.053
19023677	chr3:19023677:A:G	4.76045e-09	-2.3002e-10	-1.1628	6.25115e-08	-2.3002e-10	-1.16005
19024069	chr3:19024069:T:C	3.91708e-09	-2.3002e-10	-1.3578	5.13558e-08	-2.3002e-10	-1.35662
19024094	chr3:19024094:C:T	3.91734e-09	-2.3002e-10	-1.35773	5.13594e-08	-2.3002e-10	-1.35655
19024271	chr3:19024271:T:C	3.91734e-09	-2.3002e-10	-1.35773	5.13594e-08	-2.3002e-10	-1.35655
19024683	chr3:19024683:C:T	3.91616e-09	-2.3002e-10	-1.35803	5.13433e-08	-2.3002e-10	-1.35687
19024829	chr3:19024829:C:T	3.91644e-09	-2.3002e-10	-1.35796	5.1347e-08	-2.3002e-10	-1.35679
19024912	chr3:19024912:C:T	4.00419e-09	-2.3002e-10	-1.3358	5.24243e-08	-2.3002e-10	-1.33603
19024934	chr3:19024934:C:T	3.91787e-09	-2.3002e-10	-1.3576	5.13667e-08	-2.3002e-10	-1.35641
19024936	chr3:19024936:A:G	3.91734e-09	-2.3002e-10	-1.35773	5.13594e-08	-2.3002e-10	-1.35655
19025091	chr3:19025091:T:C	1.49273e-08	-2.3002e-10	-0.0199551	1.91243e-07	-2.3002e-10	-0.0418584
19025274	chr3:19025274:A:G	1.30355e-08	-2.3002e-10	-0.155466	1.67515e-07	-2.3002e-10	-0.174331
19026381	chr3:19026381:A:G	7.05138e-09	-0.769922	-3.63989e-10	5.7627e-08	-1.24141	-3.63989e-10
19026736	chr3:19026736:C:G	3.98388e-09	-2.3002e-10	-1.34089	5.2027e-08	-2.3002e-10	-1.34364
19027376	chr3:19027376:C:T	1.09569e-08	-2.3002e-10	-0.329175	1.42108e-07	-2.3002e-10	-0.338815
19027601	chr3:19027601:A:C	3.89855e-09	-2.3002e-10	-1.36254	5.11e-08	-2.3002e-10	-1.36162
19027616	chr3:19027616:A:G	3.89963e-09	-2.3002e-10	-1.36226	5.11147e-08	-2.3002e-10	-1.36133
19027680	chr3:19027680:AAGAC:A	5.98849e-09	-2.3002e-10	-0.933304	7.91483e-08	-2.3002e-10	-0.924078
19027764	chr3:19027764:A:T	3.90078e-09	-2.3002e-10	-1.36197	5.11306e-08	-2.3002e-10	-1.36102
19028389	chr3:19028389:T:C	3.86476e-09	-2.3002e-10	-1.37124	5.06058e-08	-2.3002e-10	-1.37133
19028442	chr3:19028442:G:A	5.22177e-09	-2.3002e-10	-1.07031	6.78294e-08	-2.3002e-10	-1.07841
19028531	chr3:19028531:G:T	3.89921e-09	-2.3002e-10	-1.36237	5.11092e-08	-2.3002e-10	-1.36144
19029117	chr3:19029117:AGAT:A	4.07774e-09	-2.3002e-10	-1.3176	5.36164e-08	-2.3002e-10	-1.31355
19029279	chr3:19029279:A:G	2.42299e-09	-1.56562	-0.272522	3.37948e-08	-1.52271	-0.252384
19029368	chr3:19029368:G:A	2.83757e-09	-1.6802	-3.63989e-10	3.40739e-08	-1.76687	-3.63989e-10
19029391	chr3:19029391:T:C	4.00477e-09	-2.3002e-10	-1.33566	5.24318e-08	-2.3002e-10	-1.33589
19029504	chr3:19029504:G:T	3.90108e-09	-2.3002e-10	-1.36189	5.11347e-08	-2.3002e-10	-1.36094
19029625	chr3:19029625:A:G	3.90214e-09	-2.3002e-10	-1.36162	5.11494e-08	-2.3002e-10	-1.36065
19029837	chr3:19029837:G:A	1.6975e-08	-2.3002e-10	0.108598	2.17155e-07	-2.3002e-10	0.085211
19030307	chr3:19030307:G:T	4.0861e-09	-2.3002e-10	-1.31555	5.33846e-08	-2.3002e-10	-1.31788
19030846	chr3:19030846:C:T	1.68499e-08	-2.3002e-10	0.1012	2.1563e-07	-2.3002e-10	0.0781613
19031127	chr3:19031127:T:C	1.0594e-08	-2.3002e-10	-0.36286	1.39342e-07	-2.3002e-10	-0.358468
19031515	chr3:19031515:T:C	3.86505e-09	-2.3002e-10	-1.37117	5.06068e-08	-2.3002e-10	-1.37132
19031664	chr3:19031664:A:T	3.91869e-09	-2.3002e-10	-1.35739	5.13749e-08	-2.3002e-10	-1.35625
19032079	chr3:19032079:A:G	3.88097e-09	-2.3002e-10	-1.36706	5.08557e-08	-2.3002e-10	-1.36641
19032634	chr3:19032634:A:G	2.5746e-09	-1.53976	-0.237689	3.59371e-08	-1.49669	-0.216941
19032958	chr3:19032958:A:G	3.90214e-09	-2.3002e-10	-1.36162	5.11494e-08	-2.3002e-10	-1.36065
19032963	chr3:19032963:A:G	1.39287e-09	-1.31156	-1.08021	2.01599e-08	-1.223	-1.06871
19033280	chr3:19033280:T:C	1.37882e-09	-1.32032	-1.0816	1.99382e-08	-1.23259	-1.07017
19033371	chr3:19033371:A:G	2.4025e-09	-1.55044	-0.296196	3.34996e-08	-1.50773	-0.276139
19033924	chr3:19033924:G:A	1.52158e-08	-2.3002e-10	-0.000812054	1.94906e-07	-2.3002e-10	-0.0228844
19033982	chr3:19033982:AAAG:A	9.3308e-10	-1.4402	-1.35221	1.44411e-08	-1.27712	-1.3482
19034759	chr3:19034759:A:G	3.87297e-09	-2.3002e-10	-1.36912	5.07208e-08	-2.3002e-10	-1.36906
19035226	chr3:19035226:A:G	4.34417e-09	-2.3002e-10	-1.25431	5.65078e-08	-2.3002e-10	-1.26102
19035254	chr3:19035254:A:G	1.54601e-08	-2.3002e-10	0.0151162	1.97997e-07	-2.3002e-10	-0.00715124
19035685	chr3:19035685:C:T	1.40772e-08	-2.3002e-10	-0.0785867	1.80465e-07	-2.3002e-10	-0.0998656
19035813	chr3:19035813:C:T	3.89676e-09	-2.3002e-10	-1.363	5.10962e-08	-2.3002e-10	-1.36169
19036136	chr3:19036136:A:G	2.59835e-09	-1.53268	-0.235592	3.63464e-08	-1.48756	-0.214744
19036202	chr3:19036202:C:T	3.90235e-09	-2.3002e-10	-1.36157	5.11523e-08	-2.3002e-10	-1.36059
19036235	chr3:19036235:A:G	7.11321e-09	-2.3002e-10	-0.761191	9.32514e-08	-2.3002e-10	-0.760102
19036644	chr3:19036644:T:G	2.37321e-09	-1.8589	-3.63989e-10	3.25002e-08	-1.81416	-3.63989e-10
19036764	chr3:19036764:T:C	3.90214e-09	-2.3002e-10	-1.36162	5.11494e-08	-2.3002e-10	-1.36065
19036794	chr3:19036794:T:C	2.45837e-09	-1.56851	-0.255135	3.42327e-08	-1.52781	-0.234407
19036863	chr3:19036863:C:T	1.24459e-09	-1.43629	-1.06806	1.826e-08	-1.33454	-1.05615
19038084	chr3:19038084:C:T	2.23423e-09	-1.60894	-0.310303	3.16323e-08	-1.55096	-0.290266
19038321	chr3:19038321:C:T	1.2183e-09	-1.88932	-0.636371	1.53342e-08	-1.91119	-0.654128
19038358	chr3:19038358:A:G	3.87051e-09	-2.3002e-10	-1.36976	5.07099e-08	-2.3002e-10	-1.36928
19038556	chr3:19038556:A:T	3.07725e-08	-2.3002e-10	0.703476	3.92008e-07	-2.3002e-10	0.67588
19039926	chr3:19039926:T:C	3.87428e-09	-2.3002e-10	-1.36878	5.07606e-08	-2.3002e-10	-1.36828
19040076	chr3:19040076:C:T	3.86539e-09	-2.3002e-10	-1.37108	5.06272e-08	-2.3002e-10	-1.37091
19040077	chr3:19040077:G:A	2.34709e-09	-1.61726	-0.252705	3.32358e-08	-1.56406	-0.227715
19040455	chr3:19040455:T:C	3.87428e-09	-2.3002e-10	-1.36878	5.07606e-08	-2.3002e-10	-1.36828
19040563	chr3:19040563:C:G	3.87428e-09	-2.3002e-10	-1.36878	5.07606e-08	-2.3002e-10	-1.36828
19041478	chr3:19041478:T:C	2.23496e-09	-1.91892	-3.63989e-10	2.93945e-08	-1.91459	-3.63989e-10
19041828	chr3:19041828:G:A	2.41679e-08	0.461881	-3.63989e-10	1.27659e-07	-0.446042	-3.63989e-10
19042292	chr3:19042292:G:A	1.2934e-09	-1.41953	-1.04634	1.91416e-08	-1.30973	-1.03381
19042462	chr3:19042462:TG:T	2.24943e-09	-1.61557	-0.296897	3.18027e-08	-1.559	-0.276848
19042705	chr3:19042705:A:G	6.00276e-09	-2.3002e-10	-0.930924	7.97937e-08	-2.3002e-10	-0.915957
19043882	chr3:19043882:C:G	2.28313e-09	-1.55975	-0.337852	3.18481e-08	-1.51644	-0.317984
19043896	chr3:19043896:T:C	1.65752e-09	-0.917668	-1.30016	1.58532e-08	-1.22857	-1.30346
19044029	chr3:19044029:G:A	8.01389e-09	-0.481399	-0.160569	1.02215e-07	-0.473352	-0.194974
19044194	chr3:19044194:A:T	3.90974e-09	-2.3002e-10	-1.35967	5.13348e-08	-2.3002e-10	-1.35703
19044748	chr3:19044748:A:G	1.61175e-08	-2.3002e-10	0.0567601	2.06351e-07	-2.3002e-10	0.0341772
19045011	chr3:19045011:T:C	2.35536e-09	-1.53767	-0.328781	3.26881e-08	-1.49697	-0.311423
19045061	chr3:19045061:A:G	1.23903e-08	-2.3002e-10	-0.206228	1.63645e-07	-2.3002e-10	-0.197701
19045227	chr3:19045227:G:A	3.8647e-09	-2.3002e-10	-1.37126	5.06061e-08	-2.3002e-10	-1.37133
19045317	chr3:19045317:AATT:A	4.01245e-09	-2.3002e-10	-1.33374	5.25332e-08	-2.3002e-10	-1.33396
19045402	chr3:19045402:G:T	3.87476e-09	-2.3002e-10	-1.36866	5.07674e-08	-2.3002e-10	-1.36815
19046727	chr3:19046727:T:TTAGAA	3.90216e-09	-2.3002e-10	-1.36161	5.11496e-08	-2.3002e-10	-1.36065
19046917	chr3:19046917:G:A	7.6832e-09	-2.3002e-10	-0.684108	1.0178e-07	-2.3002e-10	-0.672588
19047673	chr3:19047673:G:A	2.23699e-09	-1.60677	-0.311247	3.15964e-08	-1.55123	-0.291129
19047901	chr3:19047901:T:A	1.86798e-09	-1.5625	-0.535787	2.68082e-08	-1.49208	-0.514616
19048227	chr3:19048227:A:G	3.902e-09	-2.3002e-10	-1.36166	5.11475e-08	-2.3002e-10	-1.36069
19048337	chr3:19048337:A:C	4.7876e-09	-2.3002e-10	-1.15712	6.2877e-08	-2.3002e-10	-1.15422
19048443	chr3:19048443:G:A	3.90425e-09	-2.3002e-10	-1.36108	5.11782e-08	-2.3002e-10	-1.36009
19048462	chr3:19048462:C:G	3.90523e-09	-2.3002e-10	-1.36083	5.11917e-08	-2.3002e-10	-1.35982
19048671	chr3:19048671:A:G	3.90005e-09	-2.3002e-10	-1.36216	5.11206e-08	-2.3002e-10	-1.36121
19049533	chr3:19049533:T:C	2.32169e-09	-1.88085	-3.63989e-10	3.02903e-08	-1.88457	-3.63989e-10
19049807	chr3:19049807:A:C	3.88621e-09	-2.3002e-10	-1.36571	5.09297e-08	-2.3002e-10	-1.36495
19049942	chr3:19049942:C:T	2.23762e-09	-1.91773	-3.63989e-10	2.94363e-08	-1.91317	-3.63989e-10
19050020	chr3:19050020:A:G	1.3313e-09	-1.33453	-1.10246	1.97353e-08	-1.22182	-1.09117
19050403	chr3:19050403:TC:T	3.90036e-09	-2.3002e-10	-1.36207	5.10902e-08	-2.3002e-10	-1.36181
19050712	chr3:19050712:C:T	3.87637e-09	-2.3002e-10	-1.36824	5.07909e-08	-2.3002e-10	-1.36769
19051008	chr3:19051008:C:T	9.28617e-09	-2.3002e-10	-0.494618	1.22417e-07	-2.3002e-10	-0.487968
19051890	chr3:19051890:A:G	2.06645e-09	-1.57523	-0.422086	2.92245e-08	-1.51767	-0.402726
19051974	chr3:19051974:C:G	3.8644e-09	-2.3002e-10	-1.37134	5.06099e-08	-2.3002e-10	-1.37125
19051988	chr3:19051988:G:A	2.10156e-09	-0.982143	-0.998321	3.51278e-08	-0.755248	-0.981159
19052134	chr3:19052134:G:A	2.38415e-09	-1.8543	-3.63989e-10	2.98837e-08	-1.89809	-3.63989e-10
19052188	chr3:19052188:C:T	1.34195e-08	-2.3002e-10	-0.126439	1.73166e-07	-2.3002e-10	-0.141149
19052844	chr3:19052844:G:A	1.89155e-08	-2.3002e-10	0.216839	2.42198e-07	-2.3002e-10	0.194352
19053056	chr3:19053056:T:C	1.54399e-09	-0.945411	-1.34336	1.47646e-08	-1.25758	-1.34559
19053429	chr3:19053429:G:C	5.4789e-09	-2.3002e-10	-1.02224	7.18997e-08	-2.3002e-10	-1.02013
19053615	chr3:19053615:T:C	4.72195e-09	-2.3002e-10	-1.17092	6.18422e-08	-2.3002e-10	-1.17081
19053795	chr3:19053795:C:T	5.80794e-09	-2.3002e-10	-0.963918	7.61419e-08	-2.3002e-10	-0.962802
19054000	chr3:19054000:A:G	7.86784e-10	-1.88125	-1.0817	1.01475e-08	-1.91015	-1.06803
19054499	chr3:19054499:A:G	3.88035e-09	-2.3002e-10	-1.36722	5.0847e-08	-2.3002e-10	-1.36658
```
