## Supplementary material for "Characterization of shared and ancestry-specific signals driving complex traits using multi-ancestry fine-mapping": orig_s1_snps

```
rs11706900
rs75712982
rs1479149
rs144642376
rs79021300
rs145923539
rs116551266
rs6550417
rs6770192
rs62244030
rs73068150
rs62244031
rs2046000
rs148748710
rs4560248
rs9860223
rs73068152
rs9861399
rs1871353
rs1871352
rs9837881
rs7652594
rs57759644
rs58897011
rs60674286
rs12632355
rs73068158
rs73068159
rs73068164
rs17244786
rs6803948
rs1479147
rs1871351
rs78884818
rs2045999
rs1479146
rs75389708
rs113278486
rs10510683
rs142501044
rs62245661
rs62245662
rs62245663
rs7638029
rs7638123
rs184613995
rs192158328
rs55893763
rs142592629
rs148992922
rs377050837
rs55824237
rs17034888
rs73068173
rs73068177
rs56000017
rs17245058
rs115894767
rs73068181
rs62245669
rs111282700
rs4678864
rs10510684
rs73068184
rs73829403
rs1871350
rs9842124
rs17034900
rs7640622
rs73068188
rs137988808
rs747314
rs116835065
rs142304286
rs12631282
rs73068190
rs147642727
rs75245549
rs78111618
rs73068191
rs75709836
rs10461006
rs10460958
rs12495177
rs6769467
rs12107847
rs7616666
rs1351234
rs73068197
rs2100989
rs4678528
rs7638034
rs56305411
rs55976142
rs7626663
rs7638496
rs6807628
rs76104364
rs73070103
rs9818203
rs75469438
rs60023986
rs1960994
rs9823280
rs55965327
rs74929196
rs9828188
rs13324517
rs1842149
rs2127231
rs9849020
rs6550418
rs1824895
rs116136757
rs1824894
rs55905238
rs56373641
rs2100988
rs12490574
rs1585079
rs1842148
rs2965055
rs61170613
rs1155010
rs71328141
rs62245675
rs1378784
rs6784010
rs62245676
rs73052216
rs9864638
rs61309379
rs6787196
rs79066093
rs62245677
rs62245678
rs6550421
rs2605392
rs59979371
rs9311131
rs35735267
rs62245682
rs56163223
rs13066826
rs62245684
rs12635446
rs75430737
rs73052218
rs6764940
rs12638953
rs9859913
rs9864477
rs1993923
rs9826783
rs1123537
rs9841349
rs57155368
rs140250241
rs74965390
rs34874227
rs116464279
rs2127232
rs6775328
rs6788560
rs75388179
rs6775790
rs6800131
rs73052223
rs78277356
rs62245714
rs2619156
rs4678529
rs2605393
rs4678866
rs149141720
rs1114518
rs73052229
rs978179
rs77425560
rs148806067
rs2605390
rs146578858
rs2965054
rs73052235
rs112198089
rs73052237
rs1456069
rs73052238
rs7617700
rs73052241
rs4678530
rs6780381
rs62245715
rs62245716
rs112150069
rs56006618
rs6550422
rs78479904
rs73052247
rs142615683
rs140835166
rs57930526
rs59881573
rs113135397
rs112766131
rs73052248
rs62245718
rs73052252
rs62245719
rs73052253
rs62245720
rs73052254
rs4678867
rs76106538
rs56722971
rs56306821
rs58163920
rs60239415
rs76901553
rs73054114
rs1531134
rs12636811
rs17034991
rs73054116
rs9870425
rs62245721
rs62245722
rs73054118
rs62245723
rs2361037
rs62245724
rs62245725
rs2361038
rs2361039
rs17034994
rs17034995
rs28495659
rs115748059
rs146257290
rs4505641
rs17186340
rs17034997
rs76699580
rs58303436
rs12636967
rs12631541
rs114226791
rs114885120
rs4678870
rs116354578
rs73054131
rs2885139
rs62245726
rs73054132
rs55700993
rs75736780
rs58766368
rs73054134
rs17035006
rs7626345
rs7614774
rs7614787
rs7626457
rs7617418
rs7617520
rs66770166
rs73054148
rs73054150
rs73054152
rs17035012
rs73054157
rs17035015
rs73054160
rs73054163
rs73054165
rs73054167
rs79287010
rs7623911
rs73054169
rs73056089
rs73056091
rs73056094
rs73056097
rs73056100
rs73056102
rs17035024
rs73057904
rs77053179
rs73057906
rs73828877
rs73828878
rs7630030
rs7630199
rs7630285
rs73057913
rs73828881
rs76434112
rs73057915
rs73057917
rs73057919
rs62245727
rs7636993
rs73057925
rs73057929
rs73057931
rs73057933
rs73057936
rs58076541
rs57263589
rs61527575
rs56981041
rs7625902
rs73057943
rs59642579
rs73059904
rs73059908
rs73059910
rs73059911
rs73059913
rs73059916
rs55994224
rs73059918
rs73059919
rs728082
rs73059920
rs73059922
rs73059923
rs73059924
rs73059925
rs73059928
rs73059929
rs73059930
rs34579659
rs138607300
rs9828927
rs73830307
rs73059936
rs73059938
rs73059940
rs73059944
rs73059946
rs73830313
rs73830314
rs73059948
rs73830316
rs57881392
rs2885140
rs112276170
rs57768002
rs58177147
rs56064504
rs56199134
rs56384636
rs55812122
rs142989141
rs147647783
rs142151557
rs146007987
rs148860441
rs143501920
rs147265486
rs79623920
rs192427278
rs185226139
rs142122078
rs149578436
rs113517711
rs148710495
rs144650412
rs73059955
rs140299053
rs78631838
rs4678874
rs6796695
rs17035045
rs57675103
rs60908287
rs7611709
rs7611720
rs7644237
rs7611802
rs4678875
rs113483115
rs7644445
rs73059977
rs61547650
rs61333033
rs73059982
rs58992824
rs150476085
rs145417748
rs182307425
rs149184978
rs143364996
rs79319818
rs73059984
rs73059986
rs115050260
rs77050446
rs62245728
rs35122810
rs73059988
rs74583666
rs73059990
rs73059992
rs12630622
rs56155704
rs73059995
rs73059996
rs73059998
rs73059999
rs73830333
rs73060000
rs10514698
rs116657619
rs73060001
rs73061903
rs56282352
rs62245730
rs55924529
rs56020835
rs147053073
rs62245731
rs73061908
rs73061910
rs73061912
rs58052156
rs57838169
rs6788327
rs6775506
rs57385156
rs73061980
rs62245732
rs73061985
rs73061986
rs73061988
rs79789677
rs144870323
rs56665083
rs58618741
rs62245733
rs4678876
rs73061996
rs73061998
rs73830350
rs4678877
rs76995243
rs4678878
rs116835742
rs6774073
rs6774392
rs73063804
rs6774421
rs6774639
rs73830355
rs73063805
rs75940917
rs73063806
rs73063810
rs73063811
rs79750492
rs73063813
rs73830361
rs73063814
rs145655381
rs11915205
rs6808188
rs6797191
rs73063822
rs11129714
rs55647641
rs56187934
rs147363047
rs75265240
rs62245734
rs9860312
rs73063829
rs73063830
rs73063831
rs73063832
rs11921700
rs73063837
rs114423872
rs55860050
rs73830369
rs56344205
rs55854251
rs60702255
rs59646412
rs56033701
rs55932011
rs73063902
rs73065704
rs73065706
rs75416095
rs34742417
rs73065707
rs73065708
rs1598529
rs12374174
rs73065713
rs73065719
rs1869848
rs73065721
rs148805789
rs112252143
rs78365105
rs77455357
rs13081097
rs192369406
rs79248993
rs73065726
rs73065728
rs35307391
rs57258426
rs57854291
rs17035057
rs56670799
rs58856437
rs56110436
rs79491237
rs149736097
rs76500991
rs73065734
rs60818596
rs59737912
rs11717255
rs60892100
rs55969645
rs9865125
rs3749279
rs61273647
rs55874122
rs17246780
rs73065742
rs9875258
rs7610107
rs73065745
rs12487305
rs936154
rs147601862
rs936155
rs936156
rs936157
rs9881480
rs870446
rs936158
rs73830381
rs870445
rs936159
rs1456077
rs4352335
rs76202877
rs4678879
rs6788685
rs6764548
rs6764657
rs73065767
rs1456079
rs1456080
rs6768006
rs6792390
rs6768186
rs28436583
rs2005577
rs1109733
rs1109734
rs9917678
rs1109735
rs9917806
rs73065779
rs73065782
rs73831045
rs897546
rs35237806
rs114961705
rs9838053
rs78612495
rs75376489
rs1814562
rs187542127
rs183019542
rs4626042
rs112365886
rs13088973
rs149297088
rs116431364
rs9820219
rs62246672
rs75223282
rs17035121
rs4678532
rs73065789
rs73065792
rs73065795
rs73065796
rs73065798
rs10514699
rs77311937
rs10514700
rs73065800
rs7635001
rs6550424
rs74867163
rs77788886
rs17035130
rs3214011
rs17035133
rs7648811
rs13060288
rs73067808
rs76551100
rs75766950
rs73824585
rs73067810
rs73067812
rs148404535
rs55768528
rs55978966
rs56279726
rs115170792
rs55725146
rs55766331
rs56086007
rs9857246
rs111276202
rs715660
rs11928506
rs12494487
rs73067818
rs6767011
rs9859630
rs114541441
rs13100890
rs144929106
rs9850763
rs9812914
rs7623278
rs6786646
rs58775847
rs73067830
rs11718858
rs11916844
rs36064918
rs11928382
rs7612223
rs76879083
rs114506731
rs17247293
rs56124003
rs17035151
rs1456078
rs1350145
rs1350146
rs115658024
rs140233869
rs56041708
rs78551102
rs34773966
rs11709139
rs9881075
rs9843416
rs7646747
rs7646768
rs115506154
rs116836967
rs1456081
rs73067855
rs116486567
rs112879670
rs115749336
rs9840835
rs6788598
rs34135865
rs11708473
rs11709479
rs6767976
rs35014592
rs6795695
rs10510685
rs2885142
rs149950171
rs6787386
rs77915587
rs75607303
rs74775818
rs75774082
rs78434471
rs77806933
rs1456074
rs55847649
rs2290530
rs41285095
rs4678880
rs76731519
rs116512548
rs147796747
rs79820074
rs76551567
rs77069230
rs79455765
rs35558432
rs116454290
rs77253421
rs74685626
rs1456075
rs1456076
rs75181005
rs77697960
rs78344468
rs75584204
rs74975922
rs41276519
rs114543411
rs78382041
rs77475108
rs113161663
rs112533706
rs45549732
rs11926471
rs45619738
rs13083668
rs115180678
rs75772119
rs61166540
rs1378785
rs78969813
rs77025583
rs1869847
rs114864894
rs76515968
rs77216282
rs80168087
rs79603775
rs74640790
rs7645818
rs74777540
rs75062887
rs114092731
rs181028195
rs73067863
rs78150526
rs75540132
rs115143549
rs115177641
rs114543694
rs79324300
rs75957533
rs78562003
rs79763750
rs113054910
rs76342392
rs75912316
rs9872063
rs79258285
rs79156336
rs115751093
rs80136213
rs147436277
rs75654990
rs113053993
rs111249556
rs79646583
rs77810709
rs77530891
rs2290529
rs2290528
rs145444316
rs1456071
rs77158727
rs190828873
rs1456072
rs75883651
rs114857310
rs6786359
rs73067874
rs116781452
rs73067877
rs79909047
rs4624518
rs12637610
rs12637657
rs73067887
rs11711733
rs148705370
rs2885143
rs74344592
rs4425209
rs144657763
rs115199424
rs144067701
rs62243789
rs9827528
rs17035210
rs13091057
rs4678882
rs78307918
rs75033615
rs73067894
rs111448966
rs6797696
rs9825477
rs11710098
rs111235138
rs112480952
rs114470630
rs78277832
rs6777047
rs6777181
rs79043318
rs9861751
rs1456068
rs4678883
rs28551677
rs77197403
rs79665490
rs6797011
rs74505555
rs6787556
rs4678533
rs79092526
rs78721071
rs11711958
rs62243790
rs34328673
rs1869846
rs112058982
rs115734396
rs116216059
rs114903780
rs11714333
rs6810243
rs57328103
rs79722866
rs7427538
rs75665620
rs78881270
rs111382852
rs7644206
rs142893248
rs13098641
rs76520144
rs2885141
rs79536445
rs4482623
rs9681505
rs7647494
rs7372042
rs7372037
rs7627024
rs78136769
rs150803710
rs77423019
rs9814770
rs79188629
rs6777327
rs79703222
rs149102893
rs75920017
rs76876765
rs4308224
rs79162033
rs140065890
rs76409638
rs4678886
rs62243792
rs62243793
rs77430638
rs79980275
rs6781630
rs6781771
rs6808581
rs77784003
rs9878872
rs7645444
rs17188371
rs2176995
rs3772105
rs1915566
rs79851144
rs4678888
rs6550425
rs79095185
rs11716761
rs11716822
rs1357068
rs74811019
rs1357069
rs1357070
rs1357071
rs115701277
rs78141535
rs11710283
rs11710249
rs1521265
rs4256076
rs34542402
rs112292883
rs115126584
rs75723544
rs79538950
rs17188722
rs78949477
rs78311346
rs80015488
rs4678890
rs79578250
rs4678536
rs76523651
rs78035937
rs77918877
rs60154321
rs78534045
rs71328146
rs9817732
rs1879545
rs12152345
rs12152364
rs11708783
rs78241250
rs77096578
rs76773989
rs17195189
rs77301592
rs77462589
rs76654949
rs1357073
rs17035274
rs11129723
rs17035277
rs12152301
rs116137887
rs79571956
rs78497722
rs12152348
rs2361278
rs4678537
rs4678891
rs76222625
rs34934642
rs2361279
rs76945102
rs74704450
rs71328147
rs79098464
rs147430888
rs9873746
rs74635120
rs11720278
rs11716101
rs6789510
rs4444664
rs35579897
rs7640165
rs113753205
rs113824827
rs12638404
rs1607941
rs116838949
rs75641532
rs78881371
rs11712850
rs76503726
rs1402567
rs1402566
rs79608446
rs77227533
rs1829627
rs9873464
rs9818930
rs77663606
rs77858763
rs75084104
rs1357076
rs11914415
rs11914367
rs9847252
rs6783682
rs11915469
rs9814824
rs9814981
rs144701601
rs113604561
rs11712219
rs74637973
rs79760440
rs78936921
rs867840
rs11714226
rs73824407
rs4491850
rs4264677
rs11711400
rs11706476
rs2176994
rs74457764
rs75015150
rs114179965
rs141118750
rs116522219
rs147978123
rs6807650
rs116383816
rs115702396
rs4678538
rs9866606
rs7619047
rs56317980
rs114337859
rs114678718
rs115237376
rs78503338
rs114813196
rs11713288
rs115588611
rs13084725
rs62243829
rs186792894
rs7628713
rs6796320
rs67682451
rs79921767
rs6799477
rs6550427
rs79116920
rs77851545
rs80114173
rs79707160
rs1521268
rs1521269
rs9862677
rs13097823
rs1402563
rs1464411
rs1464412
rs74978621
rs11714086
rs1357074
rs34176351
rs17248754
rs17035319
rs1521271
rs76653256
rs76227883
rs1402564
rs74662299
rs78222609
rs80284688
rs75088114
rs55785141
rs56249318
rs78245996
rs17248831
rs17248873
rs7616895
rs7649526
rs76353001
rs7620160
rs79743690
rs78909120
rs11710168
rs1357075
rs4342062
rs76987266
rs79631994
rs114426274
rs17248901
rs11928585
rs17195706
rs17195741
rs80020115
rs11705862
rs56299599
rs55842080
rs55939156
rs2176993
rs7652184
rs7621934
rs80127705
rs115626818
rs75617874
rs75183380
rs9867230
rs79903697
rs78847244
rs76618785
rs148628085
rs77393104
rs12496227
rs7631826
rs7620214
rs4678892
rs115233769
rs72857662
rs6780039
rs6780043
rs6780121
rs73824412
rs73824414
rs6550428
rs74662997
rs75324357
rs78026053
rs58689206
rs71328150
rs137911822
rs79252206
rs73069681
rs1521270
rs73069684
rs66971075
rs114009730
rs6782882
rs73824416
rs9850829
rs77722382
rs11922910
rs138043536
3:36662306_G_A
rs140880829
rs62243830
rs9854871
rs116837087
rs9817391
rs140952283
rs113183772
rs6796622
rs9311134
rs73052112
rs17035334
rs111616670
rs11129727
rs56105402
rs17035336
rs17035338
rs17035340
rs62243833
rs17035343
rs1949632
rs76095349
rs17035347
rs62243834
rs10446459
rs115970092
rs1521272
rs11927972
rs7643528
rs76108617
rs4678540
rs74424834
rs77134736
rs10446423
rs17035359
rs6550429
rs113557568
rs143240728
rs9841492
rs143746108
rs147193108
rs9841938
rs139094229
rs139058954
rs999745
rs17035368
rs13065181
rs62243835
rs17035373
rs62243836
rs74885472
rs111361472
rs13323950
rs35547925
rs77395687
rs10510686
rs950147
rs950146
rs73052135
rs950148
rs1396027
rs1354952
rs13063674
rs1396028
rs5009838
rs11710386
rs1354953
rs9874289
rs13090924
rs11720186
rs1605541
rs2135950
rs1507866
rs76149838
rs4678893
rs4678894
rs12715295
rs190548967
rs35516497
rs62243838
rs66996927
rs76962760
rs137898211
rs13082268
rs7651088
rs34206216
rs111366520
rs77928290
rs7428707
rs17035408
rs112855537
rs78402550
rs13100010
rs11721169
rs7617990
rs4678541
rs11707655
rs1553657
rs11707751
rs9822981
rs9843434
rs11709885
rs17035426
rs34192173
rs11919728
rs115827934
rs2204039
rs28879210
rs2361304
rs9799113
rs7625222
rs73052158
rs73052160
rs9821772
rs9821507
rs9822112
rs71328152
rs4678895
rs150989341
rs113950255
rs34961051
rs76275795
rs7637358
rs1589436
rs2361303
rs114756638
rs1915569
rs62245168
rs138145571
rs1911662
rs146063480
rs2204041
rs1588164
rs114653015
rs62245169
rs78024097
rs79963962
rs13082991
rs1396026
rs4266137
rs6782113
rs2056366
rs2139853
rs1396029
rs1396031
rs906475
rs906476
rs17250081
rs4678542
rs4678543
rs11716564
rs11716715
rs73824434
rs76324180
rs35657508
rs28587472
rs73052185
rs11129730
rs74568568
rs9825347
rs34046024
rs7636597
rs67173044
rs9869380
rs10212170
rs143515510
rs114006237
rs11720255
rs10212578
rs13316545
rs150394887
rs114855196
rs9862308
rs78878356
rs76847132
rs6775990
rs79405735
rs2361280
rs73052192
rs150714332
rs1848338
rs55784771
rs115424615
rs73052193
rs79080937
rs79264911
rs9877464
rs34992013
rs145920255
rs9882671
rs1396034
rs11714305
rs11706696
rs73052196
rs115159739
rs72859324
rs6775117
rs116519284
rs77678638
rs2361281
rs76861820
rs113091861
rs2361282
rs111813192
rs9824188
rs9824328
rs6766171
rs74702376
rs113133408
rs73052200
rs55728755
rs115207665
rs9833364
rs113135170
rs115047542
rs76291832
rs6800663
rs6789350
rs6778965
rs145350225
rs1851216
rs72859330
rs11715160
rs114321120
rs13074151
rs73052201
rs138526883
rs116774446
rs73054203
rs9874742
rs76923316
rs66955015
rs78593175
rs17197001
rs12491128
rs74991462
rs2174855
rs74354947
rs115271464
rs7639240
rs56264011
rs112711128
rs77346645
rs75740838
rs77492942
rs55842733
rs115284732
rs1507881
rs116702306
rs67455526
rs138366319
rs6550430
rs9814185
rs4345022
rs906479
rs9877550
rs73054211
rs4678897
rs1543226
rs76844899
rs74396071
rs74323155
rs10865875
rs7648091
rs6806945
rs4678544
rs4678545
rs7651401
rs9823407
rs17197231
rs13081398
rs7648481
rs17035498
rs67454795
rs74617149
rs74550134
rs78258020
rs116447648
rs76086563
rs78578677
rs74667628
rs112805640
rs149500728
rs144058572
rs78988189
rs78335454
rs115147806
rs7625360
rs954493
rs954494
rs181619974
rs9849914
rs9817513
rs4678898
rs6786280
rs9855867
rs12107591
rs12106858
rs9842768
rs9842956
rs9823321
rs145737851
rs34852989
rs1507880
rs62245171
rs28409935
rs7429639
rs12107083
rs115366760
rs115391697
rs9811038
rs35721771
rs6803280
rs74571015
rs13434080
rs13433746
rs13433920
rs79913535
rs35704209
rs13074517
rs1858008
rs139485380
rs62245173
rs73824464
rs906477
rs4678899
rs9682236
rs6805782
rs6781924
rs1969145
rs6767212
rs149879417
rs115255016
rs7639722
rs62245174
rs7611028
3:36767468_C_T
rs1879546
rs1911663
rs7632693
rs6787554
rs75142393
rs114597584
rs77028085
rs181979223
rs11717985
rs74567016
rs13059217
rs4678900
rs1507878
rs6808243
rs17197692
rs76345309
rs9882438
rs2063159
rs2063160
rs2063161
rs112659912
rs3796187
rs55888784
rs114671411
rs17250983
rs2135951
rs73054237
rs10510688
rs56897773
rs75537689
rs11917941
rs114822679
rs12489072
rs79077867
rs9854423
rs58053287
rs77271561
rs11917066
rs2362148
rs868488
rs73054243
rs7615553
rs906478
rs4678546
rs73054245
rs55739925
rs56281634
rs73054246
rs7620928
rs7632683
rs7632696
rs1858009
rs76806035
rs7624436
rs9820240
rs56133425
rs73054253
rs4678547
rs138785768
rs116416688
rs55669078
rs2063162
rs114357791
rs62245206
rs6773451
rs7620657
rs4991465
rs7635239
rs1396032
rs78589773
rs112271314
rs7648944
rs11926390
rs4678902
rs4678550
rs12374066
rs875012
rs7650714
rs7616859
rs56131451
rs113994270
rs13063144
rs13085798
rs145262430
rs6783438
rs9311135
rs116672902
rs73054265
rs6550432
rs35890348
rs9811881
rs13087304
rs73054270
rs4678903
rs9838964
rs9876871
rs1507871
rs9877525
rs7612075
rs9882217
rs56206726
rs78594296
rs4258906
rs9859767
rs62245209
rs112006015
rs9865184
rs17251442
rs17035576
rs6550433
rs11927951
rs17035580
rs116348248
rs17035583
rs76138636
rs114513504
rs75756985
rs1876470
rs1876471
rs1876472
rs1848337
rs67283237
rs74525434
rs62245210
rs7652672
rs139394366
rs55634384
rs148641859
rs79389688
rs76197587
rs6767538
rs74326026
rs1876473
rs1396035
rs13318230
rs62245211
rs116344127
rs906480
rs1472861
rs1472862
rs1472863
rs181186448
rs67527113
rs7624701
rs78918034
rs967672
rs4678551
rs62245212
rs74784044
rs114284659
rs140081851
rs68143935
rs3934473
rs4075977
rs150398141
rs885165
rs885164
rs1588165
rs987190
rs987191
rs1507869
rs73064071
rs1507870
rs11129732
rs62245248
rs11713606
rs7648754
rs6550434
rs6781113
rs6781364
rs77978230
rs67994182
rs76761283
rs77708592
rs4678904
rs146165336
rs55644704
rs1008070
rs184965876
rs113753586
rs115774037
rs148728778
rs74783063
rs78058281
rs9849965
rs75476316
rs74730614
rs181344405
rs7641128
rs35481323
rs115370024
rs13072940
rs9311137
rs931913
rs4678906
rs9882879
rs4678552
rs113997244
rs6807190
rs115764339
rs10510689
rs55882033
rs4678553
rs9311138
rs9876665
rs9876421
rs7646422
rs115413795
rs7646626
rs1806582
rs189175513
rs2063157
rs11707149
rs78136662
rs112429421
rs9853959
rs7633739
rs11925676
rs7636849
rs4678908
rs925134
rs925135
rs147964266
rs4678554
rs9834970
rs906482
rs17252079
rs906483
rs906484
rs113337945
rs75968099
rs1027840
rs114848860
rs1553656
rs1532964
rs1472864
rs1532965
rs1532966
rs1006834
rs1507882
rs4072458
rs4624519
rs78889204
rs77810433
rs9917659
rs35784452
rs6550435
rs77910537
rs71328158
rs4789
rs11129735
rs2174854
rs7652637
rs12637912
rs3732386
rs3732385
rs3732384
rs3796186
rs111450004
rs9811916
rs142156074
rs4678909
rs4234258
rs11129736
rs4431050
rs4476463
rs56345988
rs4547646
rs77528643
rs4392371
rs9821223
rs35646283
rs76226662
rs6771655
rs9882911
rs112213028
rs9863798
rs35979223
rs4678910
rs4678911
rs9819304
rs12497299
rs142138922
rs9985296
rs112225247
rs77195211
rs11129737
rs11712098
rs71328159
rs79099399
rs3733033
rs4441609
rs4375995
rs17195098
rs17807744
rs9883001
rs4678912
rs4678913
rs11706780
rs4327336
rs11712950
rs62245253
rs41511748
rs17201603
rs61732326
rs7619089
rs79505599
rs113115457
rs4642070
rs11129738
rs111687462
rs57251184
rs111440053
rs12637747
rs114628785
rs9311139
rs28522146
rs68185107
rs76147683
rs138739237
rs13062304
rs138929727
rs9859093
rs17035672
rs142237282
rs6550437
rs6808230
rs6775274
rs9881419
rs12488181
rs77370184
rs7649846
rs183894751
rs4510338
rs4296548
rs114171162
rs6764968
rs6765139
rs72619986
rs73068042
rs6550438
rs73068044
rs9810132
rs6769594
rs73068046
rs139913168
rs4497988
rs12629833
rs534979257
rs4404400
rs78201887
rs4340652
rs67702069
rs55690320
rs7633292
rs7613678
rs78500386
rs12107029
rs11129739
rs112789379
rs9830322
rs9830379
rs9882814
rs11918190
rs11921747
rs531060958
rs11129740
rs4583586
rs116093113
rs7428947
rs9833928
rs6804957
rs6794134
rs6765624
rs72861201
rs9862188
rs148264883
rs56149992
rs6776162
rs6550439
rs74424604
rs79355931
rs4602338
rs10222525
rs62245258
rs6783176
rs7632348
rs9832646
rs717734
rs717733
rs6793902
rs11129741
rs6781803
rs11129742
rs4508725
rs4423718
rs13061805
rs4328757
rs4425210
rs4528889
rs6550440
rs6550441
rs7645639
rs9864910
rs80185016
rs7355854
rs6550442
rs7643366
rs11708164
rs7614265
rs9882924
rs73068054
rs7611656
rs4678914
rs187839626
rs6805239
rs9834686
rs112928350
rs9819348
rs143110198
rs17035748
rs145157892
rs4425211
rs6779665
rs17035750
rs11709254
rs9867455
rs112782591
rs72619987
rs17035755
rs57222201
rs9813869
rs9818112
rs77266396
rs78893682
rs77815968
rs7624498
rs140822444
rs13080850
rs6769189
rs6769400
rs11922707
rs6772646
rs28576724
rs7622114
rs78846587
rs114989281
rs13314421
rs11714248
rs72619988
rs7628483
rs62246862
rs7629009
rs11129743
rs11715554
rs4678915
rs6789885
rs4678916
rs11710779
rs34827295
rs56967019
rs4678917
rs111874024
rs6806158
rs115339501
rs11129744
rs56360944
rs9849555
rs11926768
rs11129745
rs111899745
rs112276722
rs1105573
rs6795593
rs75683797
rs75114948
rs112132895
rs12497643
rs6781272
rs75543397
rs111990459
rs6777094
rs4535177
rs11706926
rs79513027
rs6777217
rs56231935
rs62246863
rs76336628
rs7619689
rs7619703
rs75269825
rs113263921
rs9857252
rs35143437
rs6776697
rs145070498
rs13421
rs114175299
rs2276809
rs2276808
rs2276807
rs4678555
rs60404305
rs75925712
rs34178186
rs7645250
rs112886554
rs149744363
rs149037941
rs7618453
rs4431051
rs140055031
rs2058477
rs17035812
rs73826924
rs7631367
rs1419972
rs1419971
rs7612318
rs79707887
rs116581186
rs78012766
rs6768108
rs112483344
rs74434212
rs6550443
rs143969848
rs112614368
rs11129746
rs7628085
rs116268546
rs7633998
rs13069542
rs7615363
rs7649344
rs7651903
rs145250648
rs4678556
rs77234107
rs9847384
rs113582435
rs150783684
rs116097543
rs111366006
rs139822735
rs9883604
rs58129217
rs11718237
rs4515003
rs139028609
rs140944431
rs141600981
rs77864739
rs144726351
rs79640879
rs7622170
rs7632760
rs7611106
rs11720073
rs9681525
rs72862692
rs4678920
rs113360038
rs4678921
rs4678922
rs11714125
rs6769734
rs13061520
rs9831084
rs6789043
rs1055095
rs1133661
rs9311149
rs76034534
rs142718420
rs1046512
rs3172297
rs4647200
rs1800734
rs3774343
rs76307598
rs13096329
rs4647206
rs9852378
rs148314286
rs141416340
rs4647215
rs4647218
rs4647221
rs4647222
rs114689988
rs4647223
rs4647224
rs4647225
rs4647226
rs1540354
rs3774341
rs12171282
rs113479434
rs4234259
rs4647250
rs4647252
rs4647254
rs4647255
rs9855475
rs115987957
rs113956733
rs115050713
rs1799977
rs4647260
rs114422701
rs1558528
rs4647269
rs4647274
rs4647275
rs4647277
rs144135447
rs147320649
rs111574542
rs113127298
rs11710807
rs104894999
rs2286939
rs3774339
rs3774338
rs28754348
rs75793463
rs78821099
rs78469656
rs111782287
rs80060540
rs6550445
rs6550446
rs113939899
rs11129748
rs142104826
rs144287831
rs148815774
rs111801681
rs6781146
rs62244263
rs9852810
rs11719992
rs9282784
rs2286940
rs41562513
rs76585732
rs3774336
rs3774335
rs3774334
rs116585468
rs114359516
rs9819025
rs6765395
rs74390409
rs3821826
rs3774332
rs71328164
rs6772548
rs6784088
rs6550447
rs112617013
rs4678925
rs56257992
rs113887194
rs748766
rs113505289
rs77032909
rs41552415
rs9876116
rs116097374
rs114775153
rs112024335
rs116041114
rs67401825
rs9822082
rs114786665
rs116014380
rs150066664
rs9831178
rs76754443
rs1800146
rs2241031
rs1860968
rs74837207
rs150693149
rs1558529
rs77208925
rs4678930
rs111226642
rs4579
rs10849
rs13059224
rs749072
rs4678932
rs62244266
rs2110194
rs2363499
rs148502904
rs143498278
rs3774327
rs3774326
rs7639327
rs45562534
rs62244267
rs7372653
rs7372657
rs11720064
rs1819816
rs58693636
rs116483964
rs6808735
rs2058476
rs75838414
rs1468712
rs79838285
rs7639375
rs116793365
rs2302503
rs6550448
rs56180213
rs6765424
rs9823428
rs17810211
rs200330807
rs1558527
rs7651033
rs2302504
rs11709376
rs726769
rs148648107
rs80034622
rs4678935
rs75226990
rs9810355
rs6806487
rs6806861
rs9814918
rs11714838
rs75636567
rs11707197
rs72864273
rs6550449
rs6550450
rs4678936
rs6550451
rs115716065
rs1990492
rs13094861
rs35821140
rs9846039
rs145947580
rs148560143
rs3821824
rs2302505
rs147891316
rs9879135
rs2302506
rs11915301
rs3774323
rs75859916
rs17204675
rs9820888
rs17810493
rs67385735
rs189426632
rs7638252
rs7616160
rs143418804
rs11710860
rs17204801
rs76602421
rs6800554
rs2302507
rs4678937
rs75219912
rs9859086
rs7653674
rs17035950
rs6550455
rs6796088
rs116344817
rs9836891
rs7643836
rs17810754
rs78170125
rs6806252
rs36068826
rs114446054
rs7620643
rs76299979
rs3774322
rs2047632
rs79712964
rs79435116
rs55755638
rs67233917
rs3774321
rs9861967
rs3821823
rs35835767
rs173051
rs11707406
rs116722611
rs149540515
rs17035968
rs6780799
rs75741550
rs139449476
rs77245958
rs6787539
rs1500794
rs189885483
rs11927149
rs76597672
rs111271236
rs11713122
rs3733030
rs3733029
rs145739394
rs9847972
rs6764444
rs113033942
rs11717310
rs9832138
rs2885608
rs9832423
rs56280528
rs6775008
rs79635736
rs4678938
rs6809297
rs6550456
rs6550457
rs62244271
rs336601
rs7640224
rs56364665
rs10154916
rs4678939
rs4678940
rs78969115
rs111853528
rs144121356
rs62244272
rs146479946
rs6550458
rs113689894
rs76740138
rs116354287
rs6808826
rs7630221
rs142115250
rs9839933
rs114113385
rs4678942
rs115889438
rs9869432
rs4678943
rs62244273
rs190234153
rs116655040
rs146071804
rs146015717
rs9823120
rs9823617
rs2362824
rs7638620
rs2175881
rs374951
rs115731824
rs2362825
rs2362826
rs77340616
rs6786857
rs1392749
rs7634972
rs138124594
rs7637994
rs148036762
rs111359646
rs11917563
rs9755599
rs113334978
rs11706079
rs73057481
rs115355522
rs75888249
rs11920928
rs11916897
rs80200976
rs931721
rs6796640
rs17811658
rs4678944
rs114203414
rs6809852
rs147872149
rs114766032
rs9829683
rs9854641
rs9854956
rs191364899
rs963078
rs11717564
rs115742928
rs80071431
rs113013412
rs139753488
rs116147089
rs13064344
rs9852386
rs11714667
rs6550459
rs1053006
rs11711937
rs11711968
rs111697997
rs34253345
rs6786584
rs6773752
rs113134154
rs6786906
rs147661213
rs12629462
rs140278184
rs60832053
rs7616105
rs146721762
rs140297992
rs185099525
rs150053824
rs62244278
rs13098279
rs150095261
rs111284151
rs111616429
rs7631605
rs139486892
rs6762716
rs76336425
rs4678945
rs139553909
rs116718195
rs149693185
rs113606019
rs141292807
rs75886912
rs62244280
rs17036103
rs75658707
rs148584553
rs56304874
rs17206443
rs58948051
rs72866090
rs55898028
rs55656326
rs11919729
rs151027546
rs143672040
rs112534025
rs138519850
rs336594
rs113644516
rs4678949
rs75466291
rs4678950
rs4678561
rs182949745
rs60490177
rs62244283
rs7620226
rs17206492
rs139035133
rs62244284
rs7620618
rs142286659
rs6801864
rs111552713
rs58491735
rs11129752
rs7610068
rs7632108
rs1399178
rs77935589
rs11716414
rs9860764
rs112150327
rs72866099
rs68159333
rs60160555
rs11708049
rs9876275
rs61489663
rs9839105
rs7628444
rs79737270
rs57863333
rs111735379
rs112209692
rs1392748
rs11926827
rs113264129
rs9874437
rs6793659
rs78482678
rs11705906
rs114186448
rs7627949
rs7639607
rs114072918
rs11714716
rs79688145
rs116267347
rs6809976
rs925649
rs6792446
rs113985076
rs336599
rs11922913
rs336598
rs141834412
rs78312197
rs77904533
rs6802825
rs6803011
rs6805625
rs62244286
rs9834928
rs2062587
rs138186017
rs62244287
rs6770520
rs141758611
rs11921099
rs73059464
rs28533984
rs4678562
rs11710131
rs34439284
rs77336977
rs4678952
rs114741528
rs2271549
rs2271548
rs6773419
rs144389014
rs73825038
rs17206772
rs78200573
rs151238941
rs7616457
rs6550463
rs4678953
rs6800842
rs336597
rs17206856
rs77597703
rs62244289
rs35953631
rs75939845
rs149256646
rs79485984
rs146175899
rs4458322
rs78015537
rs62244333
rs9810522
rs11714766
rs80318874
rs56990886
rs78883197
rs72867525
rs73059479
rs7637545
rs7618155
rs149411821
rs114773607
rs11129754
rs1533321
rs17036181
rs149727726
rs79887975
rs4621287
rs9863168
rs6550466
rs79735684
rs115607601
rs62244335
rs62244336
rs111334780
rs73059487
rs1040073
rs883523
rs139388003
rs6791305
rs7651477
rs112737080
rs78616193
rs17036211
rs17036213
rs73825052
rs17036215
rs6805305
rs114093718
rs116721826
rs141271928
rs80296513
rs9857674
rs62244337
rs80190878
rs77481778
rs7612390
rs13072806
rs13072995
rs4336065
rs149997861
rs75862470
rs75142259
rs79764532
rs9879975
rs6791671
rs11720550
rs116174102
rs62244338
rs13317902
rs6550469
rs80012541
rs77984836
rs76255021
rs138505653
rs114962015
rs76231825
rs9857108
rs9819914
rs4283531
rs62241869
rs11716746
rs114940685
rs114488585
rs76624761
rs60330515
rs11129755
rs112543591
rs11129756
rs6550470
rs74717100
rs4452278
rs75143122
rs4574224
rs113227914
rs78981945
rs28524477
rs7638631
```
