## Supplementary material for "Characterization of shared and ancestry-specific signals driving complex traits using multi-ancestry fine-mapping": orig_s2_snps

```
rs11706900
rs1479149
rs79208609
rs6770192
rs62244030
rs73068150
rs62244031
rs2046000
rs58902773
rs9860223
rs73068152
rs74805461
rs150353957
rs9861399
rs9837881
rs7652594
rs57759644
rs58897011
rs60674286
rs79859634
rs12632355
rs77342631
rs73068158
rs73068159
rs73068164
rs4678527
rs17030147
rs6803948
rs1871351
rs78884818
rs114698781
rs10510683
rs9855275
rs17034878
rs142501044
rs9860484
rs62245661
rs62245662
rs62245663
rs148288224
rs188075279
rs7638029
rs55893763
rs9843130
rs142592629
rs9848274
rs183750373
rs140179495
rs55824237
rs17034888
rs73068173
rs11925731
rs56000017
rs148637012
rs117156195
rs76095580
rs73068181
rs62245669
rs111282700
rs59749819
rs4678864
rs17034893
rs117754205
rs10510684
rs1382690
rs73829403
rs182303338
rs77426784
rs17034900
rs1479145
rs7640622
rs747314
3:36378184_T_C
rs12631282
rs12019247
rs12019246
rs1479143
rs78124342
rs11920870
rs78111618
rs73068191
rs75709836
rs10461006
rs10460958
rs6769467
rs12107847
rs7616666
rs1351234
rs2100989
rs4678528
rs7638034
rs7626663
rs7638496
rs6807628
rs76104364
rs9818203
rs75469438
rs60023986
rs9823280
rs55965327
rs74929196
rs9828188
rs13324517
rs9849020
rs6550418
rs1824895
rs116136757
rs1824894
rs55905238
rs2100988
rs12490574
rs1585079
rs11915823
rs11919923
rs61170613
rs75306720
rs1155010
rs71328141
rs62245675
rs1378784
rs6784010
rs58059217
rs62245676
rs9864638
rs61309379
rs6787196
rs79066093
rs62245678
rs6550421
rs59979371
rs138125454
rs141767618
rs9311131
rs62245682
rs116242948
rs56163223
rs13066826
rs115431995
rs62245684
rs12635446
rs75430737
rs9854513
rs73052218
rs6764940
rs12638953
rs60029363
rs9859913
rs9864477
rs9826783
rs1123537
rs9841349
rs57155368
rs9878617
rs74965390
rs6775328
rs6788560
rs6775790
rs6800131
rs28826361
rs114373129
rs78460407
rs77900448
rs78277356
rs62245714
rs2619156
rs4678529
rs2605393
rs4678866
rs9817397
rs9817587
rs75899091
rs2605390
rs9810864
rs7633018
rs117360585
rs76521882
rs73052237
rs1456069
rs73052238
rs7617700
rs73052241
rs4678530
rs57689531
rs6780381
rs62245715
rs141535013
rs62245716
rs56006618
rs6550422
rs78479904
rs73052247
rs57930526
rs59881573
rs113135397
rs112766131
rs73052248
rs62245718
rs73052252
rs62245719
rs73052253
rs62245720
rs73052254
rs4678867
rs76106538
rs56722971
rs56306821
rs58163920
rs60239415
rs1531134
rs12636811
rs17034991
rs73054116
rs9870425
rs62245721
rs62245722
rs2361037
rs62245724
rs62245725
rs2361038
rs2361039
rs17034994
rs78255813
rs17034995
rs28495659
rs4505641
rs117471205
rs17186340
rs17034997
rs76699580
rs58303436
rs12636967
rs12631541
rs4678870
rs73054131
rs2885139
rs62245726
rs74825648
rs73054132
rs55700993
rs75736780
rs58766368
rs73054134
rs17035006
rs76220263
rs7626345
rs7614774
rs7614787
rs7626457
rs79468334
rs7617418
rs7617520
rs66770166
rs73054148
rs73054150
rs73054152
rs17035012
rs73054157
rs17035015
rs73054163
rs145836764
rs73054165
rs73054167
rs79287010
rs7623911
rs73054169
rs73056089
rs73056091
rs73056094
rs73056097
rs77966992
rs73056102
rs17035024
rs73057904
rs141157024
rs73828877
rs73828878
rs7630030
rs7630199
rs75466647
rs7630285
rs73057913
rs73828881
rs80016120
rs4678871
rs73057915
rs73057917
rs73057919
rs62245727
rs7636993
rs73057929
rs73057931
rs73057933
rs73057936
rs58076541
rs57263589
rs61527575
rs56981041
rs12631507
rs7625902
rs73057943
rs59642579
rs73059904
rs73059910
rs74513537
rs73059911
rs76951170
rs73059913
rs73059916
rs55994224
rs73059918
rs73059919
rs728082
rs73059920
rs73059922
rs73059923
rs73059924
rs73059925
rs73059928
rs73059930
rs138607300
rs9828927
rs73830307
rs73059936
rs73059938
rs73059940
rs73059944
rs73059946
rs73830313
rs73830314
rs73059948
rs73830316
rs57881392
rs4678872
rs4678873
rs2885140
rs112276170
rs57768002
rs58177147
rs56064504
rs56384636
rs55812122
rs142989141
rs147647783
rs142151557
rs148860441
rs143501920
rs147265486
rs79623920
rs113517711
rs148710495
rs73059955
rs140299053
rs78631838
rs4678874
rs6796695
rs17035045
rs57675103
rs60908287
rs7611709
rs7611720
rs7644237
rs7611802
rs4678875
rs7644445
rs78204575
rs61547650
rs61333033
rs78281089
rs58992824
rs74692478
rs150476085
rs143364996
rs73059984
rs73059986
rs115050260
rs77050446
rs62245728
rs74877783
rs73059988
rs74583666
rs73059990
rs73059992
rs12630622
rs73059995
rs73059996
rs73059998
rs73830333
rs73060000
rs10514698
rs73060001
rs73061903
rs56282352
rs62245730
rs55924529
rs56020835
rs62245731
rs73061908
rs73061910
rs58052156
rs57838169
rs6788327
rs6775506
rs57385156
rs73061980
rs62245732
rs73061985
rs73061986
rs56665083
rs58618741
rs62245733
rs4678876
rs73061996
rs73061998
rs77008630
rs73830350
rs74282020
rs4678877
rs76995243
rs80262146
rs77834567
rs4678878
rs116835742
rs6774073
rs6774392
rs6774421
rs6774639
rs73830355
rs73063805
rs75940917
rs73063806
rs76721200
rs73063810
rs73063811
rs79750492
rs73063813
rs73830361
rs117529498
rs73063814
rs11915205
rs6808188
rs6797191
rs145563435
rs11129714
rs55647641
rs56187934
rs147363047
rs62245734
rs9860312
rs73063829
rs73063830
rs73063831
rs73063832
rs11921700
rs73063837
rs73830369
rs55854251
rs60702255
rs59646412
rs56033701
rs55932011
rs73063902
rs73065704
rs12492356
rs73065706
rs73065707
rs116842490
rs73065708
rs1598529
rs12374174
rs76913925
rs73065713
rs73065719
rs1869848
rs73065721
rs112252143
rs78365105
rs77455357
rs13081097
rs192369406
rs79248993
rs73065726
rs73065728
rs35307391
rs57258426
rs17035057
rs60145698
rs80059669
rs79491237
rs11717255
rs9865125
rs3749279
rs78070622
rs17246780
rs77169739
rs73065742
rs9875258
rs7610107
rs12487305
rs936154
rs936155
rs936156
rs936157
rs9881480
rs870446
rs936158
rs870445
rs936159
rs1456077
rs4352335
rs76202877
rs4678879
rs6788685
rs6764548
rs6764657
rs148659242
rs1456079
rs1456080
rs6768006
rs6792390
rs6768186
rs28436583
rs2005577
rs1109733
rs1109734
rs1109735
rs9917806
rs78152084
rs897546
rs35237806
rs9838053
rs1814562
rs4626042
rs13088973
rs149297088
rs116431364
rs9820219
rs62246672
rs17035121
rs4678532
rs73065789
rs73065792
rs73065795
rs73065796
rs73065798
rs10514699
rs10514700
rs139179480
rs73065800
rs7635001
rs6550424
rs17035130
rs3214011
rs17035133
rs7648811
rs13060288
rs73067808
rs73824585
rs73067810
rs73067812
rs55768528
rs55978966
rs56279726
rs55725146
rs55766331
rs56086007
rs9857246
rs715660
rs11928506
rs12494487
rs6767011
rs9859630
rs75412954
rs13100890
rs9850763
rs9812914
rs7623278
rs58775847
rs73067830
rs144891121
rs143491343
rs11718858
rs117436351
rs147542006
rs11916844
rs11928382
rs76154246
rs114506731
rs17247293
rs17035151
rs1456078
rs1350145
rs1350146
rs34773966
rs11709139
rs9881075
rs9843416
rs7646747
rs7646768
rs1456081
rs116486567
rs9840835
rs34135865
rs11708473
rs35014592
rs79926540
rs6795695
rs2885142
rs6787386
rs1456074
rs2290530
rs4678880
rs35558432
rs1456076
rs11926471
rs13083668
rs78953852
rs1378785
rs1869847
rs7645818
rs114092731
rs73067863
rs9872063
rs149349395
rs77465841
rs144652780
rs113053993
rs2290529
rs2290528
rs1456071
rs1456072
rs6786359
rs141072316
rs77390784
rs79637626
rs4624518
rs12637610
rs12637657
rs73067887
rs2885143
rs147711137
rs4425209
rs115199424
rs144067701
rs62243789
rs9827528
rs17035210
rs13091057
rs4678882
rs73067894
rs6797696
rs9825477
rs78558400
rs78277832
rs6777047
rs6777181
rs9861751
rs1456068
rs4678883
rs28551677
rs6797011
rs6787556
rs4678533
rs140531553
rs78721071
rs34328673
rs1869846
rs17035223
rs6810243
rs57328103
rs7427538
rs4635662
rs78881270
rs2885141
rs4482623
rs9681505
rs7647494
rs75350845
rs7372042
rs7372037
rs7627024
rs150803710
rs9814770
rs139080861
rs117729034
rs149468953
rs79188629
rs117480488
rs76876765
rs4308224
rs4678886
rs62243792
rs62243793
rs77740303
rs189542484
rs9878872
rs3772105
rs1915566
rs4678888
rs6550425
rs73827560
rs1357068
rs78141535
rs1521265
rs4256076
rs4678890
rs4678536
rs60154321
rs9817732
rs1879545
rs11708783
rs17195189
rs1357073
rs138983211
rs113902713
rs17035277
rs116137887
rs2361278
rs4678537
rs4678891
rs34934642
rs2361279
rs71328147
rs9873746
rs74635120
rs12635449
rs6789510
rs35579897
rs7640165
rs79216534
rs12633002
rs12638404
rs193173065
rs78881371
rs1402567
rs1402566
rs1829627
rs9873464
rs9818930
rs77858763
rs75084104
rs1357076
rs11914415
rs11914367
rs9847252
rs6783682
rs11915469
rs9814824
rs9814981
rs11712219
rs867840
rs73824407
rs117918901
rs2176994
rs78682749
rs6807650
rs4678538
rs9866606
rs118165509
rs13084725
rs62243829
rs144971683
rs6796320
rs6799477
rs6550427
rs150667996
rs9862677
rs13097823
rs1464411
rs1464412
rs1357074
rs34176351
rs76311507
rs1521271
rs1402564
rs80284688
rs75088114
rs7616895
rs7649526
rs144362539
rs76353001
rs79743690
rs78909120
rs77217593
rs1357075
rs4342062
rs76987266
rs11928585
rs150226970
rs80020115
rs2176993
rs77464294
rs9867230
rs76618785
rs12496227
rs75399334
rs146647722
rs4678892
rs150132286
rs6780039
rs6780043
rs6780121
rs73824412
rs73824414
rs6550428
rs76406659
rs147705167
rs71328150
rs79702728
rs142467338
rs80187854
rs73069684
rs6782882
rs73824416
rs9850829
rs77722382
rs11922910
rs62243830
rs9854871
rs116837087
rs9817391
rs144109984
rs144755786
rs113183772
rs6796622
rs9311134
rs2361277
rs11129727
rs17035336
rs17035338
rs62243833
rs17035343
rs1949632
rs62243834
rs115970092
rs1521272
rs11927972
rs79123150
rs7643528
rs4678540
rs74424834
rs77134736
rs10446423
rs17035359
rs6550429
rs113557568
rs9841492
rs147193108
rs9841938
rs999745
rs17035368
rs62243835
rs17035373
rs62243836
rs111361472
rs141692763
rs13323950
rs35547925
rs77395687
rs10510686
rs950147
rs950146
rs73052135
rs950148
rs1396027
rs1354952
rs1396028
rs5009838
rs11710386
rs1354953
rs9874289
rs13090924
rs11720186
rs1605541
rs2135950
rs1507866
rs4678893
rs4678894
rs12715295
rs35516497
rs62243838
rs138561901
rs13082268
rs7651088
rs34206216
rs7428707
rs77942931
rs112855537
rs78402550
rs13100010
rs11721169
rs7617990
rs4678541
rs11707655
rs1553657
rs11707751
rs9822981
rs9843434
rs11709885
rs34192173
rs75037645
rs11919728
rs2204039
rs28879210
rs2361304
rs9799113
rs7625222
rs73052158
rs73052160
rs9821772
rs9821507
rs71328152
rs4678895
rs34961051
rs7637358
rs2361303
rs114756638
rs1915569
rs187524394
rs1911662
rs2204041
rs1588164
rs62245169
rs78024097
rs13082991
rs1396026
rs4266137
rs6782113
rs1879547
rs2056366
rs2139853
rs1396029
rs1396031
rs906475
rs906476
rs78762609
rs4678542
rs4678543
rs11716564
rs11716715
rs80160410
rs10510687
rs35657508
rs28587472
rs73052185
rs11129730
rs9825347
rs34046024
rs7636597
rs67173044
rs9869380
rs10212170
rs11720255
rs10212578
rs74615471
rs13316545
rs7374984
rs150394887
rs9862308
rs6775990
rs73052192
rs117023122
rs1848338
rs55784771
rs73052193
rs79080937
rs9877464
rs34992013
rs9882671
rs1396034
rs189712323
rs11714305
rs11706696
rs73052196
rs6775117
rs56938841
rs2361281
rs113091861
rs2361282
rs9824188
rs9824328
rs6766171
rs73052200
rs55728755
rs9833364
rs6800663
rs6789350
rs6778965
rs1851216
rs11715160
rs13074151
rs73052201
rs73054203
rs9874742
rs76923316
rs66955015
rs17197001
rs117890007
rs12491128
rs2174855
rs7639240
rs1507881
rs67455526
rs6550430
rs9814185
rs4345022
rs906479
rs9877550
rs73054211
rs4678897
rs1543226
rs10865875
rs7648091
rs6806945
rs4678544
rs4678545
rs7651401
rs9823407
rs13081398
rs67454795
rs118058264
rs78578677
rs112805640
rs80291169
rs7625360
rs954493
rs954494
rs9849914
rs150238059
rs4678898
rs34852989
rs1507880
rs62245171
rs12107083
rs73824460
rs9811038
rs76995742
rs35721771
rs6803280
rs74571015
rs13434080
rs13433746
rs13433920
rs79913535
rs13074517
rs1858008
rs62245173
rs906477
rs116392958
rs4678899
rs6805782
rs6781924
rs1969145
rs148221881
rs149879417
rs115255016
rs7639722
rs138426281
rs62245174
rs1879546
rs1911663
rs7632693
rs6787554
rs115147878
rs77028085
rs11717985
rs74567016
rs13059217
rs4678900
rs1507878
rs6808243
rs9882438
rs2063159
rs2063160
rs2063161
rs112659912
rs116865058
rs56028200
rs3796187
rs146728600
rs2135951
rs73054237
rs115017065
rs116244811
rs139977012
rs140246039
rs144209744
rs75537689
rs11917941
rs12489072
rs116329477
rs9854423
rs114886254
rs58053287
rs77271561
rs11917066
rs2362148
rs868488
rs73054243
rs114781849
rs7615553
rs906478
rs4678546
rs147197994
rs73054246
rs7620928
rs7632683
rs7632696
rs1858009
rs139064446
rs76806035
rs7624436
rs9820240
rs56133425
rs73054253
rs4678547
rs142753903
rs55669078
rs2063162
rs62245206
rs6773451
rs7620657
rs4991465
rs7635239
rs1396032
rs78589773
rs141962873
rs150660297
rs139794229
rs7648944
rs4678902
rs4678550
rs875012
rs7650714
rs7616859
rs56131451
rs13063144
rs13085798
rs6783438
rs9311135
rs73054265
rs6550432
rs117810235
rs35890348
rs9811881
rs77146192
rs74554632
rs13087304
rs4678903
rs9838964
rs9876871
rs75227807
rs1507871
rs9877525
rs7612075
rs9882217
rs56206726
rs192659504
rs4258906
rs9859767
rs62245209
rs112006015
rs9865184
rs17035576
rs6550433
rs11927951
rs17035583
rs114513504
rs75756985
rs1876470
rs1876471
rs1876472
rs1848337
rs67283237
rs62245210
rs7652672
rs55634384
rs6767538
rs1876473
rs1396035
rs13318230
rs62245211
rs906480
rs1472861
rs1472862
rs1472863
rs67527113
rs147141521
rs7624701
rs967672
rs140346939
rs4678551
rs149242790
rs62245212
rs68143935
rs4075977
rs145650686
rs885165
rs885164
rs1588165
rs987190
rs987191
rs1507869
rs1507870
rs117978429
rs11129732
rs62245248
rs11713606
rs7648754
rs6550434
rs6781113
rs6781364
rs77978230
rs67994182
rs76761283
rs4678904
rs55644704
rs1008070
rs113753586
rs148728778
rs6794422
rs9849965
rs75476316
rs74730614
rs7641128
rs35481323
rs13072940
rs9311137
rs931913
rs4678906
rs9882879
rs182614755
rs4678552
rs6807190
rs55882033
rs4678553
rs185791704
rs9311138
rs9876665
rs9876421
rs7646422
rs75048521
rs7646626
rs1806582
rs2063157
rs11707149
rs78136662
rs9853959
rs7633739
rs146232920
rs7636849
rs4678908
rs925134
rs925135
rs4678554
rs9834970
rs906482
rs906483
rs906484
rs75968099
rs1027840
rs1553656
rs1532964
rs1472864
rs1532965
rs1532966
rs1006834
rs1507882
rs4072458
rs4624519
rs78889204
rs77810433
rs9917659
rs35784452
rs6550435
rs115264543
rs4789
rs6765722
rs11129735
rs2174854
rs7652637
rs12637912
rs3732386
rs3732385
rs3732384
rs3796186
rs111450004
rs9811916
rs117311714
rs4678909
rs4234258
rs79244041
rs11129736
rs4431050
rs4476463
rs56345988
rs4547646
rs12495792
rs4392371
rs9821223
rs6771655
rs139121810
rs9882911
rs9863798
rs35979223
rs4678910
rs4678911
rs9819304
rs12497299
rs9985296
rs77195211
rs11129737
rs147917134
rs11712098
rs76465876
rs3733032
rs3733033
rs4441609
rs4375995
rs17195098
rs17807744
rs9883001
rs4678912
rs184221089
rs4678913
rs11706780
rs4327336
rs76739135
rs11712950
rs7619089
rs113115457
rs4642070
rs11129738
rs145644228
rs57251184
rs111440053
rs12637747
rs9311139
rs28522146
rs68185107
rs138739237
rs13062304
rs76851125
rs188902370
rs9859093
rs17035672
rs6550437
rs6808230
rs6775274
rs9881419
rs12488181
rs7649846
rs4510338
rs4296548
rs6764968
rs6765139
rs75684038
rs72619986
rs73068042
rs6550438
rs73068044
rs9810132
rs6769594
rs73068046
rs4497988
rs12629833
rs4404400
rs4340652
rs67702069
rs55690320
rs7633292
rs7613678
rs138368106
rs12107029
rs143850138
rs11129739
rs112789379
rs9830322
rs9830379
rs9882814
rs11918190
rs11921747
rs11129740
rs4583586
rs116093113
rs7428947
rs9833928
rs6804957
rs6794134
rs6765624
rs72861201
rs9862188
rs148264883
rs56149992
rs6776162
rs6550439
rs4602338
rs10222525
rs6783176
rs9832646
rs717734
rs717733
rs6793902
rs11129741
rs6781803
rs11129742
rs4508725
rs4423718
rs4328757
rs4425210
rs4528889
rs6550440
rs6550441
rs7645639
rs9864910
rs6550442
rs7643366
rs11708164
rs9882924
rs73068054
rs7611656
rs114895522
rs4678914
rs6805239
rs9819348
rs17035748
rs4425211
rs6779665
rs17035750
rs11709254
rs9867455
rs112782591
rs72619987
rs57222201
rs9813869
rs7624498
rs13080850
rs6769189
rs6769400
rs6772646
rs28576724
rs7622114
rs73826914
rs13314421
rs11714248
rs72619988
rs7628483
rs62246862
rs7629009
rs11129743
rs11715554
rs4678915
rs6789885
rs4678916
rs11710779
rs34827295
rs4678917
rs6806158
rs11129744
rs9849555
rs11926768
rs11129745
rs111899745
rs1105573
rs75683797
rs576774656
rs141723508
rs12497643
rs6781272
rs75719820
rs75543397
rs6777094
rs4535177
rs11706926
rs6777217
rs56231935
rs62246863
rs7619689
rs7619703
rs9857252
rs35143437
rs6776697
rs13421
rs143109735
rs2276809
rs2276808
rs2276807
rs4678555
rs60404305
rs34178186
rs4431051
rs73826924
rs139684234
rs6768108
rs112483344
rs6550443
rs112614368
rs11129746
rs7628085
rs116268546
rs7633998
rs13069542
rs7615363
rs7649344
rs7651903
rs117754110
rs4678556
rs9847384
rs113582435
rs9883604
rs58129217
rs75655777
rs11718237
rs4515003
rs77864739
rs79640879
rs7622170
rs7632760
rs7611106
rs11720073
rs9681525
rs72862692
rs138658814
rs4678920
rs186151349
rs4678921
rs4678922
rs11714125
rs6769734
rs13061520
rs9831084
rs6789043
rs1055095
rs1133661
rs9311149
rs4678557
rs76034534
rs1046512
rs3172297
rs1800734
rs3774343
rs76307598
rs13096329
rs9852378
rs4647215
rs4647218
rs4647222
rs4647224
rs4647226
rs1540354
rs3774341
rs12171282
rs113479434
rs4234259
rs4647250
rs9855475
rs113956733
rs1799977
rs4647260
rs1558528
rs4647269
rs4647275
rs4647277
rs181484846
rs111574542
rs113127298
rs11710807
rs2286939
rs3774339
rs3774338
rs28754348
rs75793463
rs12489959
rs6550445
rs6550446
rs11129748
rs63750447
rs144287831
rs148815774
rs111801681
rs6781146
rs62244263
rs9852810
rs11719992
rs9282784
rs2286940
rs41562513
rs3774336
rs3774335
rs3774334
rs9819025
rs6765395
rs3774333
rs3821826
rs3774332
rs6772548
rs6784088
rs6550447
rs4678925
rs56257992
rs113887194
rs748766
rs113505289
rs41552415
rs9876116
rs2363500
rs112024335
rs145972495
rs67401825
rs9822082
rs75062690
rs116014380
rs9831178
rs2241031
rs1860968
rs74837207
rs150693149
rs1558529
rs4678930
rs111226642
rs148720085
rs4579
rs10849
rs749072
rs4678932
rs62244266
rs2110194
rs74676504
rs2363499
rs76532428
rs150981123
rs12487922
rs3774327
rs3774326
rs7639327
rs7372653
rs7372657
rs11720064
rs58693636
rs116483964
rs6808735
rs2058476
rs1468712
rs7639375
rs2302503
rs75924445
rs6550448
rs56180213
rs9823428
rs17810211
rs138841637
rs1558527
rs7651033
rs2302504
rs11709376
rs726769
rs148648107
rs4678935
rs9810355
rs6806487
rs6806861
rs9814918
rs11714838
rs75636567
rs11707197
rs72864273
rs6550449
rs6550450
rs4678936
rs6550451
rs1990492
rs3821825
rs148250430
rs9846039
rs145947580
rs148560143
rs192257390
rs3821824
rs2302505
rs147891316
rs9879135
rs2302506
rs11915301
rs3774323
rs75859916
rs17204675
rs9820888
rs17810493
rs67385735
rs79815703
rs79381289
rs7638252
rs7616160
rs11710860
rs17204801
rs6800554
rs2302507
rs4678937
rs9859086
rs6550455
rs6796088
rs9836891
rs7643836
rs17810754
rs6806252
rs7620643
rs3774322
rs79712964
rs79435116
rs182775786
rs55755638
rs67233917
rs3774321
rs9861967
rs3821823
rs35835767
rs173051
rs11707406
rs75469177
rs6780799
rs75741550
rs79142238
rs6787539
rs1500794
rs11927149
rs11713122
rs3733030
rs3733029
3:37172003_G_C
rs6764444
rs11717310
rs77133748
rs9832138
rs2885608
rs9832423
rs147013276
rs6775008
rs4678938
rs6809297
rs6550456
rs6550457
rs17035994
rs62244271
rs336601
rs7640224
rs10154916
rs4678939
rs4678940
rs78969115
rs111853528
rs62244272
rs6550458
rs148810932
rs76740138
rs7630221
rs151158261
rs9839933
rs4678942
rs9869432
rs4678943
rs62244273
rs116655040
rs146071804
rs9823120
rs9823617
rs2362824
rs7638620
rs2175881
rs374951
rs2362825
rs2362826
rs77340616
rs6786857
rs1392749
rs7634972
rs138124594
rs7637994
rs11917563
rs9755599
rs113334978
rs11706079
rs186445461
rs73057481
rs75888249
rs11920928
rs11916897
rs80200976
rs931721
rs6796640
rs17811658
rs4678944
rs9829683
rs9854641
rs9854956
rs963078
rs11717564
rs80071431
rs113013412
rs9852386
rs11714667
rs6550459
rs1053006
rs11711937
rs11711968
rs6786584
rs6773752
rs6786906
rs12629462
rs60832053
rs7616105
rs150053824
rs13098279
rs111284151
rs111616429
rs7631605
rs6762716
rs76336425
rs4678945
rs113606019
rs138794027
rs75886912
rs62244280
rs147146696
rs75658707
rs56304874
rs17206443
rs58948051
rs72866090
rs145039427
rs55898028
rs146988502
rs55656326
rs150712398
rs336594
rs4678949
rs4678950
rs4678561
rs60490177
rs62244283
rs17206492
rs62244284
rs140817297
rs6801864
rs111552713
rs58491735
rs11129752
rs7610068
rs7632108
rs1399178
rs144613985
rs11716414
rs9860764
rs72866099
rs68159333
rs11708049
rs9876275
rs61489663
rs9839105
rs7628444
rs57863333
rs1392748
rs146787134
rs11926827
rs187170380
rs9874437
rs11705906
rs7627949
rs7639607
rs11714716
rs79688145
rs6809976
rs925649
rs113985076
rs336599
rs336598
rs62244286
rs9834928
rs2062587
rs138186017
rs62244287
rs6770520
rs141758611
rs11921099
rs73059464
rs28533984
rs141256074
rs4678562
rs11710131
rs4678952
rs2271549
rs2271548
rs2271547
rs6773419
rs6550463
rs4678953
rs6800842
rs336597
rs17206856
rs146117611
rs77597703
rs62244289
rs188101947
rs35953631
rs150102908
rs146175899
rs4458322
rs78015537
rs62244333
rs9810522
rs11714766
rs56990886
rs17036166
rs17036169
rs73059479
rs7637545
rs7618155
rs144778389
rs11129754
rs1533321
rs4621287
rs6550466
rs62244335
rs62244336
rs111334780
rs73059487
rs1040073
rs883523
rs6791305
rs7651477
rs142626196
rs78616193
rs76188333
rs144518373
rs6805305
rs3774317
rs3774318
rs77896226
rs9857674
rs62244337
rs117333302
rs13072995
rs4336065
rs75862470
rs77519911
rs79764532
rs6791671
rs11720550
rs150653593
rs6550469
rs115533755
rs143538413
rs140758028
rs150565694
rs4283531
rs62241869
rs11716746
rs114504289
rs60330515
rs11129755
rs11129756
rs6550470
rs4452278
rs4574224
rs113227914
rs7638631
```
