## Supplementary material for "Characterization of shared and ancestry-specific signals driving complex traits using multi-ancestry fine-mapping": s1.afreq

```
#CHROM	ID	REF	ALT	ALT_FREQS	OBS_CT
3	rs11706900	G	A	0.564612	1006
3	rs75712982	A	C	0.0188867	1006
3	rs1479149	G	A	0.084493	1006
3	rs144642376	A	G	0.026839	1006
3	rs79021300	G	A	0.0805169	1006
3	rs145923539	G	C	0.0447316	1006
3	rs116551266	C	T	0.026839	1006
3	rs6550417	T	C	0.861829	1006
3	rs6770192	A	T	0.0755467	1006
3	rs62244030	T	G	0.0417495	1006
3	rs73068150	C	T	0.0755467	1006
3	rs62244031	A	T	0.0417495	1006
3	rs2046000	A	C	0.849901	1006
3	rs148748710	T	C	0.00795229	1006
3	rs4560248	A	G	0.861829	1006
3	rs9860223	T	G	0.083499	1006
3	rs73068152	C	A	0.082505	1006
3	rs9861399	T	C	0.083499	1006
3	rs1871353	A	G	0.77833	1006
3	rs1871352	A	C	0.861829	1006
3	rs9837881	T	C	0.128231	1006
3	rs7652594	G	A	0.082505	1006
3	rs57759644	T	C	0.0467197	1006
3	rs58897011	G	A	0.0467197	1006
3	rs60674286	T	C	0.0427435	1006
3	rs12632355	C	T	0.0755467	1006
3	rs73068158	T	C	0.0765408	1006
3	rs73068159	C	T	0.0765408	1006
3	rs73068164	A	T	0.0765408	1006
3	rs17244786	C	T	0.0755467	1006
3	rs6803948	C	A	0.0417495	1006
3	rs1479147	C	G	0.784294	1006
3	rs1871351	G	A	0.0765408	1006
3	rs78884818	A	C	0.0735586	1006
3	rs2045999	G	A	0.784294	1006
3	rs1479146	A	G	0.71173	1006
3	rs75389708	C	T	0.055666	1006
3	rs113278486	C	G	0.0139165	1006
3	rs10510683	G	A	0.5666	1006
3	rs142501044	C	T	0.0765408	1006
3	rs62245661	C	A	0.0417495	1006
3	rs62245662	C	T	0.0417495	1006
3	rs62245663	C	T	0.0427435	1006
3	rs7638029	A	C	0.129225	1006
3	rs7638123	A	G	0.856859	1006
3	rs184613995	C	A	0.0198807	1006
3	rs192158328	C	T	0.0139165	1006
3	rs55893763	T	C	0.0417495	1006
3	rs142592629	G	T	0.0447316	1006
3	rs148992922	G	C	0.055666	1006
3	rs377050837	A	G	0.00994036	1006
3	rs55824237	G	A	0.0447316	1006
3	rs17034888	C	T	0.0526839	1006
3	rs73068173	C	T	0.0765408	1006
3	rs73068177	C	T	0.0755467	1006
3	rs56000017	G	T	0.5666	1006
3	rs17245058	A	G	0.0745527	1006
3	rs115894767	T	C	0.00596421	1006
3	rs73068181	A	G	0.0765408	1006
3	rs62245669	T	C	0.0427435	1006
3	rs111282700	G	C	0.124254	1006
3	rs4678864	T	A	0.0765408	1006
3	rs10510684	T	C	0.0447316	1006
3	rs73068184	G	A	0.0745527	1006
3	rs73829403	C	T	0.0447316	1006
3	rs1871350	C	T	0.856859	1006
3	rs9842124	G	T	0.781312	1006
3	rs17034900	A	G	0.0417495	1006
3	rs7640622	G	A	0.0765408	1006
3	rs73068188	G	T	0.0745527	1006
3	rs137988808	A	T	0.0139165	1006
3	rs747314	A	G	0.643141	1006
3	rs116835065	C	T	0.0238569	1006
3	rs142304286	T	C	0.0258449	1006
3	rs12631282	A	C	0.0765408	1006
3	rs73068190	T	A	0.0755467	1006
3	rs147642727	T	C	0.00596421	1006
3	rs75245549	T	C	0.055666	1006
3	rs78111618	G	A	0.305169	1006
3	rs73068191	C	T	0.306163	1006
3	rs75709836	G	T	0.0735586	1006
3	rs10461006	G	A	0.0417495	1006
3	rs10460958	C	G	0.0457256	1006
3	rs12495177	G	A	0.0129225	1006
3	rs6769467	T	C	0.0427435	1006
3	rs12107847	G	C	0.0765408	1006
3	rs7616666	T	G	0.0417495	1006
3	rs1351234	A	C	0.140159	1006
3	rs73068197	T	G	0.0765408	1006
3	rs2100989	G	C	0.640159	1006
3	rs4678528	A	C	0.0745527	1006
3	rs7638034	T	C	0.15507	1006
3	rs56305411	T	A	0.0755467	1006
3	rs55976142	T	C	0.0765408	1006
3	rs7626663	G	C	0.05666	1006
3	rs7638496	T	A	0.0685885	1006
3	rs6807628	A	C	0.0685885	1006
3	rs76104364	T	C	0.0755467	1006
3	rs73070103	G	A	0.0755467	1006
3	rs9818203	C	G	0.154076	1006
3	rs75469438	T	C	0.0755467	1006
3	rs60023986	C	T	0.0715706	1006
3	rs1960994	G	C	0.795229	1006
3	rs9823280	C	T	0.082505	1006
3	rs55965327	T	C	0.0685885	1006
3	rs74929196	T	C	0.0755467	1006
3	rs9828188	C	G	0.082505	1006
3	rs13324517	A	C	0.082505	1006
3	rs1842149	T	G	0.871769	1006
3	rs2127231	A	G	0.871769	1006
3	rs9849020	T	C	0.154076	1006
3	rs6550418	A	G	0.0685885	1006
3	rs1824895	T	C	0.082505	1006
3	rs116136757	A	G	0.0755467	1006
3	rs1824894	C	A	0.082505	1006
3	rs55905238	T	A	0.0685885	1006
3	rs56373641	A	G	0.0238569	1006
3	rs2100988	G	C	0.154076	1006
3	rs12490574	G	A	0.05666	1006
3	rs1585079	T	A	0.640159	1006
3	rs1842148	G	A	0.799205	1006
3	rs2965055	A	G	0.799205	1006
3	rs61170613	C	A	0.0685885	1006
3	rs1155010	T	C	0.567594	1006
3	rs71328141	G	A	0.0367793	1006
3	rs62245675	C	T	0.0159046	1006
3	rs1378784	C	T	0.5666	1006
3	rs6784010	A	G	0.154076	1006
3	rs62245676	G	A	0.0427435	1006
3	rs73052216	T	C	0.0139165	1006
3	rs9864638	A	C	0.082505	1006
3	rs61309379	G	C	0.05666	1006
3	rs6787196	A	C	0.154076	1006
3	rs79066093	C	T	0.0755467	1006
3	rs62245678	G	A	0.0159046	1006
3	rs6550421	T	C	0.0685885	1006
3	rs2605392	T	C	0.201789	1006
3	rs59979371	T	G	0.0685885	1006
3	rs9311131	T	C	0.082505	1006
3	rs35735267	G	A	0.0228628	1006
3	rs62245682	A	C	0.0685885	1006
3	rs56163223	G	C	0.0685885	1006
3	rs13066826	G	A	0.154076	1006
3	rs62245684	C	A	0.0427435	1006
3	rs12635446	C	T	0.0715706	1006
3	rs75430737	C	T	0.0755467	1006
3	rs73052218	G	T	0.0685885	1006
3	rs6764940	G	A	0.0695825	1006
3	rs12638953	T	G	0.0785288	1006
3	rs9859913	C	T	0.0854871	1006
3	rs9864477	G	A	0.0854871	1006
3	rs1993923	C	T	0.203777	1006
3	rs9826783	A	G	0.0854871	1006
3	rs1123537	C	T	0.0854871	1006
3	rs9841349	G	C	0.0854871	1006
3	rs57155368	G	A	0.05666	1006
3	rs140250241	G	C	0.026839	1006
3	rs74965390	A	G	0.0755467	1006
3	rs34874227	G	T	0.0228628	1006
3	rs116464279	T	A	0.0129225	1006
3	rs2127232	A	C	0.0755467	1006
3	rs6775328	C	T	0.0854871	1006
3	rs6788560	T	C	0.153082	1006
3	rs75388179	A	G	0.0526839	1006
3	rs6775790	G	A	0.0864811	1006
3	rs6800131	A	G	0.15507	1006
3	rs73052223	C	A	0.0139165	1006
3	rs78277356	A	G	0.0755467	1006
3	rs62245714	C	T	0.0675944	1006
3	rs2619156	C	T	0.360835	1006
3	rs4678529	T	C	0.360835	1006
3	rs2605393	T	G	0.2833	1006
3	rs4678866	T	C	0.0735586	1006
3	rs149141720	G	A	0.0258449	1006
3	rs1114518	G	A	0.128231	1006
3	rs73052229	T	C	0.0139165	1006
3	rs978179	G	A	0.128231	1006
3	rs77425560	T	C	0.0228628	1006
3	rs148806067	C	T	0.0159046	1006
3	rs2605390	A	G	0.432406	1006
3	rs146578858	T	A	0.0139165	1006
3	rs2965054	T	G	0.950298	1006
3	rs73052235	T	C	0.0785288	1006
3	rs112198089	A	G	0.0119284	1006
3	rs73052237	A	G	0.159046	1006
3	rs1456069	G	A	0.251491	1006
3	rs73052238	C	T	0.0805169	1006
3	rs7617700	A	G	0.279324	1006
3	rs73052241	T	C	0.0805169	1006
3	rs4678530	C	G	0.246521	1006
3	rs6780381	G	C	0.0934394	1006
3	rs62245715	C	T	0.0139165	1006
3	rs62245716	A	G	0.316103	1006
3	rs112150069	C	A	0.0238569	1006
3	rs56006618	C	T	0.247515	1006
3	rs6550422	A	G	0.161034	1006
3	rs78479904	T	C	0.0695825	1006
3	rs73052247	G	A	0.247515	1006
3	rs142615683	T	G	0.0129225	1006
3	rs140835166	G	A	0.026839	1006
3	rs57930526	T	C	0.247515	1006
3	rs59881573	G	A	0.247515	1006
3	rs113135397	C	T	0.247515	1006
3	rs112766131	G	A	0.219682	1006
3	rs73052248	T	C	0.247515	1006
3	rs62245718	T	G	0.054672	1006
3	rs73052252	C	T	0.247515	1006
3	rs62245719	A	G	0.159046	1006
3	rs73052253	C	T	0.0805169	1006
3	rs62245720	C	T	0.0666004	1006
3	rs73052254	T	C	0.0805169	1006
3	rs4678867	T	A	0.247515	1006
3	rs76106538	T	C	0.219682	1006
3	rs56722971	T	A	0.247515	1006
3	rs56306821	G	A	0.247515	1006
3	rs58163920	A	T	0.243539	1006
3	rs60239415	C	A	0.247515	1006
3	rs76901553	G	A	0.0119284	1006
3	rs73054114	G	A	0.026839	1006
3	rs1531134	T	C	0.215706	1006
3	rs12636811	A	T	0.400596	1006
3	rs17034991	T	C	0.243539	1006
3	rs73054116	A	G	0.0795229	1006
3	rs9870425	A	T	0.157058	1006
3	rs62245721	G	C	0.0656064	1006
3	rs62245722	C	T	0.0656064	1006
3	rs73054118	T	C	0.026839	1006
3	rs62245723	A	T	0.129225	1006
3	rs2361037	T	C	0.243539	1006
3	rs62245724	C	A	0.0656064	1006
3	rs62245725	G	C	0.0656064	1006
3	rs2361038	T	C	0.243539	1006
3	rs2361039	C	T	0.215706	1006
3	rs17034994	A	G	0.0894632	1006
3	rs17034995	C	T	0.243539	1006
3	rs28495659	T	A	0.157058	1006
3	rs115748059	C	G	0.0159046	1006
3	rs146257290	C	A	0.00596421	1006
3	rs4505641	C	T	0.54175	1006
3	rs17186340	C	T	0.0795229	1006
3	rs17034997	A	G	0.215706	1006
3	rs76699580	G	A	0.215706	1006
3	rs58303436	A	G	0.243539	1006
3	rs12636967	G	A	0.243539	1006
3	rs12631541	A	G	0.243539	1006
3	rs114226791	G	A	0.0328032	1006
3	rs114885120	T	C	0.0159046	1006
3	rs4678870	T	C	0.40159	1006
3	rs116354578	C	T	0.0139165	1006
3	rs73054131	C	T	0.027833	1006
3	rs2885139	G	C	0.373757	1006
3	rs62245726	C	T	0.0129225	1006
3	rs73054132	G	T	0.027833	1006
3	rs55700993	T	A	0.027833	1006
3	rs75736780	C	T	0.166004	1006
3	rs58766368	C	T	0.027833	1006
3	rs73054134	T	C	0.027833	1006
3	rs17035006	T	A	0.402584	1006
3	rs7626345	T	C	0.027833	1006
3	rs7614774	C	T	0.027833	1006
3	rs7614787	C	T	0.027833	1006
3	rs7626457	T	C	0.027833	1006
3	rs7617418	G	T	0.027833	1006
3	rs7617520	G	A	0.027833	1006
3	rs66770166	A	G	0.027833	1006
3	rs73054148	G	C	0.027833	1006
3	rs73054150	G	A	0.027833	1006
3	rs73054152	A	T	0.027833	1006
3	rs17035012	T	C	0.0894632	1006
3	rs73054157	A	G	0.027833	1006
3	rs17035015	T	C	0.218688	1006
3	rs73054160	T	C	0.026839	1006
3	rs73054163	C	T	0.027833	1006
3	rs73054165	G	T	0.027833	1006
3	rs73054167	G	A	0.027833	1006
3	rs79287010	T	A	0.217694	1006
3	rs7623911	C	T	0.217694	1006
3	rs73054169	T	C	0.027833	1006
3	rs73056089	C	A	0.027833	1006
3	rs73056091	G	A	0.027833	1006
3	rs73056094	T	C	0.027833	1006
3	rs73056097	T	C	0.0795229	1006
3	rs73056100	A	G	0.026839	1006
3	rs73056102	T	C	0.027833	1006
3	rs17035024	A	G	0.217694	1006
3	rs73057904	C	G	0.027833	1006
3	rs77053179	C	G	0.0119284	1006
3	rs73057906	T	G	0.026839	1006
3	rs73828877	C	G	0.245527	1006
3	rs73828878	A	T	0.2167	1006
3	rs7630199	G	A	0.027833	1006
3	rs7630285	G	A	0.027833	1006
3	rs73057913	A	G	0.027833	1006
3	rs73828881	A	C	0.027833	1006
3	rs76434112	C	T	0.026839	1006
3	rs73057915	T	C	0.027833	1006
3	rs73057917	T	C	0.027833	1006
3	rs73057919	C	T	0.027833	1006
3	rs62245727	T	A	0.0666004	1006
3	rs7636993	G	A	0.133201	1006
3	rs73057925	A	G	0.026839	1006
3	rs73057929	G	A	0.027833	1006
3	rs73057931	G	A	0.027833	1006
3	rs73057933	C	T	0.027833	1006
3	rs73057936	G	C	0.027833	1006
3	rs58076541	G	A	0.027833	1006
3	rs57263589	C	T	0.027833	1006
3	rs61527575	C	A	0.027833	1006
3	rs56981041	G	C	0.027833	1006
3	rs7625902	C	T	0.0646123	1006
3	rs73057943	C	G	0.083499	1006
3	rs59642579	A	G	0.027833	1006
3	rs73059904	T	A	0.027833	1006
3	rs73059908	C	T	0.026839	1006
3	rs73059910	G	A	0.027833	1006
3	rs73059911	G	A	0.027833	1006
3	rs73059913	C	T	0.027833	1006
3	rs73059916	T	G	0.027833	1006
3	rs55994224	C	T	0.0884692	1006
3	rs73059918	C	T	0.027833	1006
3	rs73059919	C	A	0.027833	1006
3	rs728082	G	A	0.349901	1006
3	rs73059920	C	T	0.027833	1006
3	rs73059922	A	T	0.027833	1006
3	rs73059923	T	C	0.027833	1006
3	rs73059924	G	T	0.027833	1006
3	rs73059925	G	A	0.027833	1006
3	rs73059928	T	G	0.027833	1006
3	rs73059929	C	A	0.026839	1006
3	rs34579659	G	A	0.130219	1006
3	rs138607300	T	C	0.0357853	1006
3	rs9828927	G	A	0.0666004	1006
3	rs73830307	A	G	0.027833	1006
3	rs73059938	A	G	0.027833	1006
3	rs73059940	A	G	0.027833	1006
3	rs73059944	T	C	0.027833	1006
3	rs73059946	C	G	0.027833	1006
3	rs73830313	T	C	0.027833	1006
3	rs73830314	A	C	0.027833	1006
3	rs73059948	C	G	0.027833	1006
3	rs73830316	G	A	0.027833	1006
3	rs57881392	T	G	0.027833	1006
3	rs2885140	C	T	0.257455	1006
3	rs112276170	T	C	0.026839	1006
3	rs57768002	C	T	0.027833	1006
3	rs58177147	C	T	0.027833	1006
3	rs56064504	C	G	0.027833	1006
3	rs56199134	G	C	0.0357853	1006
3	rs56384636	T	C	0.0904573	1006
3	rs55812122	G	A	0.0785288	1006
3	rs142989141	T	G	0.0666004	1006
3	rs147647783	A	C	0.027833	1006
3	rs142151557	C	T	0.027833	1006
3	rs146007987	G	A	0.026839	1006
3	rs148860441	G	A	0.027833	1006
3	rs143501920	C	A	0.027833	1006
3	rs147265486	G	A	0.028827	1006
3	rs79623920	C	T	0.027833	1006
3	rs192427278	T	C	0.026839	1006
3	rs185226139	C	G	0.026839	1006
3	rs142122078	G	A	0.026839	1006
3	rs149578436	T	C	0.0109344	1006
3	rs113517711	C	T	0.227634	1006
3	rs148710495	G	A	0.027833	1006
3	rs144650412	G	A	0.026839	1006
3	rs73059955	G	A	0.027833	1006
3	rs78631838	T	C	0.027833	1006
3	rs4678874	A	G	0.256461	1006
3	rs6796695	C	T	0.027833	1006
3	rs17035045	C	T	0.255467	1006
3	rs57675103	T	C	0.027833	1006
3	rs60908287	G	A	0.027833	1006
3	rs7611709	T	C	0.027833	1006
3	rs7611720	T	C	0.027833	1006
3	rs7644237	C	T	0.027833	1006
3	rs7611802	T	C	0.027833	1006
3	rs4678875	T	C	0.257455	1006
3	rs113483115	T	C	0.0168986	1006
3	rs7644445	C	A	0.027833	1006
3	rs73059977	C	T	0.026839	1006
3	rs61547650	A	G	0.027833	1006
3	rs61333033	T	C	0.257455	1006
3	rs73059982	G	A	0.026839	1006
3	rs58992824	A	G	0.027833	1006
3	rs150476085	A	G	0.027833	1006
3	rs145417748	T	C	0.0119284	1006
3	rs182307425	T	G	0.0188867	1006
3	rs149184978	G	A	0.0159046	1006
3	rs143364996	C	T	0.027833	1006
3	rs79319818	G	T	0.0516899	1006
3	rs73059984	C	G	0.027833	1006
3	rs73059986	G	T	0.027833	1006
3	rs115050260	A	G	0.027833	1006
3	rs77050446	G	A	0.222664	1006
3	rs62245728	A	G	0.0695825	1006
3	rs35122810	C	T	0.131213	1006
3	rs73059988	C	T	0.027833	1006
3	rs74583666	G	A	0.222664	1006
3	rs73059990	G	A	0.027833	1006
3	rs73059992	A	G	0.027833	1006
3	rs12630622	A	T	0.222664	1006
3	rs56155704	C	T	0.027833	1006
3	rs73059995	G	T	0.027833	1006
3	rs73059996	T	C	0.027833	1006
3	rs73059998	T	G	0.027833	1006
3	rs73059999	T	C	0.026839	1006
3	rs73830333	G	A	0.027833	1006
3	rs73060000	T	G	0.027833	1006
3	rs10514698	T	C	0.227634	1006
3	rs116657619	G	A	0.026839	1006
3	rs73060001	A	T	0.027833	1006
3	rs73061903	C	T	0.027833	1006
3	rs56282352	A	G	0.027833	1006
3	rs62245730	G	A	0.0666004	1006
3	rs55924529	A	G	0.027833	1006
3	rs56020835	C	G	0.027833	1006
3	rs62245731	C	T	0.0666004	1006
3	rs73061908	T	C	0.0904573	1006
3	rs73061910	G	A	0.027833	1006
3	rs73061912	T	C	0.026839	1006
3	rs58052156	T	C	0.027833	1006
3	rs57838169	C	T	0.027833	1006
3	rs6788327	T	C	0.412525	1006
3	rs6775506	G	A	0.554672	1006
3	rs57385156	A	C	0.027833	1006
3	rs73061980	C	T	0.027833	1006
3	rs62245732	C	T	0.054672	1006
3	rs73061985	A	G	0.027833	1006
3	rs73061986	G	C	0.027833	1006
3	rs73061988	G	T	0.026839	1006
3	rs79789677	G	C	0.131213	1006
3	rs144870323	C	T	0.0119284	1006
3	rs56665083	G	T	0.027833	1006
3	rs58618741	T	G	0.027833	1006
3	rs62245733	T	C	0.0139165	1006
3	rs4678876	G	T	0.256461	1006
3	rs73061996	C	T	0.027833	1006
3	rs73061998	G	A	0.027833	1006
3	rs73830350	A	G	0.027833	1006
3	rs4678877	A	G	0.413519	1006
3	rs76995243	A	G	0.228628	1006
3	rs4678878	T	C	0.408549	1006
3	rs116835742	G	A	0.027833	1006
3	rs6774073	G	A	0.027833	1006
3	rs6774392	G	A	0.027833	1006
3	rs73063804	C	T	0.026839	1006
3	rs6774421	C	T	0.0666004	1006
3	rs6774639	C	T	0.977137	1006
3	rs73830355	C	A	0.027833	1006
3	rs73063805	A	G	0.027833	1006
3	rs75940917	T	G	0.0477137	1006
3	rs73063806	T	C	0.027833	1006
3	rs73063810	C	T	0.027833	1006
3	rs73063811	A	C	0.027833	1006
3	rs79750492	G	A	0.22167	1006
3	rs73063813	T	C	0.027833	1006
3	rs73830361	G	A	0.027833	1006
3	rs73063814	G	A	0.027833	1006
3	rs145655381	A	G	0.026839	1006
3	rs11915205	C	T	0.0666004	1006
3	rs6808188	A	G	0.027833	1006
3	rs6797191	T	C	0.027833	1006
3	rs73063822	G	A	0.026839	1006
3	rs11129714	T	C	0.323062	1006
3	rs55647641	A	G	0.027833	1006
3	rs56187934	C	T	0.027833	1006
3	rs147363047	T	C	0.027833	1006
3	rs75265240	C	T	0.028827	1006
3	rs62245734	G	A	0.054672	1006
3	rs9860312	T	C	0.977137	1006
3	rs73063829	T	A	0.258449	1006
3	rs73063830	C	T	0.027833	1006
3	rs73063831	A	G	0.027833	1006
3	rs73063832	A	C	0.027833	1006
3	rs11921700	C	A	0.0666004	1006
3	rs73063837	T	C	0.027833	1006
3	rs114423872	G	A	0.0119284	1006
3	rs55860050	G	A	0.00795229	1006
3	rs73830369	A	G	0.027833	1006
3	rs56344205	C	A	0.0337972	1006
3	rs55854251	A	G	0.027833	1006
3	rs60702255	G	T	0.027833	1006
3	rs59646412	C	T	0.027833	1006
3	rs56033701	G	A	0.027833	1006
3	rs55932011	G	T	0.027833	1006
3	rs73063902	C	A	0.027833	1006
3	rs73065704	C	G	0.0666004	1006
3	rs73065706	A	C	0.027833	1006
3	rs75416095	C	T	0.0139165	1006
3	rs34742417	C	G	0.136183	1006
3	rs73065707	C	T	0.027833	1006
3	rs73065708	T	C	0.027833	1006
3	rs1598529	T	C	0.483101	1006
3	rs12374174	T	C	0.549702	1006
3	rs73065713	C	T	0.027833	1006
3	rs73065719	C	A	0.027833	1006
3	rs1869848	C	T	0.229622	1006
3	rs73065721	A	G	0.027833	1006
3	rs148805789	G	A	0.0119284	1006
3	rs112252143	T	G	0.229622	1006
3	rs78365105	T	C	0.22664	1006
3	rs77455357	T	C	0.027833	1006
3	rs13081097	G	A	0.549702	1006
3	rs192369406	C	T	0.027833	1006
3	rs79248993	T	A	0.027833	1006
3	rs73065726	G	T	0.027833	1006
3	rs73065728	A	C	0.027833	1006
3	rs35307391	T	A	0.135189	1006
3	rs57258426	T	A	0.027833	1006
3	rs57854291	T	C	0.0139165	1006
3	rs17035057	G	A	0.0675944	1006
3	rs56670799	C	T	0.0139165	1006
3	rs58856437	T	C	0.0139165	1006
3	rs56110436	T	C	0.0139165	1006
3	rs79491237	G	C	0.214712	1006
3	rs149736097	A	G	0.027833	1006
3	rs76500991	T	G	0.0149105	1006
3	rs73065734	G	A	0.0139165	1006
3	rs60818596	T	A	0.0149105	1006
3	rs59737912	A	G	0.0149105	1006
3	rs11717255	G	T	0.902584	1006
3	rs60892100	G	T	0.0149105	1006
3	rs55969645	C	T	0.0149105	1006
3	rs9865125	G	T	0.976143	1006
3	rs3749279	C	T	0.201789	1006
3	rs61273647	G	A	0.0159046	1006
3	rs55874122	T	A	0.0159046	1006
3	rs17246780	C	T	0.0765408	1006
3	rs9875258	G	A	0.0745527	1006
3	rs7610107	G	A	0.141153	1006
3	rs73065745	C	T	0.083499	1006
3	rs12487305	T	C	0.114314	1006
3	rs936154	G	A	0.694831	1006
3	rs147601862	T	G	0.0178926	1006
3	rs936155	C	T	0.724652	1006
3	rs936156	C	T	0.727634	1006
3	rs936157	G	T	0.563618	1006
3	rs9881480	G	C	0.198807	1006
3	rs870446	T	C	0.266402	1006
3	rs936158	C	T	0.617296	1006
3	rs73830381	G	A	0.027833	1006
3	rs870445	T	C	0.590457	1006
3	rs936159	T	G	0.617296	1006
3	rs1456077	G	A	0.617296	1006
3	rs4352335	G	A	0.589463	1006
3	rs76202877	C	G	0.0775348	1006
3	rs4678879	G	A	0.299205	1006
3	rs6788685	A	G	0.846918	1006
3	rs6764548	G	A	0.846918	1006
3	rs6764657	G	A	0.846918	1006
3	rs73065767	C	T	0.0705765	1006
3	rs1456079	C	T	0.651093	1006
3	rs1456080	C	G	0.651093	1006
3	rs6768006	C	T	0.847913	1006
3	rs6792390	A	G	0.652087	1006
3	rs6768186	G	A	0.62326	1006
3	rs28436583	C	T	0.10835	1006
3	rs2005577	A	G	0.740557	1006
3	rs1109733	T	C	0.653082	1006
3	rs1109734	A	G	0.653082	1006
3	rs9917678	G	A	0.027833	1006
3	rs1109735	G	A	0.652087	1006
3	rs9917806	A	G	0.651093	1006
3	rs73065779	C	T	0.0874751	1006
3	rs73065782	G	A	0.0874751	1006
3	rs73831045	T	A	0.027833	1006
3	rs897546	G	A	0.193837	1006
3	rs35237806	C	T	0.10835	1006
3	rs114961705	C	T	0.0178926	1006
3	rs9838053	C	T	0.10835	1006
3	rs78612495	A	G	0.0318091	1006
3	rs75376489	A	G	0.0417495	1006
3	rs1814562	C	T	0.106362	1006
3	rs187542127	C	G	0.0109344	1006
3	rs183019542	C	G	0.0477137	1006
3	rs4626042	G	C	0.107356	1006
3	rs112365886	C	G	0.0417495	1006
3	rs13088973	T	C	0.120278	1006
3	rs149297088	T	C	0.104374	1006
3	rs116431364	C	T	0.10835	1006
3	rs9820219	C	T	0.120278	1006
3	rs62246672	C	T	0.150099	1006
3	rs75223282	A	T	0.0218688	1006
3	rs17035121	G	A	0.135189	1006
3	rs4678532	C	A	0.724652	1006
3	rs73065789	G	C	0.109344	1006
3	rs73065792	A	G	0.109344	1006
3	rs73065795	G	T	0.109344	1006
3	rs73065796	G	A	0.109344	1006
3	rs73065798	A	G	0.109344	1006
3	rs10514699	T	C	0.109344	1006
3	rs77311937	A	G	0.0218688	1006
3	rs10514700	G	A	0.109344	1006
3	rs73065800	A	G	0.109344	1006
3	rs7635001	T	C	0.120278	1006
3	rs6550424	G	T	0.870775	1006
3	rs74867163	A	G	0.0218688	1006
3	rs77788886	G	C	0.0218688	1006
3	rs17035130	C	T	0.109344	1006
3	rs3214011	A	G	0.10835	1006
3	rs17035133	T	C	0.109344	1006
3	rs7648811	A	C	0.109344	1006
3	rs13060288	G	T	0.120278	1006
3	rs73067808	T	C	0.0884692	1006
3	rs76551100	A	G	0.0407555	1006
3	rs75766950	T	C	0.027833	1006
3	rs73824585	G	A	0.109344	1006
3	rs73067810	A	G	0.109344	1006
3	rs73067812	A	G	0.107356	1006
3	rs148404535	G	A	0.0109344	1006
3	rs55768528	T	C	0.109344	1006
3	rs55978966	A	G	0.107356	1006
3	rs56279726	G	T	0.107356	1006
3	rs115170792	T	C	0.027833	1006
3	rs55725146	T	C	0.109344	1006
3	rs55766331	G	A	0.110338	1006
3	rs56086007	T	C	0.109344	1006
3	rs9857246	C	G	0.872763	1006
3	rs111276202	C	G	0.0407555	1006
3	rs715660	A	C	0.299205	1006
3	rs11928506	T	G	0.109344	1006
3	rs12494487	G	A	0.121272	1006
3	rs73067818	A	G	0.0178926	1006
3	rs6767011	A	G	0.872763	1006
3	rs9859630	T	A	0.120278	1006
3	rs114541441	A	G	0.0119284	1006
3	rs13100890	G	A	0.120278	1006
3	rs144929106	T	A	0.0218688	1006
3	rs9850763	G	C	0.872763	1006
3	rs9812914	A	C	0.872763	1006
3	rs7623278	A	G	0.872763	1006
3	rs6786646	C	T	0.149105	1006
3	rs58775847	G	A	0.10835	1006
3	rs73067830	A	G	0.10835	1006
3	rs11718858	G	T	0.189861	1006
3	rs11916844	T	A	0.0516899	1006
3	rs36064918	G	A	0.0387674	1006
3	rs11928382	G	A	0.21173	1006
3	rs7612223	T	C	0.150099	1006
3	rs76879083	G	A	0.0238569	1006
3	rs114506731	A	G	0.111332	1006
3	rs17247293	G	C	0.107356	1006
3	rs56124003	C	T	0.146123	1006
3	rs17035151	G	A	0.10835	1006
3	rs1456078	G	A	0.723658	1006
3	rs1350145	G	T	0.120278	1006
3	rs1350146	G	A	0.121272	1006
3	rs115658024	T	C	0.027833	1006
3	rs140233869	T	C	0.026839	1006
3	rs56041708	T	C	0.150099	1006
3	rs78551102	A	G	0.0218688	1006
3	rs34773966	T	G	0.701789	1006
3	rs11709139	T	C	0.723658	1006
3	rs9881075	C	A	0.702783	1006
3	rs9843416	A	G	0.723658	1006
3	rs7646747	C	G	0.872763	1006
3	rs7646768	C	T	0.872763	1006
3	rs115506154	T	A	0.0218688	1006
3	rs116836967	A	G	0.0109344	1006
3	rs1456081	G	C	0.870775	1006
3	rs73067855	C	T	0.0178926	1006
3	rs116486567	G	A	0.0447316	1006
3	rs112879670	A	C	0.0397614	1006
3	rs115749336	G	C	0.0119284	1006
3	rs9840835	T	C	0.120278	1006
3	rs6788598	A	G	0.027833	1006
3	rs34135865	T	C	0.0964215	1006
3	rs11708473	C	T	0.247515	1006
3	rs11709479	G	A	0.148111	1006
3	rs6767976	G	A	0.0258449	1006
3	rs35014592	C	T	0.247515	1006
3	rs6795695	A	G	0.872763	1006
3	rs10510685	A	C	0.0586481	1006
3	rs2885142	T	G	0.872763	1006
3	rs149950171	G	T	0.0159046	1006
3	rs6787386	T	C	0.502982	1006
3	rs77915587	C	A	0.0218688	1006
3	rs75607303	C	T	0.0218688	1006
3	rs74775818	C	T	0.0218688	1006
3	rs75774082	T	A	0.0218688	1006
3	rs78434471	C	T	0.0218688	1006
3	rs77806933	T	C	0.0218688	1006
3	rs1456074	C	T	0.605368	1006
3	rs55847649	G	A	0.0218688	1006
3	rs2290530	C	T	0.106362	1006
3	rs41285095	A	G	0.0218688	1006
3	rs4678880	G	A	0.0964215	1006
3	rs76731519	C	T	0.0218688	1006
3	rs116512548	T	C	0.0218688	1006
3	rs147796747	G	T	0.00596421	1006
3	rs79820074	T	C	0.0218688	1006
3	rs76551567	C	T	0.0218688	1006
3	rs77069230	C	A	0.0218688	1006
3	rs79455765	G	A	0.0218688	1006
3	rs35558432	A	T	0.121272	1006
3	rs116454290	G	A	0.0218688	1006
3	rs77253421	G	C	0.0308151	1006
3	rs74685626	G	T	0.0218688	1006
3	rs1456075	C	T	0.148111	1006
3	rs1456076	C	G	0.755467	1006
3	rs75181005	G	A	0.0218688	1006
3	rs77697960	G	A	0.0218688	1006
3	rs78344468	A	G	0.0218688	1006
3	rs75584204	A	T	0.0218688	1006
3	rs74975922	T	C	0.0218688	1006
3	rs41276519	C	A	0.148111	1006
3	rs114543411	G	A	0.00596421	1006
3	rs78382041	T	C	0.0218688	1006
3	rs77475108	A	G	0.0218688	1006
3	rs113161663	C	T	0.0218688	1006
3	rs112533706	C	T	0.0218688	1006
3	rs45549732	T	C	0.0218688	1006
3	rs11926471	A	G	0.117296	1006
3	rs45619738	T	C	0.0218688	1006
3	rs13083668	C	G	0.120278	1006
3	rs115180678	A	T	0.0218688	1006
3	rs75772119	G	C	0.0218688	1006
3	rs61166540	A	T	0.148111	1006
3	rs1378785	T	C	0.873757	1006
3	rs78969813	G	A	0.0198807	1006
3	rs77025583	T	C	0.0218688	1006
3	rs1869847	A	G	0.873757	1006
3	rs114864894	A	G	0.0218688	1006
3	rs76515968	T	C	0.0218688	1006
3	rs77216282	G	A	0.0218688	1006
3	rs80168087	C	T	0.0218688	1006
3	rs79603775	C	T	0.0218688	1006
3	rs74640790	T	C	0.0218688	1006
3	rs7645818	A	C	0.417495	1006
3	rs74777540	T	C	0.0218688	1006
3	rs75062887	A	G	0.0218688	1006
3	rs114092731	G	A	0.0218688	1006
3	rs181028195	C	T	0.00894632	1006
3	rs73067863	C	T	0.106362	1006
3	rs78150526	C	A	0.0218688	1006
3	rs75540132	C	T	0.0218688	1006
3	rs115143549	C	T	0.0218688	1006
3	rs115177641	C	A	0.0218688	1006
3	rs114543694	T	C	0.0218688	1006
3	rs79324300	C	T	0.0218688	1006
3	rs75957533	T	C	0.0218688	1006
3	rs78562003	G	A	0.0218688	1006
3	rs79763750	T	C	0.0218688	1006
3	rs113054910	T	C	0.0109344	1006
3	rs76342392	A	C	0.0417495	1006
3	rs75912316	C	T	0.0218688	1006
3	rs9872063	T	C	0.417495	1006
3	rs79258285	A	G	0.0218688	1006
3	rs79156336	C	A	0.0218688	1006
3	rs115751093	G	T	0.0218688	1006
3	rs80136213	C	A	0.0218688	1006
3	rs147436277	G	A	0.00894632	1006
3	rs75654990	G	A	0.0218688	1006
3	rs113053993	T	G	0.0497018	1006
3	rs111249556	G	A	0.0218688	1006
3	rs79646583	A	G	0.0218688	1006
3	rs77810709	T	C	0.0218688	1006
3	rs77530891	G	A	0.0218688	1006
3	rs2290529	G	T	0.246521	1006
3	rs2290528	G	A	0.120278	1006
3	rs145444316	C	T	0.0119284	1006
3	rs1456071	A	G	0.873757	1006
3	rs77158727	A	G	0.0218688	1006
3	rs190828873	C	A	0.00596421	1006
3	rs1456072	C	G	0.873757	1006
3	rs75883651	A	G	0.0218688	1006
3	rs114857310	A	G	0.0168986	1006
3	rs6786359	C	A	0.871769	1006
3	rs73067874	G	A	0.0168986	1006
3	rs116781452	A	C	0.0188867	1006
3	rs73067877	A	G	0.147117	1006
3	rs79909047	G	A	0.0318091	1006
3	rs4624518	T	C	0.416501	1006
3	rs12637610	C	T	0.106362	1006
3	rs12637657	C	A	0.106362	1006
3	rs73067887	C	T	0.106362	1006
3	rs11711733	A	G	0.147117	1006
3	rs148705370	A	G	0.0417495	1006
3	rs2885143	C	G	0.321074	1006
3	rs74344592	A	G	0.0417495	1006
3	rs4425209	T	C	0.106362	1006
3	rs144657763	T	A	0.0586481	1006
3	rs115199424	C	T	0.11829	1006
3	rs144067701	C	T	0.11829	1006
3	rs62243789	G	A	0.149105	1006
3	rs9827528	G	A	0.32008	1006
3	rs17035210	T	C	0.106362	1006
3	rs13091057	A	G	0.11829	1006
3	rs4678882	G	C	0.337972	1006
3	rs78307918	T	C	0.0417495	1006
3	rs75033615	T	C	0.0417495	1006
3	rs73067894	G	A	0.125249	1006
3	rs111448966	G	A	0.0178926	1006
3	rs6797696	T	C	0.673956	1006
3	rs9825477	G	A	0.0775348	1006
3	rs11710098	C	T	0.135189	1006
3	rs111235138	C	T	0.0526839	1006
3	rs112480952	C	A	0.0516899	1006
3	rs114470630	A	G	0.0178926	1006
3	rs78277832	G	C	0.0347913	1006
3	rs6777047	G	A	0.533797	1006
3	rs6777181	C	T	0.670974	1006
3	rs79043318	G	A	0.137177	1006
3	rs9861751	T	C	0.0775348	1006
3	rs1456068	C	T	0.670974	1006
3	rs4678883	T	C	0.403579	1006
3	rs28551677	C	G	0.0795229	1006
3	rs77197403	C	T	0.136183	1006
3	rs79665490	T	C	0.136183	1006
3	rs6797011	T	A	0.404573	1006
3	rs74505555	C	T	0.136183	1006
3	rs6787556	C	T	0.404573	1006
3	rs4678533	C	T	0.405567	1006
3	rs79092526	T	C	0.136183	1006
3	rs78721071	A	G	0.141153	1006
3	rs11711958	C	T	0.136183	1006
3	rs62243790	T	A	0.0178926	1006
3	rs34328673	C	T	0.0318091	1006
3	rs1869846	A	G	0.619284	1006
3	rs112058982	C	G	0.136183	1006
3	rs115734396	T	C	0.0218688	1006
3	rs116216059	C	A	0.0149105	1006
3	rs114903780	T	C	0.00994036	1006
3	rs11714333	C	A	0.136183	1006
3	rs6810243	A	C	0.0805169	1006
3	rs57328103	C	T	0.0805169	1006
3	rs79722866	G	C	0.0178926	1006
3	rs7427538	A	T	0.0864811	1006
3	rs75665620	A	T	0.136183	1006
3	rs78881270	C	T	0.0944334	1006
3	rs111382852	G	A	0.0119284	1006
3	rs7644206	G	A	0.138171	1006
3	rs142893248	C	G	0.136183	1006
3	rs13098641	C	G	0.0884692	1006
3	rs76520144	A	G	0.136183	1006
3	rs2885141	T	A	0.662028	1006
3	rs79536445	C	G	0.136183	1006
3	rs4482623	A	G	0.662028	1006
3	rs9681505	T	C	0.77833	1006
3	rs7647494	C	A	0.114314	1006
3	rs7372042	G	A	0.44334	1006
3	rs7372037	C	T	0.525845	1006
3	rs7627024	T	C	0.117296	1006
3	rs78136769	C	T	0.136183	1006
3	rs150803710	C	T	0.0745527	1006
3	rs77423019	T	A	0.135189	1006
3	rs9814770	T	G	0.082505	1006
3	rs79188629	G	A	0.0984095	1006
3	rs6777327	T	C	0.136183	1006
3	rs79703222	C	G	0.136183	1006
3	rs149102893	G	A	0.00795229	1006
3	rs75920017	A	G	0.0149105	1006
3	rs76876765	C	T	0.114314	1006
3	rs4308224	G	A	0.663022	1006
3	rs79162033	G	T	0.136183	1006
3	rs140065890	A	C	0.00497018	1006
3	rs76409638	T	C	0.136183	1006
3	rs4678886	T	C	0.0815109	1006
3	rs62243792	G	T	0.11332	1006
3	rs62243793	T	C	0.0218688	1006
3	rs77430638	G	A	0.137177	1006
3	rs79980275	T	C	0.136183	1006
3	rs6781630	G	T	0.136183	1006
3	rs6781771	C	T	0.136183	1006
3	rs6808581	A	G	0.136183	1006
3	rs77784003	G	A	0.0159046	1006
3	rs9878872	C	G	0.445328	1006
3	rs7645444	G	A	0.136183	1006
3	rs17188371	T	C	0.136183	1006
3	rs2176995	A	T	0.136183	1006
3	rs3772105	A	G	0.0815109	1006
3	rs1915566	G	A	0.0815109	1006
3	rs79851144	C	T	0.136183	1006
3	rs4678888	T	G	0.866799	1006
3	rs6550425	A	G	0.526839	1006
3	rs79095185	A	C	0.136183	1006
3	rs11716761	A	C	0.136183	1006
3	rs11716822	A	G	0.136183	1006
3	rs1357068	G	T	0.0984095	1006
3	rs74811019	A	G	0.136183	1006
3	rs1357069	A	G	0.136183	1006
3	rs1357070	C	T	0.136183	1006
3	rs1357071	T	C	0.136183	1006
3	rs115701277	T	C	0.0159046	1006
3	rs78141535	G	A	0.0387674	1006
3	rs11710283	G	C	0.136183	1006
3	rs11710249	C	A	0.136183	1006
3	rs1521265	A	C	0.865805	1006
3	rs4256076	G	A	0.662028	1006
3	rs34542402	T	C	0.136183	1006
3	rs112292883	C	G	0.136183	1006
3	rs115126584	T	G	0.0178926	1006
3	rs75723544	C	T	0.136183	1006
3	rs79538950	A	G	0.136183	1006
3	rs17188722	G	A	0.136183	1006
3	rs78949477	T	A	0.136183	1006
3	rs78311346	G	A	0.136183	1006
3	rs80015488	A	C	0.136183	1006
3	rs4678890	A	C	0.866799	1006
3	rs79578250	C	A	0.136183	1006
3	rs4678536	T	G	0.779324	1006
3	rs76523651	C	T	0.136183	1006
3	rs78035937	C	T	0.136183	1006
3	rs77918877	C	T	0.136183	1006
3	rs60154321	T	C	0.156064	1006
3	rs78534045	G	C	0.136183	1006
3	rs71328146	C	T	0.0884692	1006
3	rs9817732	C	T	0.525845	1006
3	rs1879545	T	C	0.444334	1006
3	rs12152345	T	A	0.136183	1006
3	rs12152364	T	G	0.136183	1006
3	rs11708783	G	A	0.662028	1006
3	rs78241250	A	T	0.136183	1006
3	rs77096578	T	C	0.136183	1006
3	rs76773989	G	A	0.137177	1006
3	rs17195189	G	A	0.0984095	1006
3	rs77301592	C	T	0.0198807	1006
3	rs77462589	A	G	0.136183	1006
3	rs76654949	G	A	0.136183	1006
3	rs1357073	T	A	0.864811	1006
3	rs17035274	T	C	0.0318091	1006
3	rs11129723	A	C	0.136183	1006
3	rs17035277	C	G	0.444334	1006
3	rs12152301	C	T	0.136183	1006
3	rs116137887	G	T	0.0258449	1006
3	rs79571956	G	A	0.026839	1006
3	rs78497722	C	T	0.0308151	1006
3	rs12152348	C	T	0.136183	1006
3	rs2361278	G	T	0.777336	1006
3	rs4678537	T	C	0.0815109	1006
3	rs4678891	C	T	0.663022	1006
3	rs76222625	T	C	0.136183	1006
3	rs34934642	C	A	0.0815109	1006
3	rs2361279	G	A	0.444334	1006
3	rs76945102	A	G	0.136183	1006
3	rs74704450	C	T	0.136183	1006
3	rs71328147	C	T	0.0785288	1006
3	rs79098464	A	G	0.136183	1006
3	rs147430888	G	A	0.0139165	1006
3	rs9873746	T	C	0.0785288	1006
3	rs74635120	T	C	0.0864811	1006
3	rs11720278	T	C	0.136183	1006
3	rs11716101	C	T	0.136183	1006
3	rs6789510	C	T	0.0815109	1006
3	rs4444664	A	G	0.136183	1006
3	rs35579897	C	T	0.0695825	1006
3	rs7640165	C	T	0.662028	1006
3	rs113753205	G	A	0.136183	1006
3	rs113824827	G	A	0.136183	1006
3	rs12638404	C	T	0.662028	1006
3	rs1607941	G	A	0.136183	1006
3	rs116838949	C	A	0.00894632	1006
3	rs75641532	C	T	0.0666004	1006
3	rs78881371	C	T	0.0854871	1006
3	rs11712850	A	G	0.136183	1006
3	rs76503726	T	C	0.0159046	1006
3	rs1402567	T	G	0.777336	1006
3	rs1402566	A	C	0.779324	1006
3	rs79608446	T	C	0.136183	1006
3	rs77227533	G	A	0.136183	1006
3	rs1829627	C	T	0.864811	1006
3	rs9873464	G	A	0.0805169	1006
3	rs9818930	T	C	0.0805169	1006
3	rs77663606	G	A	0.136183	1006
3	rs77858763	C	T	0.100398	1006
3	rs75084104	T	C	0.117296	1006
3	rs1357076	G	T	0.525845	1006
3	rs11914415	G	A	0.444334	1006
3	rs11914367	C	T	0.444334	1006
3	rs9847252	A	T	0.525845	1006
3	rs6783682	A	T	0.525845	1006
3	rs11915469	G	A	0.0815109	1006
3	rs9814824	G	A	0.525845	1006
3	rs9814981	G	A	0.525845	1006
3	rs144701601	G	C	0.136183	1006
3	rs113604561	C	A	0.136183	1006
3	rs11712219	T	C	0.526839	1006
3	rs74637973	G	T	0.136183	1006
3	rs79760440	T	C	0.136183	1006
3	rs78936921	A	G	0.136183	1006
3	rs867840	C	T	0.0805169	1006
3	rs11714226	T	C	0.136183	1006
3	rs73824407	C	G	0.0994036	1006
3	rs4264677	T	C	0.136183	1006
3	rs11711400	C	G	0.136183	1006
3	rs11706476	C	T	0.136183	1006
3	rs2176994	A	G	0.662028	1006
3	rs74457764	G	T	0.136183	1006
3	rs75015150	T	C	0.136183	1006
3	rs114179965	G	A	0.0188867	1006
3	rs141118750	A	G	0.0168986	1006
3	rs116522219	G	A	0.0337972	1006
3	rs147978123	C	A	0.0258449	1006
3	rs6807650	A	T	0.445328	1006
3	rs116383816	A	G	0.136183	1006
3	rs115702396	G	T	0.136183	1006
3	rs4678538	A	G	0.777336	1006
3	rs9866606	A	G	0.0805169	1006
3	rs7619047	C	T	0.136183	1006
3	rs56317980	T	C	0.136183	1006
3	rs114337859	C	A	0.0109344	1006
3	rs114678718	A	G	0.00795229	1006
3	rs115237376	A	G	0.0139165	1006
3	rs78503338	G	C	0.0178926	1006
3	rs114813196	T	C	0.0178926	1006
3	rs11713288	C	T	0.137177	1006
3	rs115588611	T	C	0.0178926	1006
3	rs13084725	T	C	0.0775348	1006
3	rs62243829	G	T	0.444334	1006
3	rs186792894	G	A	0.0139165	1006
3	rs7628713	C	A	0.136183	1006
3	rs6796320	T	G	0.444334	1006
3	rs67682451	T	C	0.0894632	1006
3	rs79921767	A	G	0.136183	1006
3	rs6799477	T	C	0.445328	1006
3	rs6550427	A	C	0.082505	1006
3	rs79116920	T	C	0.136183	1006
3	rs77851545	T	C	0.0178926	1006
3	rs80114173	C	T	0.136183	1006
3	rs79707160	C	A	0.136183	1006
3	rs1521268	A	C	0.136183	1006
3	rs1521269	T	C	0.136183	1006
3	rs9862677	T	C	0.082505	1006
3	rs13097823	G	A	0.0815109	1006
3	rs1464411	T	C	0.526839	1006
3	rs1464412	C	T	0.444334	1006
3	rs74978621	C	G	0.0129225	1006
3	rs11714086	G	C	0.136183	1006
3	rs1357074	A	G	0.779324	1006
3	rs34176351	T	C	0.157058	1006
3	rs17248754	G	A	0.0586481	1006
3	rs17035319	T	C	0.114314	1006
3	rs1521271	T	G	0.444334	1006
3	rs76653256	T	C	0.136183	1006
3	rs76227883	T	C	0.136183	1006
3	rs1402564	C	T	0.662028	1006
3	rs74662299	C	T	0.136183	1006
3	rs78222609	C	T	0.136183	1006
3	rs80284688	C	T	0.114314	1006
3	rs75088114	A	T	0.115308	1006
3	rs55785141	A	G	0.136183	1006
3	rs56249318	G	A	0.136183	1006
3	rs78245996	G	A	0.136183	1006
3	rs17248831	G	A	0.136183	1006
3	rs17248873	C	G	0.136183	1006
3	rs7616895	T	C	0.28827	1006
3	rs7649526	C	T	0.444334	1006
3	rs76353001	C	T	0.0984095	1006
3	rs7620160	T	C	0.136183	1006
3	rs79743690	C	T	0.140159	1006
3	rs78909120	C	T	0.114314	1006
3	rs11710168	A	G	0.136183	1006
3	rs1357075	C	T	0.777336	1006
3	rs4342062	A	C	0.0815109	1006
3	rs76987266	C	T	0.0984095	1006
3	rs79631994	T	C	0.136183	1006
3	rs114426274	C	G	0.0178926	1006
3	rs17248901	T	C	0.136183	1006
3	rs11928585	C	T	0.153082	1006
3	rs17195706	T	A	0.136183	1006
3	rs17195741	C	T	0.136183	1006
3	rs80020115	G	A	0.0864811	1006
3	rs11705862	C	T	0.136183	1006
3	rs56299599	T	C	0.027833	1006
3	rs55842080	C	A	0.136183	1006
3	rs55939156	T	C	0.136183	1006
3	rs2176993	C	G	0.663022	1006
3	rs7652184	C	T	0.136183	1006
3	rs7621934	T	G	0.136183	1006
3	rs80127705	C	G	0.136183	1006
3	rs115626818	A	T	0.0168986	1006
3	rs75617874	A	C	0.137177	1006
3	rs75183380	A	G	0.137177	1006
3	rs9867230	A	T	0.0795229	1006
3	rs79903697	T	C	0.137177	1006
3	rs78847244	C	T	0.137177	1006
3	rs76618785	T	C	0.117296	1006
3	rs148628085	T	C	0.0178926	1006
3	rs77393104	C	T	0.137177	1006
3	rs12496227	A	G	0.0775348	1006
3	rs7631826	T	A	0.137177	1006
3	rs7620214	C	G	0.137177	1006
3	rs4678892	A	C	0.44334	1006
3	rs115233769	C	T	0.0109344	1006
3	rs72857662	T	A	0.137177	1006
3	rs6780039	C	G	0.218688	1006
3	rs6780043	C	T	0.44334	1006
3	rs6780121	C	A	0.0387674	1006
3	rs73824412	A	G	0.117296	1006
3	rs73824414	T	A	0.117296	1006
3	rs6550428	A	G	0.662028	1006
3	rs74662997	G	C	0.137177	1006
3	rs75324357	C	T	0.0526839	1006
3	rs78026053	C	T	0.136183	1006
3	rs58689206	C	T	0.0159046	1006
3	rs71328150	T	C	0.0815109	1006
3	rs137911822	A	G	0.0149105	1006
3	rs79252206	A	G	0.0159046	1006
3	rs73069681	C	T	0.0606362	1006
3	rs1521270	A	G	0.0298211	1006
3	rs73069684	G	A	0.214712	1006
3	rs66971075	T	C	0.0636183	1006
3	rs114009730	G	A	0.0815109	1006
3	rs6782882	C	T	0.587475	1006
3	rs73824416	A	C	0.188867	1006
3	rs9850829	G	T	0.192843	1006
3	rs77722382	A	C	0.0586481	1006
3	rs11922910	C	T	0.128231	1006
3	rs138043536	T	A	0.027833	1006
3	rs140880829	T	G	0.0129225	1006
3	rs62243830	G	A	0.106362	1006
3	rs9854871	C	T	0.335984	1006
3	rs116837087	T	A	0.0347913	1006
3	rs9817391	A	G	0.588469	1006
3	rs140952283	A	G	0.0228628	1006
3	rs113183772	C	T	0.588469	1006
3	rs6796622	C	T	0.590457	1006
3	rs9311134	T	A	0.714712	1006
3	rs73052112	T	G	0.0119284	1006
3	rs17035334	A	G	0.0596421	1006
3	rs111616670	A	G	0.0168986	1006
3	rs11129727	G	A	0.395626	1006
3	rs56105402	A	G	0.0198807	1006
3	rs17035336	C	T	0.188867	1006
3	rs17035338	G	C	0.192843	1006
3	rs17035340	G	A	0.0596421	1006
3	rs62243833	C	A	0.105368	1006
3	rs17035343	T	C	0.188867	1006
3	rs1949632	G	T	0.588469	1006
3	rs76095349	G	A	0.0178926	1006
3	rs17035347	A	G	0.0596421	1006
3	rs62243834	C	A	0.105368	1006
3	rs10446459	A	C	0.0596421	1006
3	rs115970092	A	C	0.0347913	1006
3	rs1521272	T	C	0.583499	1006
3	rs11927972	C	T	0.0854871	1006
3	rs7643528	C	T	0.588469	1006
3	rs76108617	C	T	0.082505	1006
3	rs4678540	A	C	0.0854871	1006
3	rs74424834	G	A	0.106362	1006
3	rs77134736	C	A	0.106362	1006
3	rs10446423	C	T	0.395626	1006
3	rs17035359	G	A	0.188867	1006
3	rs6550429	C	T	0.337972	1006
3	rs113557568	C	G	0.337972	1006
3	rs143240728	G	C	0.082505	1006
3	rs9841492	C	T	0.335984	1006
3	rs143746108	C	T	0.0576541	1006
3	rs147193108	G	A	0.191849	1006
3	rs9841938	C	T	0.326044	1006
3	rs139094229	C	T	0.0238569	1006
3	rs139058954	A	G	0.082505	1006
3	rs999745	C	T	0.384692	1006
3	rs17035368	T	C	0.187873	1006
3	rs13065181	A	T	0.05666	1006
3	rs62243835	A	G	0.187873	1006
3	rs17035373	G	A	0.187873	1006
3	rs62243836	A	G	0.104374	1006
3	rs74885472	T	C	0.00994036	1006
3	rs111361472	G	T	0.0407555	1006
3	rs13323950	C	T	0.32505	1006
3	rs35547925	G	A	0.0854871	1006
3	rs77395687	G	A	0.0854871	1006
3	rs10510686	G	A	0.05666	1006
3	rs950147	T	A	0.209742	1006
3	rs950146	G	T	0.49006	1006
3	rs73052135	C	T	0.0526839	1006
3	rs950148	T	A	0.127237	1006
3	rs1396027	A	G	0.704771	1006
3	rs1354952	A	T	0.127237	1006
3	rs13063674	T	C	0.05666	1006
3	rs1396028	A	G	0.214712	1006
3	rs5009838	C	T	0.214712	1006
3	rs11710386	A	G	0.50497	1006
3	rs1354953	C	A	0.719682	1006
3	rs9874289	G	C	0.485089	1006
3	rs13090924	G	A	0.209742	1006
3	rs11720186	C	T	0.50497	1006
3	rs1605541	G	A	0.714712	1006
3	rs2135950	A	G	0.50497	1006
3	rs1507866	C	G	0.50497	1006
3	rs76149838	T	C	0.0417495	1006
3	rs4678893	C	T	0.718688	1006
3	rs4678894	G	A	0.0854871	1006
3	rs12715295	T	C	0.50497	1006
3	rs190548967	A	G	0.00994036	1006
3	rs35516497	G	A	0.489066	1006
3	rs62243838	T	C	0.109344	1006
3	rs66996927	G	A	0.054672	1006
3	rs76962760	A	G	0.0387674	1006
3	rs137898211	A	G	0.0218688	1006
3	rs13082268	C	T	0.247515	1006
3	rs7651088	A	T	0.315109	1006
3	rs34206216	T	A	0.267396	1006
3	rs77928290	G	A	0.0377734	1006
3	rs7428707	A	G	0.105368	1006
3	rs17035408	G	T	0.082505	1006
3	rs112855537	C	T	0.0228628	1006
3	rs78402550	A	C	0.0178926	1006
3	rs13100010	G	A	0.105368	1006
3	rs11721169	C	T	0.26839	1006
3	rs7617990	T	C	0.111332	1006
3	rs4678541	G	A	0.084493	1006
3	rs11707655	G	T	0.0675944	1006
3	rs1553657	G	A	0.0914513	1006
3	rs11707751	G	A	0.0695825	1006
3	rs9822981	C	T	0.218688	1006
3	rs9843434	T	C	0.536779	1006
3	rs11709885	C	G	0.306163	1006
3	rs17035426	T	C	0.083499	1006
3	rs34192173	A	T	0.0129225	1006
3	rs11919728	G	C	0.146123	1006
3	rs115827934	C	T	0.0129225	1006
3	rs2204039	C	A	0.2167	1006
3	rs28879210	A	G	0.109344	1006
3	rs2361304	A	C	0.536779	1006
3	rs9799113	A	T	0.083499	1006
3	rs7625222	C	T	0.2167	1006
3	rs73052158	A	G	0.146123	1006
3	rs73052160	T	C	0.138171	1006
3	rs9821772	G	A	0.2167	1006
3	rs9821507	C	T	0.2167	1006
3	rs9822112	G	A	0.0139165	1006
3	rs71328152	C	G	0.280318	1006
3	rs4678895	G	A	0.2167	1006
3	rs150989341	G	A	0.0119284	1006
3	rs113950255	A	G	0.0377734	1006
3	rs34961051	T	C	0.282306	1006
3	rs76275795	A	G	0.082505	1006
3	rs7637358	A	G	0.146123	1006
3	rs1589436	T	G	0.082505	1006
3	rs2361303	C	T	0.2167	1006
3	rs114756638	G	A	0.146123	1006
3	rs1915569	G	A	0.499006	1006
3	rs62245168	G	C	0.0218688	1006
3	rs138145571	C	T	0.0377734	1006
3	rs1911662	C	T	0.536779	1006
3	rs146063480	C	A	0.0377734	1006
3	rs2204041	A	T	0.266402	1006
3	rs1588164	G	A	0.230616	1006
3	rs114653015	C	T	0.028827	1006
3	rs62245169	C	T	0.109344	1006
3	rs78024097	A	G	0.028827	1006
3	rs79963962	G	A	0.0377734	1006
3	rs13082991	T	C	0.282306	1006
3	rs1396026	A	G	0.619284	1006
3	rs4266137	T	C	0.2167	1006
3	rs6782113	C	A	0.109344	1006
3	rs2056366	C	G	0.146123	1006
3	rs2139853	T	C	0.230616	1006
3	rs1396029	C	T	0.0705765	1006
3	rs1396031	C	A	0.084493	1006
3	rs906475	C	T	0.749503	1006
3	rs906476	C	G	0.265408	1006
3	rs17250081	T	G	0.0815109	1006
3	rs4678542	G	A	0.084493	1006
3	rs4678543	T	C	0.084493	1006
3	rs11716564	T	C	0.084493	1006
3	rs11716715	T	G	0.083499	1006
3	rs73824434	T	C	0.082505	1006
3	rs76324180	G	C	0.0815109	1006
3	rs35657508	A	G	0.258449	1006
3	rs28587472	A	T	0.256461	1006
3	rs73052185	G	T	0.255467	1006
3	rs11129730	A	G	0.266402	1006
3	rs74568568	C	T	0.0109344	1006
3	rs9825347	A	G	0.250497	1006
3	rs34046024	A	C	0.265408	1006
3	rs7636597	G	A	0.265408	1006
3	rs67173044	C	T	0.264414	1006
3	rs9869380	G	T	0.514911	1006
3	rs10212170	T	C	0.119284	1006
3	rs143515510	C	T	0.0109344	1006
3	rs114006237	G	A	0.0149105	1006
3	rs11720255	G	A	0.249503	1006
3	rs10212578	C	A	0.249503	1006
3	rs13316545	A	T	0.249503	1006
3	rs150394887	C	T	0.0705765	1006
3	rs114855196	T	A	0.0109344	1006
3	rs9862308	G	A	0.121272	1006
3	rs78878356	T	C	0.0805169	1006
3	rs76847132	T	A	0.0805169	1006
3	rs6775990	T	C	0.121272	1006
3	rs79405735	T	C	0.0109344	1006
3	rs2361280	G	A	0.0805169	1006
3	rs73052192	G	C	0.263419	1006
3	rs150714332	T	G	0.0129225	1006
3	rs1848338	G	C	0.730616	1006
3	rs55784771	A	G	0.201789	1006
3	rs115424615	G	A	0.0139165	1006
3	rs73052193	C	T	0.263419	1006
3	rs79080937	T	C	0.263419	1006
3	rs79264911	G	A	0.0805169	1006
3	rs9877464	C	T	0.121272	1006
3	rs34992013	C	T	0.0705765	1006
3	rs145920255	T	C	0.0129225	1006
3	rs9882671	C	T	0.201789	1006
3	rs1396034	G	A	0.251491	1006
3	rs11714305	A	G	0.0596421	1006
3	rs11706696	G	A	0.0705765	1006
3	rs73052196	C	T	0.263419	1006
3	rs115159739	C	T	0.0178926	1006
3	rs72859324	A	G	0.0487078	1006
3	rs6775117	T	C	0.201789	1006
3	rs116519284	G	A	0.0238569	1006
3	rs77678638	A	T	0.0805169	1006
3	rs2361281	T	C	0.144135	1006
3	rs76861820	C	T	0.0487078	1006
3	rs113091861	C	G	0.263419	1006
3	rs2361282	A	G	0.742545	1006
3	rs111813192	G	A	0.0487078	1006
3	rs9824188	C	T	0.201789	1006
3	rs9824328	C	T	0.120278	1006
3	rs6766171	C	T	0.201789	1006
3	rs74702376	C	T	0.0487078	1006
3	rs113133408	A	G	0.0497018	1006
3	rs73052200	G	A	0.144135	1006
3	rs55728755	C	T	0.263419	1006
3	rs115207665	T	C	0.0109344	1006
3	rs9833364	C	T	0.121272	1006
3	rs113135170	G	T	0.0487078	1006
3	rs115047542	C	T	0.027833	1006
3	rs76291832	A	T	0.0377734	1006
3	rs6800663	A	G	0.201789	1006
3	rs6789350	T	G	0.201789	1006
3	rs6778965	C	T	0.196819	1006
3	rs145350225	G	T	0.0218688	1006
3	rs1851216	A	G	0.0735586	1006
3	rs72859330	A	T	0.0487078	1006
3	rs11715160	A	C	0.0735586	1006
3	rs114321120	T	A	0.0208748	1006
3	rs13074151	C	T	0.0735586	1006
3	rs73052201	C	T	0.264414	1006
3	rs138526883	G	T	0.0129225	1006
3	rs116774446	C	A	0.0347913	1006
3	rs73054203	G	A	0.145129	1006
3	rs9874742	A	G	0.201789	1006
3	rs76923316	T	C	0.0159046	1006
3	rs66955015	T	C	0.264414	1006
3	rs78593175	C	T	0.0109344	1006
3	rs17197001	T	G	0.264414	1006
3	rs12491128	C	A	0.0735586	1006
3	rs74991462	C	T	0.0805169	1006
3	rs2174855	A	G	0.753479	1006
3	rs74354947	C	A	0.0487078	1006
3	rs115271464	G	A	0.0109344	1006
3	rs7639240	T	C	0.264414	1006
3	rs56264011	G	A	0.0805169	1006
3	rs112711128	A	G	0.0377734	1006
3	rs77346645	T	C	0.0109344	1006
3	rs75740838	C	T	0.0377734	1006
3	rs77492942	C	T	0.0377734	1006
3	rs55842733	C	T	0.0159046	1006
3	rs115284732	T	C	0.0805169	1006
3	rs1507881	T	G	0.212724	1006
3	rs116702306	G	A	0.0109344	1006
3	rs67455526	A	G	0.266402	1006
3	rs138366319	G	T	0.0248509	1006
3	rs6550430	A	G	0.212724	1006
3	rs9814185	A	G	0.212724	1006
3	rs4345022	G	A	0.265408	1006
3	rs906479	T	C	0.7833	1006
3	rs9877550	T	A	0.212724	1006
3	rs73054211	A	G	0.142147	1006
3	rs4678897	T	C	0.151093	1006
3	rs1543226	A	G	0.326044	1006
3	rs76844899	G	C	0.0606362	1006
3	rs74396071	A	G	0.0606362	1006
3	rs74323155	G	A	0.0606362	1006
3	rs10865875	A	G	0.607356	1006
3	rs7648091	T	C	0.817097	1006
3	rs6806945	T	C	0.137177	1006
3	rs4678544	A	C	0.135189	1006
3	rs4678545	G	A	0.135189	1006
3	rs7651401	T	C	0.135189	1006
3	rs9823407	T	C	0.135189	1006
3	rs17197231	T	C	0.116302	1006
3	rs13081398	T	C	0.12326	1006
3	rs7648481	C	G	0.980119	1006
3	rs17035498	A	G	0.127237	1006
3	rs67454795	G	A	0.263419	1006
3	rs74617149	G	A	0.0218688	1006
3	rs74550134	T	A	0.0109344	1006
3	rs78258020	G	A	0.116302	1006
3	rs116447648	C	T	0.0208748	1006
3	rs76086563	A	C	0.0109344	1006
3	rs78578677	C	T	0.116302	1006
3	rs74667628	T	C	0.0109344	1006
3	rs112805640	A	G	0.27336	1006
3	rs149500728	G	T	0.0109344	1006
3	rs144058572	A	G	0.00795229	1006
3	rs78988189	C	T	0.0109344	1006
3	rs78335454	C	A	0.0109344	1006
3	rs115147806	C	A	0.0109344	1006
3	rs7625360	A	C	0.252485	1006
3	rs954493	G	A	0.212724	1006
3	rs954494	G	A	0.302187	1006
3	rs181619974	G	C	0.00994036	1006
3	rs9849914	A	C	0.16998	1006
3	rs9817513	G	A	0.0944334	1006
3	rs4678898	G	A	0.688867	1006
3	rs6786280	A	G	0.0159046	1006
3	rs9855867	A	G	0.0944334	1006
3	rs12107591	A	G	0.0944334	1006
3	rs12106858	G	A	0.0944334	1006
3	rs9842768	T	C	0.0944334	1006
3	rs9842956	T	G	0.0954274	1006
3	rs9823321	G	A	0.0944334	1006
3	rs145737851	T	A	0.0168986	1006
3	rs34852989	C	T	0.356859	1006
3	rs1507880	C	T	0.784294	1006
3	rs62245171	G	T	0.0874751	1006
3	rs28409935	A	G	0.0944334	1006
3	rs7429639	T	C	0.0944334	1006
3	rs12107083	G	T	0.784294	1006
3	rs115366760	T	C	0.0258449	1006
3	rs115391697	T	C	0.028827	1006
3	rs9811038	C	G	0.785288	1006
3	rs35721771	G	A	0.358847	1006
3	rs6803280	A	G	0.785288	1006
3	rs74571015	C	A	0.0785288	1006
3	rs13434080	A	T	0.413519	1006
3	rs13433746	C	G	0.415507	1006
3	rs13433920	T	G	0.415507	1006
3	rs79913535	A	C	0.154076	1006
3	rs35704209	C	A	0.00894632	1006
3	rs13074517	G	T	0.408549	1006
3	rs1858008	G	C	0.847913	1006
3	rs139485380	T	G	0.026839	1006
3	rs62245173	C	T	0.22167	1006
3	rs73824464	T	A	0.0188867	1006
3	rs906477	G	T	0.875746	1006
3	rs4678899	T	C	0.410537	1006
3	rs9682236	C	T	0.0159046	1006
3	rs6805782	A	T	0.184891	1006
3	rs6781924	C	A	0.184891	1006
3	rs1969145	T	C	0.847913	1006
3	rs6767212	A	G	0.0188867	1006
3	rs115255016	C	T	0.185885	1006
3	rs7639722	C	G	0.413519	1006
3	rs62245174	G	A	0.117296	1006
3	rs7611028	T	A	0.0188867	1006
3	rs1879546	C	T	0.230616	1006
3	rs1911663	A	G	0.849901	1006
3	rs7632693	G	A	0.410537	1006
3	rs6787554	G	A	0.187873	1006
3	rs75142393	A	T	0.0149105	1006
3	rs114597584	T	A	0.00695825	1006
3	rs77028085	T	C	0.187873	1006
3	rs181979223	C	G	0.00596421	1006
3	rs11717985	C	A	0.22664	1006
3	rs74567016	C	A	0.187873	1006
3	rs13059217	G	A	0.0685885	1006
3	rs4678900	T	A	0.410537	1006
3	rs1507878	C	T	0.187873	1006
3	rs6808243	G	A	0.849901	1006
3	rs17197692	A	C	0.0675944	1006
3	rs76345309	T	C	0.0208748	1006
3	rs9882438	A	G	0.963221	1006
3	rs2063159	A	G	0.849901	1006
3	rs2063160	T	C	0.849901	1006
3	rs2063161	T	C	0.849901	1006
3	rs112659912	G	A	0.0248509	1006
3	rs3796187	G	A	0.407555	1006
3	rs55888784	G	A	0.0298211	1006
3	rs114671411	G	A	0.0298211	1006
3	rs17250983	G	C	0.0178926	1006
3	rs2135951	G	A	0.602386	1006
3	rs73054237	C	T	0.410537	1006
3	rs10510688	G	A	0.0188867	1006
3	rs56897773	G	A	0.0159046	1006
3	rs75537689	T	C	0.083499	1006
3	rs11917941	T	C	0.411531	1006
3	rs114822679	C	A	0.00994036	1006
3	rs12489072	T	C	0.411531	1006
3	rs79077867	C	G	0.0755467	1006
3	rs9854423	A	G	0.642147	1006
3	rs58053287	C	T	0.377734	1006
3	rs77271561	C	T	0.0218688	1006
3	rs11917066	G	A	0.188867	1006
3	rs2362148	A	G	0.849901	1006
3	rs868488	G	A	0.798211	1006
3	rs73054243	T	G	0.412525	1006
3	rs7615553	C	T	0.187873	1006
3	rs906478	T	C	0.849901	1006
3	rs4678546	G	C	0.225646	1006
3	rs73054245	C	T	0.0526839	1006
3	rs55739925	G	T	0.0576541	1006
3	rs56281634	G	A	0.0576541	1006
3	rs73054246	G	A	0.289264	1006
3	rs7620928	C	A	0.829026	1006
3	rs7632683	T	C	0.833002	1006
3	rs7632696	T	C	0.202783	1006
3	rs1858009	C	G	0.0934394	1006
3	rs76806035	C	T	0.198807	1006
3	rs7624436	C	T	0.819085	1006
3	rs9820240	G	A	0.296223	1006
3	rs56133425	G	A	0.201789	1006
3	rs73054253	C	T	0.204771	1006
3	rs4678547	C	T	0.818091	1006
3	rs138785768	T	C	0.0119284	1006
3	rs116416688	A	C	0.0119284	1006
3	rs55669078	G	C	0.532803	1006
3	rs2063162	A	G	0.82505	1006
3	rs114357791	C	T	0.0139165	1006
3	rs62245206	C	T	0.422465	1006
3	rs6773451	C	G	0.17992	1006
3	rs7620657	C	T	0.670974	1006
3	rs4991465	C	T	0.280318	1006
3	rs7635239	T	C	0.300199	1006
3	rs1396032	G	A	0.673956	1006
3	rs78589773	G	A	0.0467197	1006
3	rs112271314	T	C	0.00994036	1006
3	rs7648944	A	G	0.15507	1006
3	rs11926390	T	A	0.0337972	1006
3	rs4678902	C	T	0.849901	1006
3	rs4678550	T	C	0.15507	1006
3	rs12374066	G	C	0.0437376	1006
3	rs875012	G	C	0.0576541	1006
3	rs7650714	T	C	0.15507	1006
3	rs7616859	A	C	0.506958	1006
3	rs56131451	G	T	0.351889	1006
3	rs113994270	G	T	0.0218688	1006
3	rs13063144	C	T	0.147117	1006
3	rs13085798	T	C	0.146123	1006
3	rs145262430	G	T	0.00894632	1006
3	rs6783438	G	A	0.350895	1006
3	rs9311135	G	A	0.519881	1006
3	rs116672902	A	G	0.0328032	1006
3	rs73054265	A	C	0.331014	1006
3	rs6550432	G	A	0.848907	1006
3	rs35890348	C	T	0.138171	1006
3	rs9811881	T	C	0.161034	1006
3	rs13087304	G	C	0.137177	1006
3	rs73054270	C	T	0.0387674	1006
3	rs4678903	C	T	0.345924	1006
3	rs9838964	A	C	0.204771	1006
3	rs9876871	C	T	0.345924	1006
3	rs1507871	A	G	0.203777	1006
3	rs9877525	C	A	0.670974	1006
3	rs7612075	T	C	0.673956	1006
3	rs9882217	C	A	0.217694	1006
3	rs56206726	G	A	0.337972	1006
3	rs78594296	C	T	0.0159046	1006
3	rs4258906	G	A	0.640159	1006
3	rs9859767	G	A	0.359841	1006
3	rs62245209	T	C	0.359841	1006
3	rs112006015	G	A	0.337972	1006
3	rs9865184	G	A	0.359841	1006
3	rs17251442	C	T	0.055666	1006
3	rs17035576	T	C	0.125249	1006
3	rs6550433	T	A	0.359841	1006
3	rs11927951	C	G	0.359841	1006
3	rs17035580	G	A	0.0218688	1006
3	rs116348248	A	G	0.0218688	1006
3	rs17035583	A	G	0.125249	1006
3	rs76138636	G	A	0.0149105	1006
3	rs114513504	G	A	0.00994036	1006
3	rs75756985	G	A	0.125249	1006
3	rs1876470	A	T	0.859841	1006
3	rs1876471	G	A	0.485089	1006
3	rs1876472	G	T	0.359841	1006
3	rs1848337	C	A	0.837972	1006
3	rs67283237	A	T	0.333002	1006
3	rs74525434	T	A	0.0218688	1006
3	rs62245210	G	C	0.125249	1006
3	rs7652672	C	T	0.485089	1006
3	rs139394366	G	A	0.0218688	1006
3	rs55634384	A	T	0.336978	1006
3	rs148641859	G	T	0.0218688	1006
3	rs79389688	T	C	0.0238569	1006
3	rs76197587	T	C	0.0218688	1006
3	rs6767538	C	T	0.336978	1006
3	rs74326026	A	G	0.0218688	1006
3	rs1876473	C	T	0.360835	1006
3	rs1396035	C	T	0.361829	1006
3	rs13318230	G	A	0.33499	1006
3	rs62245211	T	C	0.125249	1006
3	rs116344127	G	A	0.0149105	1006
3	rs906480	G	A	0.843936	1006
3	rs1472861	C	T	0.858847	1006
3	rs1472862	G	A	0.336978	1006
3	rs1472863	G	A	0.858847	1006
3	rs181186448	A	G	0.0119284	1006
3	rs67527113	C	T	0.336978	1006
3	rs7624701	G	A	0.125249	1006
3	rs78918034	G	A	0.0218688	1006
3	rs967672	T	C	0.359841	1006
3	rs4678551	T	C	0.359841	1006
3	rs62245212	C	G	0.125249	1006
3	rs74784044	A	G	0.0218688	1006
3	rs114284659	G	T	0.0149105	1006
3	rs140081851	C	T	0.0159046	1006
3	rs68143935	G	A	0.336978	1006
3	rs3934473	G	A	0.0208748	1006
3	rs4075977	T	C	0.860835	1006
3	rs150398141	T	C	0.0149105	1006
3	rs885165	C	T	0.358847	1006
3	rs885164	C	T	0.332008	1006
3	rs1588165	G	A	0.359841	1006
3	rs987190	G	A	0.821074	1006
3	rs987191	C	T	0.821074	1006
3	rs1507869	G	A	0.332008	1006
3	rs73064071	C	T	0.028827	1006
3	rs1507870	C	T	0.122266	1006
3	rs11129732	C	A	0.337972	1006
3	rs62245248	G	A	0.124254	1006
3	rs11713606	C	T	0.717694	1006
3	rs7648754	A	G	0.377734	1006
3	rs6550434	G	C	0.836978	1006
3	rs6781113	C	T	0.317097	1006
3	rs6781364	G	A	0.306163	1006
3	rs77978230	C	G	0.0894632	1006
3	rs67994182	C	T	0.168986	1006
3	rs76761283	T	C	0.230616	1006
3	rs4678904	C	G	0.128231	1006
3	rs146165336	G	A	0.0168986	1006
3	rs55644704	A	G	0.420477	1006
3	rs1008070	G	A	0.88668	1006
3	rs184965876	C	T	0.00894632	1006
3	rs113753586	T	A	0.0188867	1006
3	rs115774037	T	C	0.0377734	1006
3	rs148728778	T	G	0.0238569	1006
3	rs74783063	T	C	0.026839	1006
3	rs78058281	T	G	0.028827	1006
3	rs9849965	C	G	0.717694	1006
3	rs75476316	T	A	0.0337972	1006
3	rs74730614	C	G	0.0337972	1006
3	rs181344405	G	A	0.00894632	1006
3	rs7641128	G	C	0.756461	1006
3	rs35481323	C	G	0.399602	1006
3	rs115370024	T	C	0.0238569	1006
3	rs13072940	T	A	0.399602	1006
3	rs9311137	T	G	0.754473	1006
3	rs931913	G	A	0.347913	1006
3	rs4678906	T	C	0.753479	1006
3	rs9882879	C	T	0.347913	1006
3	rs4678552	G	A	0.348907	1006
3	rs113997244	A	G	0.0178926	1006
3	rs6807190	G	A	0.739563	1006
3	rs115764339	G	A	0.0417495	1006
3	rs10510689	T	C	0.0258449	1006
3	rs55882033	C	A	0.253479	1006
3	rs4678553	G	A	0.739563	1006
3	rs9311138	A	G	0.905567	1006
3	rs9876665	G	T	0.740557	1006
3	rs9876421	C	T	0.349901	1006
3	rs7646422	C	T	0.735586	1006
3	rs115413795	G	A	0.0159046	1006
3	rs7646626	C	T	0.736581	1006
3	rs1806582	G	A	0.740557	1006
3	rs189175513	C	T	0.00994036	1006
3	rs2063157	T	A	0.756461	1006
3	rs11707149	C	T	0.397614	1006
3	rs78136662	C	T	0.256461	1006
3	rs112429421	G	A	0.0536779	1006
3	rs9853959	A	G	0.756461	1006
3	rs7633739	A	T	0.756461	1006
3	rs11925676	A	G	0.0377734	1006
3	rs7636849	A	T	0.397614	1006
3	rs4678908	G	T	0.738569	1006
3	rs925134	T	G	0.739563	1006
3	rs925135	G	A	0.379722	1006
3	rs147964266	G	A	0.0139165	1006
3	rs4678554	C	T	0.735586	1006
3	rs9834970	T	C	0.510934	1006
3	rs906482	G	A	0.39165	1006
3	rs17252079	C	T	0.0248509	1006
3	rs906483	C	T	0.734592	1006
3	rs906484	T	A	0.734592	1006
3	rs113337945	C	T	0.0178926	1006
3	rs75968099	C	T	0.362823	1006
3	rs1027840	A	G	0.837972	1006
3	rs114848860	A	T	0.0337972	1006
3	rs1553656	T	C	0.562624	1006
3	rs1532964	G	A	0.270378	1006
3	rs1472864	A	G	0.270378	1006
3	rs1532965	T	G	0.372763	1006
3	rs1532966	T	A	0.643141	1006
3	rs1006834	A	T	0.643141	1006
3	rs1507882	G	A	0.642147	1006
3	rs4072458	T	C	0.56163	1006
3	rs4624519	C	T	0.371769	1006
3	rs78889204	G	A	0.0238569	1006
3	rs77810433	A	G	0.0984095	1006
3	rs9917659	A	G	0.270378	1006
3	rs35784452	C	T	0.271372	1006
3	rs6550435	T	G	0.372763	1006
3	rs77910537	A	C	0.0308151	1006
3	rs71328158	A	G	0.0228628	1006
3	rs4789	T	C	0.562624	1006
3	rs11129735	A	G	0.563618	1006
3	rs2174854	C	G	0.83996	1006
3	rs7652637	T	C	0.373757	1006
3	rs12637912	C	A	0.371769	1006
3	rs3732386	C	T	0.373757	1006
3	rs3732385	C	A	0.373757	1006
3	rs3732384	T	C	0.373757	1006
3	rs3796186	C	T	0.26839	1006
3	rs111450004	C	T	0.0109344	1006
3	rs9811916	A	G	0.372763	1006
3	rs142156074	T	A	0.0159046	1006
3	rs4678909	A	G	0.372763	1006
3	rs4234258	A	G	0.372763	1006
3	rs11129736	A	G	0.157058	1006
3	rs4431050	A	G	0.90159	1006
3	rs4476463	A	G	0.261431	1006
3	rs56345988	G	T	0.0964215	1006
3	rs4547646	A	T	0.255467	1006
3	rs77528643	C	A	0.0318091	1006
3	rs4392371	C	A	0.261431	1006
3	rs9821223	T	C	0.368787	1006
3	rs35646283	A	G	0.0228628	1006
3	rs76226662	C	T	0.0606362	1006
3	rs6771655	C	A	0.368787	1006
3	rs9882911	T	C	0.368787	1006
3	rs112213028	C	A	0.0178926	1006
3	rs9863798	C	T	0.368787	1006
3	rs35979223	G	A	0.0357853	1006
3	rs4678910	C	G	0.368787	1006
3	rs4678911	G	T	0.367793	1006
3	rs9819304	T	G	0.368787	1006
3	rs12497299	C	T	0.261431	1006
3	rs142138922	G	A	0.0129225	1006
3	rs9985296	T	C	0.630219	1006
3	rs112225247	T	G	0.0377734	1006
3	rs77195211	G	T	0.0984095	1006
3	rs11129737	A	G	0.266402	1006
3	rs11712098	T	G	0.261431	1006
3	rs71328159	C	A	0.0228628	1006
3	rs79099399	A	G	0.00596421	1006
3	rs3733033	A	G	0.0974155	1006
3	rs4441609	T	C	0.630219	1006
3	rs4375995	A	G	0.158052	1006
3	rs17195098	C	T	0.368787	1006
3	rs17807744	C	T	0.368787	1006
3	rs9883001	C	T	0.368787	1006
3	rs4678912	A	T	0.368787	1006
3	rs4678913	C	G	0.368787	1006
3	rs11706780	C	T	0.369781	1006
3	rs4327336	C	T	0.626243	1006
3	rs11712950	T	C	0.260437	1006
3	rs62245253	G	A	0.0666004	1006
3	rs41511748	G	A	0.0357853	1006
3	rs17201603	G	A	0.0318091	1006
3	rs61732326	T	C	0.0178926	1006
3	rs7619089	C	T	0.262425	1006
3	rs79505599	A	G	0.0258449	1006
3	rs113115457	T	C	0.0298211	1006
3	rs4642070	C	T	0.615308	1006
3	rs11129738	T	C	0.249503	1006
3	rs111687462	G	C	0.0407555	1006
3	rs57251184	C	T	0.249503	1006
3	rs111440053	G	C	0.027833	1006
3	rs12637747	A	G	0.251491	1006
3	rs114628785	C	T	0.0308151	1006
3	rs9311139	T	C	0.251491	1006
3	rs28522146	C	G	0.61829	1006
3	rs68185107	C	T	0.249503	1006
3	rs76147683	G	A	0.0417495	1006
3	rs138739237	C	T	0.364811	1006
3	rs138929727	A	T	0.027833	1006
3	rs9859093	C	G	0.251491	1006
3	rs17035672	T	G	0.249503	1006
3	rs142237282	A	G	0.0258449	1006
3	rs6550437	G	A	0.253479	1006
3	rs6808230	T	C	0.255467	1006
3	rs6775274	A	T	0.250497	1006
3	rs9881419	G	A	0.251491	1006
3	rs12488181	T	A	0.267396	1006
3	rs77370184	G	C	0.0397614	1006
3	rs7649846	C	T	0.251491	1006
3	rs183894751	C	T	0.00894632	1006
3	rs4510338	T	C	0.251491	1006
3	rs4296548	T	G	0.61829	1006
3	rs114171162	C	T	0.0159046	1006
3	rs6764968	C	T	0.251491	1006
3	rs6765139	G	A	0.251491	1006
3	rs72619986	G	A	0.249503	1006
3	rs73068042	G	A	0.0467197	1006
3	rs6550438	C	A	0.251491	1006
3	rs73068044	G	A	0.369781	1006
3	rs9810132	G	A	0.253479	1006
3	rs6769594	T	C	0.253479	1006
3	rs73068046	C	T	0.26839	1006
3	rs139913168	G	A	0.0387674	1006
3	rs4497988	G	T	0.253479	1006
3	rs12629833	C	T	0.254473	1006
3	rs4404400	C	T	0.253479	1006
3	rs78201887	C	T	0.0318091	1006
3	rs4340652	T	A	0.253479	1006
3	rs67702069	G	A	0.251491	1006
3	rs55690320	A	T	0.371769	1006
3	rs7633292	A	C	0.253479	1006
3	rs7613678	C	T	0.253479	1006
3	rs78500386	T	C	0.0208748	1006
3	rs12107029	C	T	0.252485	1006
3	rs11129739	A	G	0.252485	1006
3	rs112789379	T	C	0.0298211	1006
3	rs9830322	G	A	0.252485	1006
3	rs9830379	C	A	0.252485	1006
3	rs9882814	G	A	0.252485	1006
3	rs11918190	T	C	0.252485	1006
3	rs11921747	A	C	0.252485	1006
3	rs531060958	C	T	0.0228628	1006
3	rs11129740	C	A	0.252485	1006
3	rs4583586	T	C	0.252485	1006
3	rs116093113	C	T	0.0198807	1006
3	rs7428947	C	A	0.252485	1006
3	rs9833928	T	C	0.252485	1006
3	rs6804957	A	G	0.252485	1006
3	rs6794134	T	C	0.252485	1006
3	rs6765624	G	A	0.253479	1006
3	rs72861201	T	C	0.252485	1006
3	rs9862188	A	C	0.252485	1006
3	rs148264883	C	G	0.372763	1006
3	rs56149992	C	T	0.372763	1006
3	rs6776162	G	A	0.249503	1006
3	rs6550439	A	C	0.251491	1006
3	rs74424604	C	T	0.0357853	1006
3	rs79355931	G	A	0.0397614	1006
3	rs4602338	A	C	0.161034	1006
3	rs10222525	C	T	0.251491	1006
3	rs62245258	G	A	0.0606362	1006
3	rs6783176	C	G	0.251491	1006
3	rs9832646	G	C	0.252485	1006
3	rs717734	A	G	0.252485	1006
3	rs717733	C	T	0.252485	1006
3	rs6793902	G	A	0.252485	1006
3	rs11129741	G	A	0.252485	1006
3	rs6781803	G	A	0.252485	1006
3	rs11129742	G	A	0.252485	1006
3	rs4508725	C	T	0.252485	1006
3	rs4423718	G	A	0.252485	1006
3	rs13061805	C	T	0.0218688	1006
3	rs4328757	C	T	0.624254	1006
3	rs4425210	G	A	0.252485	1006
3	rs4528889	A	G	0.161034	1006
3	rs6550440	G	A	0.254473	1006
3	rs6550441	G	A	0.250497	1006
3	rs7645639	T	C	0.250497	1006
3	rs9864910	G	T	0.237575	1006
3	rs80185016	T	C	0.026839	1006
3	rs7355854	A	C	0.027833	1006
3	rs6550442	G	A	0.236581	1006
3	rs7643366	C	T	0.236581	1006
3	rs11708164	T	C	0.236581	1006
3	rs7614265	T	C	0.027833	1006
3	rs9882924	T	C	0.644135	1006
3	rs73068054	G	A	0.406561	1006
3	rs7611656	C	A	0.233598	1006
3	rs4678914	T	G	0.647117	1006
3	rs187839626	A	G	0.00298211	1006
3	rs6805239	G	T	0.236581	1006
3	rs9834686	T	C	0.028827	1006
3	rs112928350	A	G	0.0188867	1006
3	rs9819348	C	T	0.154076	1006
3	rs143110198	C	T	0.0139165	1006
3	rs17035748	C	A	0.154076	1006
3	rs145157892	G	A	0.0129225	1006
3	rs4425211	A	G	0.416501	1006
3	rs6779665	T	C	0.597416	1006
3	rs17035750	T	G	0.154076	1006
3	rs11709254	G	A	0.112326	1006
3	rs9867455	A	T	0.597416	1006
3	rs112782591	G	A	0.026839	1006
3	rs72619987	G	C	0.120278	1006
3	rs17035755	A	C	0.026839	1006
3	rs57222201	A	G	0.154076	1006
3	rs9813869	C	G	0.444334	1006
3	rs9818112	G	A	0.027833	1006
3	rs77266396	C	T	0.028827	1006
3	rs78893682	G	C	0.027833	1006
3	rs77815968	T	C	0.0198807	1006
3	rs7624498	T	C	0.480119	1006
3	rs140822444	T	G	0.0119284	1006
3	rs13080850	C	A	0.193837	1006
3	rs6769189	G	A	0.153082	1006
3	rs6769400	G	A	0.444334	1006
3	rs11922707	T	C	0.0328032	1006
3	rs6772646	G	A	0.444334	1006
3	rs28576724	T	C	0.444334	1006
3	rs7622114	C	A	0.597416	1006
3	rs78846587	A	G	0.0228628	1006
3	rs114989281	C	T	0.00994036	1006
3	rs13314421	A	G	0.479125	1006
3	rs11714248	G	A	0.413519	1006
3	rs72619988	C	G	0.117296	1006
3	rs7628483	C	T	0.486083	1006
3	rs62246862	C	A	0.154076	1006
3	rs7629009	C	T	0.122266	1006
3	rs11129743	C	T	0.413519	1006
3	rs11715554	G	A	0.413519	1006
3	rs4678915	G	A	0.447316	1006
3	rs6789885	C	T	0.256461	1006
3	rs4678916	A	C	0.0526839	1006
3	rs11710779	G	A	0.197813	1006
3	rs34827295	A	G	0.126243	1006
3	rs56967019	C	G	0.0357853	1006
3	rs4678917	T	C	0.0954274	1006
3	rs111874024	A	T	0.0357853	1006
3	rs6806158	T	C	0.601392	1006
3	rs115339501	G	A	0.0109344	1006
3	rs11129744	G	A	0.4334	1006
3	rs56360944	C	A	0.0248509	1006
3	rs9849555	C	T	0.0765408	1006
3	rs11926768	T	C	0.432406	1006
3	rs11129745	G	A	0.426441	1006
3	rs111899745	G	A	0.027833	1006
3	rs112276722	C	T	0.00994036	1006
3	rs1105573	C	T	0.0755467	1006
3	rs6795593	C	T	0.0467197	1006
3	rs75683797	G	A	0.0626243	1006
3	rs75114948	C	T	0.0357853	1006
3	rs112132895	T	C	0.0357853	1006
3	rs12497643	G	A	0.508946	1006
3	rs6781272	A	T	0.0815109	1006
3	rs75543397	A	G	0.0248509	1006
3	rs111990459	C	T	0.0178926	1006
3	rs6777094	T	A	0.547714	1006
3	rs4535177	A	G	0.592445	1006
3	rs11706926	A	G	0.544732	1006
3	rs79513027	C	T	0.0526839	1006
3	rs6777217	A	G	0.544732	1006
3	rs56231935	T	C	0.544732	1006
3	rs62246863	C	G	0.0168986	1006
3	rs76336628	G	C	0.028827	1006
3	rs7619689	T	G	0.592445	1006
3	rs7619703	T	A	0.592445	1006
3	rs75269825	A	G	0.0467197	1006
3	rs113263921	T	C	0.0129225	1006
3	rs9857252	C	A	0.593439	1006
3	rs35143437	T	G	0.115308	1006
3	rs6776697	C	T	0.545726	1006
3	rs145070498	C	T	0.0387674	1006
3	rs13421	T	C	0.593439	1006
3	rs114175299	A	G	0.0477137	1006
3	rs2276809	C	T	0.115308	1006
3	rs2276808	C	T	0.545726	1006
3	rs2276807	A	C	0.593439	1006
3	rs4678555	C	G	0.427435	1006
3	rs60404305	G	T	0.427435	1006
3	rs75925712	C	T	0.0467197	1006
3	rs7645250	G	A	0.0477137	1006
3	rs112886554	G	A	0.0188867	1006
3	rs149744363	G	A	0.0467197	1006
3	rs149037941	G	A	0.0467197	1006
3	rs7618453	T	C	0.0477137	1006
3	rs4431051	C	T	0.428429	1006
3	rs140055031	G	A	0.0467197	1006
3	rs2058477	A	G	0.0477137	1006
3	rs17035812	G	A	0.0467197	1006
3	rs73826924	G	C	0.163022	1006
3	rs7631367	T	G	0.0477137	1006
3	rs1419972	A	G	0.0477137	1006
3	rs1419971	C	A	0.0477137	1006
3	rs7612318	C	T	0.0467197	1006
3	rs79707887	T	C	0.117296	1006
3	rs116581186	T	C	0.0228628	1006
3	rs78012766	G	A	0.0168986	1006
3	rs6768108	C	T	0.428429	1006
3	rs112483344	C	G	0.0626243	1006
3	rs74434212	C	A	0.0308151	1006
3	rs6550443	A	T	0.593439	1006
3	rs143969848	G	A	0.00894632	1006
3	rs112614368	G	A	0.0367793	1006
3	rs11129746	C	G	0.442346	1006
3	rs7628085	G	A	0.439364	1006
3	rs116268546	C	G	0.0874751	1006
3	rs7633998	C	T	0.469185	1006
3	rs13069542	T	C	0.0467197	1006
3	rs7615363	A	G	0.43837	1006
3	rs7649344	T	C	0.439364	1006
3	rs7651903	T	C	0.439364	1006
3	rs145250648	A	G	0.0149105	1006
3	rs4678556	C	G	0.43837	1006
3	rs77234107	A	G	0.0298211	1006
3	rs9847384	C	G	0.473161	1006
3	rs113582435	G	A	0.0298211	1006
3	rs150783684	G	A	0.0298211	1006
3	rs116097543	C	T	0.0298211	1006
3	rs111366006	T	C	0.0298211	1006
3	rs139822735	G	A	0.0298211	1006
3	rs9883604	T	C	0.43837	1006
3	rs58129217	G	A	0.437376	1006
3	rs11718237	G	A	0.437376	1006
3	rs4515003	C	G	0.50497	1006
3	rs139028609	G	A	0.0308151	1006
3	rs140944431	T	A	0.0168986	1006
3	rs141600981	C	T	0.0149105	1006
3	rs77864739	G	A	0.0636183	1006
3	rs144726351	C	T	0.0298211	1006
3	rs79640879	C	T	0.0864811	1006
3	rs7622170	T	C	0.43837	1006
3	rs7632760	A	G	0.469185	1006
3	rs7611106	G	A	0.43837	1006
3	rs11720073	C	T	0.43837	1006
3	rs9681525	T	C	0.505964	1006
3	rs72862692	T	C	0.112326	1006
3	rs4678920	T	C	0.436382	1006
3	rs113360038	G	A	0.0298211	1006
3	rs4678921	T	C	0.437376	1006
3	rs4678922	A	T	0.43837	1006
3	rs11714125	T	C	0.437376	1006
3	rs6769734	G	A	0.471173	1006
3	rs13061520	G	A	0.0357853	1006
3	rs9831084	T	C	0.441352	1006
3	rs6789043	T	C	0.471173	1006
3	rs1055095	C	A	0.503976	1006
3	rs1133661	A	G	0.503976	1006
3	rs9311149	C	A	0.503976	1006
3	rs76034534	T	C	0.026839	1006
3	rs142718420	C	G	0.0298211	1006
3	rs1046512	A	C	0.437376	1006
3	rs3172297	T	C	0.43837	1006
3	rs4647200	T	G	0.0308151	1006
3	rs1800734	G	A	0.265408	1006
3	rs3774343	A	G	0.436382	1006
3	rs76307598	T	A	0.0765408	1006
3	rs13096329	G	A	0.0477137	1006
3	rs4647206	G	A	0.0298211	1006
3	rs9852378	C	T	0.440358	1006
3	rs148314286	T	C	0.026839	1006
3	rs141416340	G	A	0.0298211	1006
3	rs4647215	C	A	0.437376	1006
3	rs4647218	A	G	0.441352	1006
3	rs4647221	T	C	0.0447316	1006
3	rs4647222	A	C	0.437376	1006
3	rs114689988	A	C	0.0447316	1006
3	rs4647223	A	T	0.0298211	1006
3	rs4647224	G	A	0.441352	1006
3	rs4647225	G	A	0.0298211	1006
3	rs4647226	G	A	0.026839	1006
3	rs1540354	A	T	0.164016	1006
3	rs3774341	A	C	0.441352	1006
3	rs12171282	A	G	0.441352	1006
3	rs113479434	G	A	0.437376	1006
3	rs4234259	A	G	0.441352	1006
3	rs4647250	T	C	0.437376	1006
3	rs4647252	C	T	0.00894632	1006
3	rs4647254	G	A	0.0377734	1006
3	rs4647255	T	C	0.0298211	1006
3	rs9855475	A	C	0.50497	1006
3	rs115987957	T	C	0.0298211	1006
3	rs113956733	T	C	0.441352	1006
3	rs115050713	G	A	0.0129225	1006
3	rs1799977	A	G	0.32505	1006
3	rs4647260	T	C	0.471173	1006
3	rs114422701	G	T	0.00894632	1006
3	rs1558528	C	A	0.441352	1006
3	rs4647269	C	T	0.437376	1006
3	rs4647274	C	A	0.0298211	1006
3	rs4647275	C	T	0.0308151	1006
3	rs4647277	A	G	0.471173	1006
3	rs144135447	A	G	0.0298211	1006
3	rs147320649	G	A	0.00894632	1006
3	rs111574542	C	T	0.0636183	1006
3	rs113127298	G	A	0.0308151	1006
3	rs11710807	C	T	0.437376	1006
3	rs104894999	G	C	0.0298211	1006
3	rs2286939	T	C	0.441352	1006
3	rs3774339	C	T	0.43837	1006
3	rs3774338	G	T	0.43837	1006
3	rs28754348	G	A	0.43837	1006
3	rs75793463	T	C	0.026839	1006
3	rs78821099	C	T	0.0298211	1006
3	rs78469656	C	A	0.0298211	1006
3	rs111782287	A	T	0.0417495	1006
3	rs80060540	A	T	0.0298211	1006
3	rs6550445	T	C	0.441352	1006
3	rs6550446	T	A	0.471173	1006
3	rs113939899	T	C	0.0109344	1006
3	rs11129748	A	G	0.437376	1006
3	rs142104826	A	G	0.00894632	1006
3	rs144287831	T	C	0.32505	1006
3	rs148815774	G	A	0.0308151	1006
3	rs111801681	C	T	0.026839	1006
3	rs6781146	C	T	0.437376	1006
3	rs62244263	G	A	0.0258449	1006
3	rs9852810	G	A	0.437376	1006
3	rs9282784	G	A	0.00994036	1006
3	rs2286940	C	T	0.437376	1006
3	rs41562513	G	A	0.0337972	1006
3	rs76585732	A	G	0.026839	1006
3	rs3774336	A	G	0.0616302	1006
3	rs3774335	A	C	0.437376	1006
3	rs3774334	G	A	0.437376	1006
3	rs116585468	G	T	0.0298211	1006
3	rs114359516	A	T	0.0298211	1006
3	rs9819025	T	G	0.441352	1006
3	rs6765395	T	G	0.437376	1006
3	rs74390409	G	C	0.0298211	1006
3	rs3821826	C	G	0.436382	1006
3	rs3774332	A	G	0.0675944	1006
3	rs71328164	C	T	0.0168986	1006
3	rs6772548	T	C	0.471173	1006
3	rs6784088	A	G	0.50497	1006
3	rs6550447	G	C	0.441352	1006
3	rs112617013	C	T	0.0198807	1006
3	rs4678925	A	G	0.437376	1006
3	rs56257992	A	G	0.0377734	1006
3	rs113887194	C	T	0.026839	1006
3	rs748766	T	C	0.43837	1006
3	rs113505289	C	T	0.026839	1006
3	rs77032909	T	C	0.0298211	1006
3	rs41552415	C	T	0.0407555	1006
3	rs9876116	A	G	0.434394	1006
3	rs116097374	T	G	0.0367793	1006
3	rs114775153	G	A	0.0159046	1006
3	rs112024335	A	C	0.0337972	1006
3	rs67401825	T	C	0.43837	1006
3	rs9822082	G	A	0.435388	1006
3	rs114786665	G	A	0.0139165	1006
3	rs116014380	C	G	0.026839	1006
3	rs150066664	C	T	0.0387674	1006
3	rs9831178	C	T	0.43837	1006
3	rs76754443	T	C	0.0318091	1006
3	rs1800146	G	T	0.00695825	1006
3	rs2241031	C	T	0.442346	1006
3	rs1860968	G	A	0.43837	1006
3	rs74837207	A	G	0.0616302	1006
3	rs150693149	T	A	0.0377734	1006
3	rs1558529	T	C	0.43837	1006
3	rs77208925	A	G	0.0298211	1006
3	rs4678930	A	G	0.442346	1006
3	rs111226642	G	T	0.026839	1006
3	rs4579	G	A	0.43837	1006
3	rs10849	C	T	0.499006	1006
3	rs13059224	G	A	0.0238569	1006
3	rs749072	T	C	0.292247	1006
3	rs4678932	T	G	0.43837	1006
3	rs62244266	G	A	0.0735586	1006
3	rs2110194	C	T	0.436382	1006
3	rs2363499	A	G	0.992048	1006
3	rs148502904	C	T	0.0228628	1006
3	rs143498278	C	T	0.0735586	1006
3	rs3774327	G	A	0.5	1006
3	rs3774326	G	A	0.43837	1006
3	rs7639327	A	G	0.43837	1006
3	rs45562534	G	A	0.0228628	1006
3	rs62244267	C	T	0.0109344	1006
3	rs7372653	G	A	0.5	1006
3	rs7372657	G	A	0.437376	1006
3	rs11720064	G	T	0.43837	1006
3	rs1819816	G	A	0.0238569	1006
3	rs58693636	C	T	0.437376	1006
3	rs116483964	G	A	0.32505	1006
3	rs6808735	A	C	0.437376	1006
3	rs2058476	G	T	0.43837	1006
3	rs75838414	C	T	0.0308151	1006
3	rs1468712	T	C	0.43837	1006
3	rs79838285	C	G	0.0497018	1006
3	rs7639375	C	A	0.441352	1006
3	rs116793365	A	G	0.0218688	1006
3	rs2302503	G	A	0.439364	1006
3	rs6550448	T	A	0.442346	1006
3	rs56180213	C	A	0.437376	1006
3	rs6765424	A	G	0.0238569	1006
3	rs9823428	G	A	0.43837	1006
3	rs17810211	T	C	0.439364	1006
3	rs1558527	T	C	0.43837	1006
3	rs7651033	C	T	0.43837	1006
3	rs2302504	G	T	0.441352	1006
3	rs11709376	C	G	0.43837	1006
3	rs726769	A	G	0.43837	1006
3	rs148648107	G	A	0.32505	1006
3	rs80034622	A	G	0.0119284	1006
3	rs4678935	A	C	0.43837	1006
3	rs75226990	G	A	0.0238569	1006
3	rs9810355	A	G	0.43837	1006
3	rs6806487	C	T	0.473161	1006
3	rs6806861	G	A	0.43837	1006
3	rs9814918	A	G	0.43837	1006
3	rs11714838	G	A	0.326044	1006
3	rs75636567	C	T	0.0337972	1006
3	rs11707197	A	C	0.43837	1006
3	rs72864273	G	C	0.112326	1006
3	rs6550449	A	G	0.83499	1006
3	rs6550450	C	G	0.473161	1006
3	rs4678936	G	A	0.112326	1006
3	rs6550451	G	A	0.442346	1006
3	rs115716065	A	C	0.0149105	1006
3	rs1990492	A	G	0.473161	1006
3	rs13094861	A	C	0.0129225	1006
3	rs35821140	G	A	0.0129225	1006
3	rs9846039	C	T	0.43837	1006
3	rs145947580	C	T	0.00994036	1006
3	rs148560143	G	A	0.0328032	1006
3	rs3821824	G	C	0.43837	1006
3	rs2302505	C	T	0.43837	1006
3	rs147891316	G	T	0.326044	1006
3	rs9879135	G	A	0.43837	1006
3	rs2302506	A	G	0.43837	1006
3	rs11915301	G	A	0.43837	1006
3	rs3774323	T	C	0.43837	1006
3	rs75859916	C	T	0.0636183	1006
3	rs17204675	T	C	0.43837	1006
3	rs9820888	T	G	0.83499	1006
3	rs17810493	A	T	0.0636183	1006
3	rs67385735	A	G	0.43837	1006
3	rs189426632	G	A	0.00994036	1006
3	rs7638252	G	C	0.465209	1006
3	rs7616160	A	G	0.505964	1006
3	rs143418804	T	C	0.0198807	1006
3	rs11710860	G	A	0.437376	1006
3	rs17204801	G	A	0.437376	1006
3	rs76602421	T	C	0.028827	1006
3	rs6800554	C	T	0.472167	1006
3	rs2302507	C	A	0.472167	1006
3	rs4678937	C	T	0.437376	1006
3	rs75219912	T	A	0.0308151	1006
3	rs9859086	A	C	0.465209	1006
3	rs7653674	C	T	0.0258449	1006
3	rs17035950	C	T	0.0238569	1006
3	rs6550455	T	C	0.472167	1006
3	rs6796088	G	T	0.437376	1006
3	rs116344817	T	C	0.0168986	1006
3	rs9836891	C	G	0.437376	1006
3	rs7643836	G	A	0.465209	1006
3	rs17810754	C	T	0.106362	1006
3	rs78170125	A	T	0.027833	1006
3	rs6806252	C	G	0.505964	1006
3	rs36068826	T	C	0.0198807	1006
3	rs114446054	T	C	0.0149105	1006
3	rs7620643	T	C	0.437376	1006
3	rs76299979	T	G	0.026839	1006
3	rs3774322	G	A	0.835984	1006
3	rs2047632	C	G	0.0308151	1006
3	rs79712964	A	G	0.026839	1006
3	rs79435116	C	T	0.0218688	1006
3	rs55755638	C	T	0.439364	1006
3	rs67233917	A	G	0.43837	1006
3	rs3774321	T	G	0.43837	1006
3	rs9861967	C	T	0.442346	1006
3	rs3821823	T	C	0.43837	1006
3	rs35835767	A	G	0.106362	1006
3	rs173051	A	T	0.833996	1006
3	rs11707406	T	C	0.439364	1006
3	rs116722611	C	T	0.0149105	1006
3	rs149540515	T	C	0.0407555	1006
3	rs17035968	G	A	0.0238569	1006
3	rs6780799	G	A	0.442346	1006
3	rs75741550	T	C	0.0467197	1006
3	rs139449476	C	T	0.0228628	1006
3	rs77245958	C	T	0.0159046	1006
3	rs6787539	G	A	0.43837	1006
3	rs1500794	A	G	0.527833	1006
3	rs189885483	C	T	0.00695825	1006
3	rs11927149	C	T	0.43837	1006
3	rs76597672	A	G	0.0735586	1006
3	rs111271236	T	C	0.0298211	1006
3	rs11713122	A	C	0.44334	1006
3	rs3733030	T	C	0.442346	1006
3	rs3733029	G	C	0.442346	1006
3	rs145739394	G	A	0.0119284	1006
3	rs9847972	T	G	0.0337972	1006
3	rs6764444	T	C	0.437376	1006
3	rs113033942	A	G	0.0119284	1006
3	rs11717310	C	T	0.43837	1006
3	rs9832138	A	G	0.465209	1006
3	rs2885608	A	G	0.442346	1006
3	rs9832423	A	G	0.437376	1006
3	rs56280528	G	A	0.0228628	1006
3	rs6775008	A	G	0.43837	1006
3	rs79635736	C	A	0.0228628	1006
3	rs4678938	G	C	0.447316	1006
3	rs6809297	G	A	0.43837	1006
3	rs6550456	A	G	0.442346	1006
3	rs6550457	T	C	0.439364	1006
3	rs62244271	T	C	0.10338	1006
3	rs336601	G	A	0.22664	1006
3	rs7640224	A	T	0.525845	1006
3	rs56364665	G	A	0.0149105	1006
3	rs10154916	T	C	0.437376	1006
3	rs4678939	C	T	0.437376	1006
3	rs4678940	G	A	0.43837	1006
3	rs78969115	G	C	0.0417495	1006
3	rs111853528	C	T	0.0298211	1006
3	rs144121356	T	C	0.0149105	1006
3	rs62244272	C	T	0.026839	1006
3	rs146479946	A	G	0.0298211	1006
3	rs6550458	T	A	0.468191	1006
3	rs113689894	G	A	0.0298211	1006
3	rs76740138	T	A	0.0854871	1006
3	rs116354287	T	C	0.0298211	1006
3	rs6808826	G	A	0.0298211	1006
3	rs7630221	A	G	0.518887	1006
3	rs142115250	C	T	0.00994036	1006
3	rs9839933	G	T	0.484095	1006
3	rs114113385	G	A	0.0328032	1006
3	rs4678942	C	A	0.472167	1006
3	rs115889438	G	A	0.0298211	1006
3	rs9869432	T	C	0.43837	1006
3	rs4678943	T	C	0.43837	1006
3	rs62244273	G	A	0.0178926	1006
3	rs190234153	A	T	0.0298211	1006
3	rs116655040	T	A	0.054672	1006
3	rs146015717	C	T	0.0308151	1006
3	rs9823120	A	G	0.43837	1006
3	rs9823617	A	T	0.43837	1006
3	rs2362824	G	A	0.526839	1006
3	rs7638620	A	G	0.442346	1006
3	rs2175881	C	T	0.437376	1006
3	rs374951	T	C	0.228628	1006
3	rs115731824	G	A	0.0298211	1006
3	rs2362825	T	C	0.32505	1006
3	rs2362826	T	C	0.472167	1006
3	rs77340616	T	C	0.0626243	1006
3	rs6786857	C	T	0.442346	1006
3	rs1392749	C	T	0.43837	1006
3	rs7634972	C	T	0.43837	1006
3	rs138124594	G	A	0.43837	1006
3	rs7637994	C	T	0.43837	1006
3	rs148036762	G	A	0.028827	1006
3	rs111359646	A	T	0.0298211	1006
3	rs11917563	T	C	0.437376	1006
3	rs9755599	T	C	0.43837	1006
3	rs113334978	G	A	0.0536779	1006
3	rs11706079	C	A	0.437376	1006
3	rs73057481	C	T	0.32505	1006
3	rs115355522	T	C	0.0159046	1006
3	rs75888249	T	C	0.0894632	1006
3	rs11920928	T	C	0.437376	1006
3	rs11916897	C	G	0.437376	1006
3	rs80200976	T	C	0.0536779	1006
3	rs931721	T	C	0.43837	1006
3	rs6796640	C	A	0.437376	1006
3	rs17811658	T	C	0.437376	1006
3	rs4678944	C	T	0.472167	1006
3	rs114203414	G	A	0.0298211	1006
3	rs6809852	G	A	0.0218688	1006
3	rs147872149	G	A	0.0139165	1006
3	rs114766032	C	T	0.028827	1006
3	rs9829683	C	A	0.437376	1006
3	rs9854641	T	C	0.43837	1006
3	rs9854956	T	G	0.471173	1006
3	rs191364899	C	T	0.0129225	1006
3	rs963078	G	T	0.442346	1006
3	rs11717564	T	A	0.43837	1006
3	rs115742928	C	T	0.0318091	1006
3	rs80071431	G	C	0.0218688	1006
3	rs113013412	A	G	0.0477137	1006
3	rs139753488	C	G	0.028827	1006
3	rs116147089	A	G	0.0188867	1006
3	rs13064344	C	T	0.0129225	1006
3	rs9852386	G	A	0.43837	1006
3	rs11714667	G	A	0.442346	1006
3	rs6550459	G	A	0.525845	1006
3	rs1053006	G	A	0.112326	1006
3	rs11711937	C	G	0.437376	1006
3	rs11711968	C	G	0.437376	1006
3	rs111697997	C	T	0.028827	1006
3	rs34253345	G	A	0.0129225	1006
3	rs6786584	T	C	0.437376	1006
3	rs6773752	C	T	0.43837	1006
3	rs113134154	A	G	0.00596421	1006
3	rs6786906	T	C	0.442346	1006
3	rs147661213	A	G	0.028827	1006
3	rs12629462	A	C	0.437376	1006
3	rs140278184	G	A	0.0119284	1006
3	rs60832053	T	C	0.471173	1006
3	rs7616105	G	A	0.437376	1006
3	rs146721762	G	A	0.0308151	1006
3	rs140297992	G	A	0.0178926	1006
3	rs185099525	G	A	0.0606362	1006
3	rs150053824	G	A	0.0626243	1006
3	rs62244278	C	T	0.0168986	1006
3	rs13098279	G	A	0.244533	1006
3	rs150095261	G	A	0.028827	1006
3	rs111284151	G	A	0.0626243	1006
3	rs111616429	T	C	0.437376	1006
3	rs7631605	C	T	0.471173	1006
3	rs139486892	G	A	0.026839	1006
3	rs6762716	A	G	0.471173	1006
3	rs76336425	T	C	0.027833	1006
3	rs4678945	G	C	0.437376	1006
3	rs139553909	G	A	0.0119284	1006
3	rs116718195	C	T	0.028827	1006
3	rs149693185	A	G	0.00894632	1006
3	rs113606019	G	T	0.0467197	1006
3	rs141292807	G	A	0.028827	1006
3	rs75886912	G	T	0.0616302	1006
3	rs62244280	T	C	0.105368	1006
3	rs17036103	T	C	0.0298211	1006
3	rs75658707	T	G	0.0626243	1006
3	rs148584553	A	C	0.00894632	1006
3	rs56304874	G	T	0.437376	1006
3	rs17206443	T	A	0.112326	1006
3	rs58948051	G	A	0.112326	1006
3	rs72866090	G	A	0.112326	1006
3	rs55898028	A	G	0.437376	1006
3	rs55656326	G	A	0.32505	1006
3	rs11919729	C	T	0.027833	1006
3	rs151027546	G	A	0.0308151	1006
3	rs143672040	G	A	0.0109344	1006
3	rs112534025	C	T	0.0248509	1006
3	rs138519850	G	C	0.00894632	1006
3	rs336594	G	A	0.833996	1006
3	rs113644516	G	A	0.0487078	1006
3	rs4678949	C	T	0.45825	1006
3	rs75466291	A	G	0.0308151	1006
3	rs4678950	C	T	0.45825	1006
3	rs4678561	G	A	0.45825	1006
3	rs182949745	G	A	0.00695825	1006
3	rs60490177	G	C	0.428429	1006
3	rs62244283	G	A	0.0258449	1006
3	rs7620226	C	T	0.0298211	1006
3	rs17206492	G	A	0.0934394	1006
3	rs139035133	A	G	0.0149105	1006
3	rs62244284	C	T	0.0258449	1006
3	rs7620618	C	T	0.0397614	1006
3	rs142286659	G	A	0.0129225	1006
3	rs6801864	A	G	0.468191	1006
3	rs111552713	A	C	0.0477137	1006
3	rs58491735	G	C	0.464215	1006
3	rs11129752	C	T	0.428429	1006
3	rs7610068	G	T	0.468191	1006
3	rs7632108	A	C	0.522863	1006
3	rs1399178	G	A	0.428429	1006
3	rs77935589	T	A	0.0357853	1006
3	rs11716414	G	A	0.428429	1006
3	rs9860764	C	T	0.468191	1006
3	rs112150327	C	A	0.0357853	1006
3	rs72866099	C	A	0.428429	1006
3	rs68159333	G	A	0.428429	1006
3	rs60160555	A	G	0.0357853	1006
3	rs11708049	T	C	0.428429	1006
3	rs9876275	G	C	0.468191	1006
3	rs61489663	T	A	0.428429	1006
3	rs9839105	A	G	0.468191	1006
3	rs7628444	C	G	0.468191	1006
3	rs79737270	C	T	0.0357853	1006
3	rs57863333	G	A	0.40159	1006
3	rs111735379	C	A	0.0357853	1006
3	rs112209692	C	T	0.0357853	1006
3	rs1392748	T	C	0.4334	1006
3	rs11926827	C	G	0.4334	1006
3	rs113264129	C	T	0.0357853	1006
3	rs9874437	C	T	0.480119	1006
3	rs6793659	C	T	0.0357853	1006
3	rs78482678	G	T	0.0357853	1006
3	rs11705906	G	A	0.473161	1006
3	rs114186448	A	G	0.0357853	1006
3	rs7627949	G	T	0.4334	1006
3	rs7639607	T	C	0.473161	1006
3	rs114072918	G	C	0.0347913	1006
3	rs11714716	A	G	0.4334	1006
3	rs79688145	A	G	0.120278	1006
3	rs116267347	A	G	0.0377734	1006
3	rs6809976	A	C	0.514911	1006
3	rs925649	C	T	0.370775	1006
3	rs6792446	C	A	0.0367793	1006
3	rs113985076	A	G	0.0387674	1006
3	rs336599	T	C	0.851889	1006
3	rs11922913	T	C	0.0487078	1006
3	rs336598	A	C	0.84493	1006
3	rs141834412	G	A	0.0357853	1006
3	rs78312197	G	A	0.0357853	1006
3	rs77904533	C	T	0.0357853	1006
3	rs6802825	C	G	0.0357853	1006
3	rs6803011	C	T	0.0119284	1006
3	rs6805625	C	T	0.0119284	1006
3	rs62244286	C	T	0.262425	1006
3	rs9834928	A	G	0.406561	1006
3	rs2062587	T	C	0.407555	1006
3	rs138186017	C	T	0.0159046	1006
3	rs62244287	G	A	0.358847	1006
3	rs6770520	A	G	0.394632	1006
3	rs141758611	C	T	0.0964215	1006
3	rs11921099	A	G	0.414513	1006
3	rs73059464	A	G	0.358847	1006
3	rs28533984	C	T	0.360835	1006
3	rs4678562	C	T	0.402584	1006
3	rs11710131	G	A	0.356859	1006
3	rs34439284	G	A	0.0119284	1006
3	rs77336977	T	C	0.0248509	1006
3	rs4678952	T	G	0.414513	1006
3	rs114741528	A	C	0.0357853	1006
3	rs2271549	G	C	0.0149105	1006
3	rs2271548	C	T	0.358847	1006
3	rs6773419	G	T	0.780318	1006
3	rs144389014	G	C	0.0178926	1006
3	rs73825038	C	G	0.0357853	1006
3	rs17206772	A	G	0.027833	1006
3	rs78200573	T	C	0.0109344	1006
3	rs151238941	C	T	0.00894632	1006
3	rs7616457	A	C	0.0357853	1006
3	rs6550463	T	C	0.828032	1006
3	rs4678953	T	C	0.402584	1006
3	rs6800842	G	A	0.402584	1006
3	rs336597	C	T	0.842942	1006
3	rs17206856	G	A	0.358847	1006
3	rs77597703	A	C	0.0129225	1006
3	rs62244289	C	T	0.026839	1006
3	rs35953631	C	A	0.402584	1006
3	rs75939845	G	T	0.0119284	1006
3	rs149256646	A	G	0.0357853	1006
3	rs79485984	T	C	0.0109344	1006
3	rs146175899	C	G	0.0924453	1006
3	rs4458322	C	T	0.358847	1006
3	rs78015537	G	A	0.0656064	1006
3	rs62244333	T	C	0.358847	1006
3	rs9810522	A	G	0.394632	1006
3	rs11714766	C	A	0.358847	1006
3	rs80318874	A	C	0.0357853	1006
3	rs56990886	G	A	0.358847	1006
3	rs78883197	A	C	0.026839	1006
3	rs72867525	T	G	0.0139165	1006
3	rs73059479	T	G	0.0904573	1006
3	rs7637545	A	G	0.402584	1006
3	rs7618155	C	G	0.842942	1006
3	rs149411821	T	G	0.0109344	1006
3	rs114773607	A	G	0.0178926	1006
3	rs11129754	A	G	0.357853	1006
3	rs1533321	G	A	0.402584	1006
3	rs17036181	T	C	0.0357853	1006
3	rs149727726	G	A	0.0357853	1006
3	rs79887975	G	A	0.0357853	1006
3	rs4621287	A	G	0.842942	1006
3	rs9863168	C	T	0.0357853	1006
3	rs6550466	T	C	0.358847	1006
3	rs79735684	A	G	0.0894632	1006
3	rs115607601	G	A	0.0228628	1006
3	rs62244335	A	G	0.358847	1006
3	rs62244336	A	G	0.357853	1006
3	rs111334780	G	A	0.412525	1006
3	rs73059487	A	T	0.357853	1006
3	rs1040073	C	T	0.357853	1006
3	rs883523	A	G	0.40159	1006
3	rs139388003	C	T	0.0347913	1006
3	rs6791305	C	T	0.357853	1006
3	rs7651477	T	C	0.413519	1006
3	rs112737080	G	A	0.104374	1006
3	rs78616193	A	G	0.0964215	1006
3	rs17036211	G	A	0.0357853	1006
3	rs17036213	G	C	0.0357853	1006
3	rs73825052	A	G	0.0357853	1006
3	rs17036215	A	C	0.0357853	1006
3	rs6805305	G	C	0.357853	1006
3	rs114093718	C	A	0.0119284	1006
3	rs116721826	G	A	0.026839	1006
3	rs141271928	T	C	0.0357853	1006
3	rs80296513	G	C	0.0357853	1006
3	rs9857674	T	C	0.405567	1006
3	rs62244337	C	T	0.356859	1006
3	rs80190878	C	G	0.0357853	1006
3	rs77481778	A	G	0.0357853	1006
3	rs7612390	C	A	0.0357853	1006
3	rs13072806	A	G	0.0119284	1006
3	rs13072995	A	G	0.370775	1006
3	rs4336065	G	A	0.370775	1006
3	rs149997861	C	T	0.0357853	1006
3	rs75862470	T	C	0.0666004	1006
3	rs75142259	A	T	0.0357853	1006
3	rs79764532	G	A	0.0964215	1006
3	rs9879975	G	A	0.0357853	1006
3	rs6791671	T	C	0.418489	1006
3	rs11720550	C	T	0.369781	1006
3	rs116174102	A	C	0.0178926	1006
3	rs62244338	G	A	0.0775348	1006
3	rs13317902	T	G	0.0357853	1006
3	rs6550469	A	G	0.426441	1006
3	rs80012541	T	C	0.0357853	1006
3	rs77984836	C	T	0.0298211	1006
3	rs76255021	G	A	0.0357853	1006
3	rs138505653	C	T	0.0357853	1006
3	rs114962015	C	T	0.0357853	1006
3	rs76231825	T	C	0.0357853	1006
3	rs9857108	A	T	0.0357853	1006
3	rs9819914	G	A	0.0357853	1006
3	rs4283531	G	A	0.358847	1006
3	rs62241869	G	C	0.026839	1006
3	rs11716746	A	G	0.0974155	1006
3	rs114940685	C	G	0.0248509	1006
3	rs114488585	C	A	0.0357853	1006
3	rs76624761	A	G	0.0357853	1006
3	rs60330515	T	C	0.406561	1006
3	rs11129755	A	G	0.394632	1006
3	rs112543591	A	G	0.0357853	1006
3	rs11129756	G	A	0.406561	1006
3	rs6550470	A	G	0.418489	1006
3	rs74717100	C	G	0.0357853	1006
3	rs4452278	G	A	0.393638	1006
3	rs75143122	T	C	0.0357853	1006
3	rs4574224	A	G	0.370775	1006
3	rs113227914	G	T	0.0149105	1006
3	rs78981945	T	C	0.0357853	1006
3	rs28524477	C	T	0.0357853	1006
3	rs7638631	G	A	0.394632	1006
```
