## Supplementary material for "Characterization of shared and ancestry-specific signals driving complex traits using multi-ancestry fine-mapping": s1_ref.bim

```
3	rs11706900	0	36348968	G	A
3	rs75712982	0	36349436	A	C
3	rs1479149	0	36349677	G	A
3	rs144642376	0	36349691	A	G
3	rs79021300	0	36349718	G	A
3	rs145923539	0	36349907	G	C
3	rs116551266	0	36350049	C	T
3	rs6550417	0	36351003	T	C
3	rs6770192	0	36351477	A	T
3	rs62244030	0	36351806	T	G
3	rs73068150	0	36351940	C	T
3	rs62244031	0	36352250	A	T
3	rs2046000	0	36352364	A	C
3	rs148748710	0	36352897	T	C
3	rs4560248	0	36353389	A	G
3	rs9860223	0	36353501	T	G
3	rs73068152	0	36353734	C	A
3	rs9861399	0	36354247	T	C
3	rs1871353	0	36354511	A	G
3	rs1871352	0	36354537	A	C
3	rs9837881	0	36354918	T	C
3	rs7652594	0	36356077	G	A
3	rs57759644	0	36356283	T	C
3	rs58897011	0	36356292	G	A
3	rs60674286	0	36356414	T	C
3	rs12632355	0	36357528	C	T
3	rs73068158	0	36358412	T	C
3	rs73068159	0	36358616	C	T
3	rs73068164	0	36358759	A	T
3	rs17244786	0	36359091	C	T
3	rs6803948	0	36359495	C	A
3	rs1479147	0	36359642	C	G
3	rs1871351	0	36359649	G	A
3	rs78884818	0	36359819	A	C
3	rs2045999	0	36359873	G	A
3	rs1479146	0	36360999	A	G
3	rs75389708	0	36361010	C	T
3	rs113278486	0	36361397	C	G
3	rs10510683	0	36361555	G	A
3	rs142501044	0	36362586	C	T
3	rs62245661	0	36362803	C	A
3	rs62245662	0	36362827	C	T
3	rs62245663	0	36362882	C	T
3	rs7638029	0	36363541	A	C
3	rs7638123	0	36363607	A	G
3	rs184613995	0	36363854	C	A
3	rs192158328	0	36363998	C	T
3	rs55893763	0	36364641	T	C
3	rs142592629	0	36365217	G	T
3	rs148992922	0	36366719	G	C
3	rs377050837	0	36367838	A	G
3	rs55824237	0	36368282	G	A
3	rs17034888	0	36368646	C	T
3	rs73068173	0	36368798	C	T
3	rs73068177	0	36369153	C	T
3	rs56000017	0	36369369	G	T
3	rs17245058	0	36370059	A	G
3	rs115894767	0	36370365	T	C
3	rs73068181	0	36370836	A	G
3	rs62245669	0	36370837	T	C
3	rs111282700	0	36370911	G	C
3	rs4678864	0	36371198	T	A
3	rs10510684	0	36371501	T	C
3	rs73068184	0	36372338	G	A
3	rs73829403	0	36373563	C	T
3	rs1871350	0	36373765	C	T
3	rs9842124	0	36374920	G	T
3	rs17034900	0	36375496	A	G
3	rs7640622	0	36377038	G	A
3	rs73068188	0	36377145	G	T
3	rs137988808	0	36377157	A	T
3	rs747314	0	36377812	A	G
3	rs116835065	0	36377877	C	T
3	rs142304286	0	36378483	T	C
3	rs12631282	0	36378607	A	C
3	rs73068190	0	36379343	T	A
3	rs147642727	0	36382280	T	C
3	rs75245549	0	36382354	T	C
3	rs78111618	0	36383338	G	A
3	rs73068191	0	36383514	C	T
3	rs75709836	0	36383654	G	T
3	rs10461006	0	36384173	G	A
3	rs10460958	0	36384225	C	G
3	rs12495177	0	36384609	G	A
3	rs6769467	0	36384864	T	C
3	rs12107847	0	36385021	G	C
3	rs7616666	0	36385207	T	G
3	rs1351234	0	36385822	A	C
3	rs73068197	0	36386187	T	G
3	rs2100989	0	36386348	G	C
3	rs4678528	0	36387435	A	C
3	rs7638034	0	36387951	T	C
3	rs56305411	0	36387955	T	A
3	rs55976142	0	36388010	T	C
3	rs7626663	0	36388074	G	C
3	rs7638496	0	36388404	T	A
3	rs6807628	0	36388644	A	C
3	rs76104364	0	36389215	T	C
3	rs73070103	0	36389289	G	A
3	rs9818203	0	36389924	C	G
3	rs75469438	0	36390209	T	C
3	rs60023986	0	36390347	C	T
3	rs1960994	0	36390645	G	C
3	rs9823280	0	36390755	C	T
3	rs55965327	0	36391017	T	C
3	rs74929196	0	36391342	T	C
3	rs9828188	0	36391574	C	G
3	rs13324517	0	36391647	A	C
3	rs1842149	0	36391710	T	G
3	rs2127231	0	36391997	A	G
3	rs9849020	0	36392070	T	C
3	rs6550418	0	36392627	A	G
3	rs1824895	0	36392790	T	C
3	rs116136757	0	36392812	A	G
3	rs1824894	0	36392935	C	A
3	rs55905238	0	36392946	T	A
3	rs56373641	0	36392949	A	G
3	rs2100988	0	36393525	G	C
3	rs12490574	0	36393939	G	A
3	rs1585079	0	36393961	T	A
3	rs1842148	0	36394499	G	A
3	rs2965055	0	36394806	A	G
3	rs61170613	0	36395086	C	A
3	rs1155010	0	36395598	T	C
3	rs71328141	0	36395655	G	A
3	rs62245675	0	36395934	C	T
3	rs1378784	0	36396158	C	T
3	rs6784010	0	36396323	A	G
3	rs62245676	0	36396589	G	A
3	rs73052216	0	36396644	T	C
3	rs9864638	0	36396874	A	C
3	rs61309379	0	36396892	G	C
3	rs6787196	0	36397066	A	C
3	rs79066093	0	36397116	C	T
3	rs62245678	0	36398089	G	A
3	rs6550421	0	36398341	T	C
3	rs2605392	0	36398666	T	C
3	rs59979371	0	36398939	T	G
3	rs9311131	0	36399469	T	C
3	rs35735267	0	36399692	G	A
3	rs62245682	0	36400043	A	C
3	rs56163223	0	36401408	G	C
3	rs13066826	0	36401634	G	A
3	rs62245684	0	36402034	C	A
3	rs12635446	0	36402136	C	T
3	rs75430737	0	36402213	C	T
3	rs73052218	0	36402382	G	T
3	rs6764940	0	36402509	G	A
3	rs12638953	0	36403155	T	G
3	rs9859913	0	36403321	C	T
3	rs9864477	0	36403749	G	A
3	rs1993923	0	36403951	C	T
3	rs9826783	0	36403964	A	G
3	rs1123537	0	36404379	C	T
3	rs9841349	0	36404524	G	C
3	rs57155368	0	36404561	G	A
3	rs140250241	0	36404764	G	C
3	rs74965390	0	36404776	A	G
3	rs34874227	0	36404871	G	T
3	rs116464279	0	36404892	T	A
3	rs2127232	0	36405074	A	C
3	rs6775328	0	36405852	C	T
3	rs6788560	0	36406017	T	C
3	rs75388179	0	36406123	A	G
3	rs6775790	0	36406126	G	A
3	rs6800131	0	36406186	A	G
3	rs73052223	0	36407294	C	A
3	rs78277356	0	36409101	A	G
3	rs62245714	0	36409356	C	T
3	rs2619156	0	36409400	C	T
3	rs4678529	0	36409513	T	C
3	rs2605393	0	36409601	T	G
3	rs4678866	0	36410220	T	C
3	rs149141720	0	36410248	G	A
3	rs1114518	0	36411419	G	A
3	rs73052229	0	36411991	T	C
3	rs978179	0	36412198	G	A
3	rs77425560	0	36412563	T	C
3	rs148806067	0	36412905	C	T
3	rs2605390	0	36413741	A	G
3	rs146578858	0	36413800	T	A
3	rs2965054	0	36414422	T	G
3	rs73052235	0	36414667	T	C
3	rs112198089	0	36415546	A	G
3	rs73052237	0	36416547	A	G
3	rs1456069	0	36417115	G	A
3	rs73052238	0	36417236	C	T
3	rs7617700	0	36417251	A	G
3	rs73052241	0	36417389	T	C
3	rs4678530	0	36417571	C	G
3	rs6780381	0	36417793	G	C
3	rs62245715	0	36418088	C	T
3	rs62245716	0	36418521	A	G
3	rs112150069	0	36418983	C	A
3	rs56006618	0	36419502	C	T
3	rs6550422	0	36420628	A	G
3	rs78479904	0	36420809	T	C
3	rs73052247	0	36420993	G	A
3	rs142615683	0	36421560	T	G
3	rs140835166	0	36421780	G	A
3	rs57930526	0	36421992	T	C
3	rs59881573	0	36422064	G	A
3	rs113135397	0	36422126	C	T
3	rs112766131	0	36422135	G	A
3	rs73052248	0	36422216	T	C
3	rs62245718	0	36422403	T	G
3	rs73052252	0	36422512	C	T
3	rs62245719	0	36422663	A	G
3	rs73052253	0	36422677	C	T
3	rs62245720	0	36422704	C	T
3	rs73052254	0	36423026	T	C
3	rs4678867	0	36423657	T	A
3	rs76106538	0	36424274	T	C
3	rs56722971	0	36424375	T	A
3	rs56306821	0	36424483	G	A
3	rs58163920	0	36424629	A	T
3	rs60239415	0	36424686	C	A
3	rs76901553	0	36425018	G	A
3	rs73054114	0	36425114	G	A
3	rs1531134	0	36425536	T	C
3	rs12636811	0	36426440	A	T
3	rs17034991	0	36426701	T	C
3	rs73054116	0	36427871	A	G
3	rs9870425	0	36428232	A	T
3	rs62245721	0	36428523	G	C
3	rs62245722	0	36428818	C	T
3	rs73054118	0	36429151	T	C
3	rs62245723	0	36429227	A	T
3	rs2361037	0	36429484	T	C
3	rs62245724	0	36429523	C	A
3	rs62245725	0	36429544	G	C
3	rs2361038	0	36429578	T	C
3	rs2361039	0	36429620	C	T
3	rs17034994	0	36429696	A	G
3	rs17034995	0	36431080	C	T
3	rs28495659	0	36431129	T	A
3	rs115748059	0	36431451	C	G
3	rs146257290	0	36431713	C	A
3	rs4505641	0	36432081	C	T
3	rs17186340	0	36432613	C	T
3	rs17034997	0	36432890	A	G
3	rs76699580	0	36433186	G	A
3	rs58303436	0	36433205	A	G
3	rs12636967	0	36434155	G	A
3	rs12631541	0	36434214	A	G
3	rs114226791	0	36434950	G	A
3	rs114885120	0	36435194	T	C
3	rs4678870	0	36435497	T	C
3	rs116354578	0	36435648	C	T
3	rs73054131	0	36435722	C	T
3	rs2885139	0	36437075	G	C
3	rs62245726	0	36437354	C	T
3	rs73054132	0	36437442	G	T
3	rs55700993	0	36438119	T	A
3	rs75736780	0	36438212	C	T
3	rs58766368	0	36438267	C	T
3	rs73054134	0	36438284	T	C
3	rs17035006	0	36438687	T	A
3	rs7626345	0	36439005	T	C
3	rs7614774	0	36439076	C	T
3	rs7614787	0	36439111	C	T
3	rs7626457	0	36439116	T	C
3	rs7617418	0	36439485	G	T
3	rs7617520	0	36439621	G	A
3	rs66770166	0	36440213	A	G
3	rs73054148	0	36440307	G	C
3	rs73054150	0	36440492	G	A
3	rs73054152	0	36440519	A	T
3	rs17035012	0	36440897	T	C
3	rs73054157	0	36440919	A	G
3	rs17035015	0	36440945	T	C
3	rs73054160	0	36440994	T	C
3	rs73054163	0	36441118	C	T
3	rs73054165	0	36441407	G	T
3	rs73054167	0	36441628	G	A
3	rs79287010	0	36441736	T	A
3	rs7623911	0	36441859	C	T
3	rs73054169	0	36442002	T	C
3	rs73056089	0	36442209	C	A
3	rs73056091	0	36442321	G	A
3	rs73056094	0	36442353	T	C
3	rs73056097	0	36442370	T	C
3	rs73056100	0	36442628	A	G
3	rs73056102	0	36442766	T	C
3	rs17035024	0	36442842	A	G
3	rs73057904	0	36442933	C	G
3	rs77053179	0	36443001	C	G
3	rs73057906	0	36443104	T	G
3	rs73828877	0	36443186	C	G
3	rs73828878	0	36443239	A	T
3	rs7630199	0	36443837	G	A
3	rs7630285	0	36443899	G	A
3	rs73057913	0	36444363	A	G
3	rs73828881	0	36444416	A	C
3	rs76434112	0	36444421	C	T
3	rs73057915	0	36445151	T	C
3	rs73057917	0	36445923	T	C
3	rs73057919	0	36445983	C	T
3	rs62245727	0	36446303	T	A
3	rs7636993	0	36446318	G	A
3	rs73057925	0	36446348	A	G
3	rs73057929	0	36446532	G	A
3	rs73057931	0	36446618	G	A
3	rs73057933	0	36446825	C	T
3	rs73057936	0	36446905	G	C
3	rs58076541	0	36447269	G	A
3	rs57263589	0	36447310	C	T
3	rs61527575	0	36447356	C	A
3	rs56981041	0	36447546	G	C
3	rs7625902	0	36447691	C	T
3	rs73057943	0	36447754	C	G
3	rs59642579	0	36447804	A	G
3	rs73059904	0	36447838	T	A
3	rs73059908	0	36447986	C	T
3	rs73059910	0	36448408	G	A
3	rs73059911	0	36448506	G	A
3	rs73059913	0	36449140	C	T
3	rs73059916	0	36449306	T	G
3	rs55994224	0	36449725	C	T
3	rs73059918	0	36449790	C	T
3	rs73059919	0	36450172	C	A
3	rs728082	0	36450379	G	A
3	rs73059920	0	36450532	C	T
3	rs73059922	0	36450575	A	T
3	rs73059923	0	36450673	T	C
3	rs73059924	0	36450744	G	T
3	rs73059925	0	36450850	G	A
3	rs73059928	0	36450946	T	G
3	rs73059929	0	36451420	C	A
3	rs34579659	0	36451853	G	A
3	rs138607300	0	36451953	T	C
3	rs9828927	0	36451990	G	A
3	rs73830307	0	36452068	A	G
3	rs73059938	0	36452143	A	G
3	rs73059940	0	36452316	A	G
3	rs73059944	0	36452358	T	C
3	rs73059946	0	36452403	C	G
3	rs73830313	0	36452423	T	C
3	rs73830314	0	36452424	A	C
3	rs73059948	0	36452538	C	G
3	rs73830316	0	36453013	G	A
3	rs57881392	0	36453501	T	G
3	rs2885140	0	36454007	C	T
3	rs112276170	0	36454028	T	C
3	rs57768002	0	36454134	C	T
3	rs58177147	0	36454278	C	T
3	rs56064504	0	36454659	C	G
3	rs56199134	0	36454680	G	C
3	rs56384636	0	36454812	T	C
3	rs55812122	0	36455084	G	A
3	rs142989141	0	36455877	T	G
3	rs147647783	0	36455892	A	C
3	rs142151557	0	36455954	C	T
3	rs146007987	0	36456011	G	A
3	rs148860441	0	36456101	G	A
3	rs143501920	0	36456128	C	A
3	rs147265486	0	36456143	G	A
3	rs79623920	0	36456167	C	T
3	rs192427278	0	36456374	T	C
3	rs185226139	0	36456380	C	G
3	rs142122078	0	36456475	G	A
3	rs149578436	0	36456840	T	C
3	rs113517711	0	36456881	C	T
3	rs148710495	0	36456882	G	A
3	rs144650412	0	36456885	G	A
3	rs73059955	0	36457084	G	A
3	rs78631838	0	36457188	T	C
3	rs4678874	0	36457372	A	G
3	rs6796695	0	36457990	C	T
3	rs17035045	0	36458103	C	T
3	rs57675103	0	36458536	T	C
3	rs60908287	0	36458586	G	A
3	rs7611709	0	36459117	T	C
3	rs7611720	0	36459142	T	C
3	rs7644237	0	36459185	C	T
3	rs7611802	0	36459208	T	C
3	rs4678875	0	36459254	T	C
3	rs113483115	0	36459270	T	C
3	rs7644445	0	36459422	C	A
3	rs73059977	0	36459638	C	T
3	rs61547650	0	36459779	A	G
3	rs61333033	0	36459975	T	C
3	rs73059982	0	36459996	G	A
3	rs58992824	0	36460101	A	G
3	rs150476085	0	36460315	A	G
3	rs145417748	0	36460370	T	C
3	rs182307425	0	36460427	T	G
3	rs149184978	0	36460432	G	A
3	rs143364996	0	36460470	C	T
3	rs79319818	0	36460611	G	T
3	rs73059984	0	36460727	C	G
3	rs73059986	0	36460930	G	T
3	rs115050260	0	36461175	A	G
3	rs77050446	0	36461306	G	A
3	rs62245728	0	36461587	A	G
3	rs35122810	0	36461622	C	T
3	rs73059988	0	36461908	C	T
3	rs74583666	0	36462047	G	A
3	rs73059990	0	36462268	G	A
3	rs73059992	0	36462280	A	G
3	rs12630622	0	36462482	A	T
3	rs56155704	0	36463038	C	T
3	rs73059995	0	36463548	G	T
3	rs73059996	0	36463818	T	C
3	rs73059998	0	36463893	T	G
3	rs73059999	0	36463919	T	C
3	rs73830333	0	36464079	G	A
3	rs73060000	0	36464161	T	G
3	rs10514698	0	36464275	T	C
3	rs116657619	0	36464337	G	A
3	rs73060001	0	36464406	A	T
3	rs73061903	0	36464546	C	T
3	rs56282352	0	36464783	A	G
3	rs62245730	0	36464840	G	A
3	rs55924529	0	36465044	A	G
3	rs56020835	0	36465062	C	G
3	rs62245731	0	36465360	C	T
3	rs73061908	0	36465401	T	C
3	rs73061910	0	36465412	G	A
3	rs73061912	0	36465768	T	C
3	rs58052156	0	36465887	T	C
3	rs57838169	0	36466003	C	T
3	rs6788327	0	36466040	T	C
3	rs6775506	0	36466050	G	A
3	rs57385156	0	36466128	A	C
3	rs73061980	0	36466368	C	T
3	rs62245732	0	36466725	C	T
3	rs73061985	0	36466784	A	G
3	rs73061986	0	36466859	G	C
3	rs73061988	0	36467052	G	T
3	rs79789677	0	36467291	G	C
3	rs144870323	0	36467306	C	T
3	rs56665083	0	36467441	G	T
3	rs58618741	0	36467450	T	G
3	rs62245733	0	36467607	T	C
3	rs4678876	0	36468079	G	T
3	rs73061996	0	36468832	C	T
3	rs73061998	0	36469020	G	A
3	rs73830350	0	36469253	A	G
3	rs4678877	0	36469646	A	G
3	rs76995243	0	36470003	A	G
3	rs4678878	0	36470307	T	C
3	rs116835742	0	36470482	G	A
3	rs6774073	0	36470634	G	A
3	rs6774392	0	36470903	G	A
3	rs73063804	0	36470927	C	T
3	rs6774421	0	36471072	C	T
3	rs6774639	0	36471296	C	T
3	rs73830355	0	36471414	C	A
3	rs73063805	0	36471440	A	G
3	rs75940917	0	36471902	T	G
3	rs73063806	0	36471909	T	C
3	rs73063810	0	36472300	C	T
3	rs73063811	0	36472386	A	C
3	rs79750492	0	36472496	G	A
3	rs73063813	0	36472523	T	C
3	rs73830361	0	36472642	G	A
3	rs73063814	0	36472974	G	A
3	rs145655381	0	36473156	A	G
3	rs11915205	0	36473472	C	T
3	rs6808188	0	36473540	A	G
3	rs6797191	0	36473541	T	C
3	rs73063822	0	36473732	G	A
3	rs11129714	0	36473840	T	C
3	rs55647641	0	36474055	A	G
3	rs56187934	0	36474094	C	T
3	rs147363047	0	36474255	T	C
3	rs75265240	0	36474423	C	T
3	rs62245734	0	36474675	G	A
3	rs9860312	0	36475036	T	C
3	rs73063829	0	36475321	T	A
3	rs73063830	0	36475421	C	T
3	rs73063831	0	36475473	A	G
3	rs73063832	0	36475474	A	C
3	rs11921700	0	36475542	C	A
3	rs73063837	0	36475581	T	C
3	rs114423872	0	36475600	G	A
3	rs55860050	0	36475606	G	A
3	rs73830369	0	36475675	A	G
3	rs56344205	0	36475679	C	A
3	rs55854251	0	36475741	A	G
3	rs60702255	0	36475930	G	T
3	rs59646412	0	36475942	C	T
3	rs56033701	0	36476201	G	A
3	rs55932011	0	36476203	G	T
3	rs73063902	0	36476468	C	A
3	rs73065704	0	36476497	C	G
3	rs73065706	0	36476621	A	C
3	rs75416095	0	36476653	C	T
3	rs34742417	0	36476658	C	G
3	rs73065707	0	36476776	C	T
3	rs73065708	0	36476973	T	C
3	rs1598529	0	36477116	T	C
3	rs12374174	0	36477515	T	C
3	rs73065713	0	36477664	C	T
3	rs73065719	0	36477833	C	A
3	rs1869848	0	36477883	C	T
3	rs73065721	0	36478051	A	G
3	rs148805789	0	36478269	G	A
3	rs112252143	0	36479219	T	G
3	rs78365105	0	36479269	T	C
3	rs77455357	0	36479288	T	C
3	rs13081097	0	36479474	G	A
3	rs192369406	0	36479539	C	T
3	rs79248993	0	36479687	T	A
3	rs73065726	0	36479720	G	T
3	rs73065728	0	36479751	A	C
3	rs35307391	0	36479783	T	A
3	rs57258426	0	36480004	T	A
3	rs57854291	0	36480563	T	C
3	rs17035057	0	36480604	G	A
3	rs56670799	0	36480613	C	T
3	rs58856437	0	36480739	T	C
3	rs56110436	0	36480904	T	C
3	rs79491237	0	36481385	G	C
3	rs149736097	0	36481787	A	G
3	rs76500991	0	36483432	T	G
3	rs73065734	0	36484045	G	A
3	rs60818596	0	36484071	T	A
3	rs59737912	0	36484118	A	G
3	rs11717255	0	36484375	G	T
3	rs60892100	0	36484404	G	T
3	rs55969645	0	36484468	C	T
3	rs9865125	0	36484746	G	T
3	rs3749279	0	36484823	C	T
3	rs61273647	0	36485336	G	A
3	rs55874122	0	36485362	T	A
3	rs17246780	0	36486010	C	T
3	rs9875258	0	36486390	G	A
3	rs7610107	0	36486859	G	A
3	rs73065745	0	36486983	C	T
3	rs12487305	0	36487026	T	C
3	rs936154	0	36487492	G	A
3	rs147601862	0	36487570	T	G
3	rs936155	0	36487654	C	T
3	rs936156	0	36487696	C	T
3	rs936157	0	36487816	G	T
3	rs9881480	0	36487920	G	C
3	rs870446	0	36488350	T	C
3	rs936158	0	36488377	C	T
3	rs73830381	0	36488430	G	A
3	rs870445	0	36488495	T	C
3	rs936159	0	36488561	T	G
3	rs1456077	0	36488605	G	A
3	rs4352335	0	36488618	G	A
3	rs76202877	0	36489964	C	G
3	rs4678879	0	36490020	G	A
3	rs6788685	0	36490792	A	G
3	rs6764548	0	36490794	G	A
3	rs6764657	0	36490875	G	A
3	rs73065767	0	36490893	C	T
3	rs1456079	0	36491641	C	T
3	rs1456080	0	36491703	C	G
3	rs6768006	0	36491962	C	T
3	rs6792390	0	36491987	A	G
3	rs6768186	0	36492049	G	A
3	rs28436583	0	36492058	C	T
3	rs2005577	0	36492190	A	G
3	rs1109733	0	36492210	T	C
3	rs1109734	0	36492237	A	G
3	rs9917678	0	36492251	G	A
3	rs1109735	0	36492450	G	A
3	rs9917806	0	36492695	A	G
3	rs73065779	0	36493055	C	T
3	rs73065782	0	36493363	G	A
3	rs73831045	0	36493634	T	A
3	rs897546	0	36493673	G	A
3	rs35237806	0	36494006	C	T
3	rs114961705	0	36494027	C	T
3	rs9838053	0	36494163	C	T
3	rs78612495	0	36494595	A	G
3	rs75376489	0	36494612	A	G
3	rs1814562	0	36494734	C	T
3	rs187542127	0	36494777	C	G
3	rs183019542	0	36494822	C	G
3	rs4626042	0	36494858	G	C
3	rs112365886	0	36494924	C	G
3	rs13088973	0	36495365	T	C
3	rs149297088	0	36495514	T	C
3	rs116431364	0	36495620	C	T
3	rs9820219	0	36495946	C	T
3	rs62246672	0	36496724	C	T
3	rs75223282	0	36497088	A	T
3	rs17035121	0	36497762	G	A
3	rs4678532	0	36497836	C	A
3	rs73065789	0	36498018	G	C
3	rs73065792	0	36498085	A	G
3	rs73065795	0	36498282	G	T
3	rs73065796	0	36498472	G	A
3	rs73065798	0	36498498	A	G
3	rs10514699	0	36498786	T	C
3	rs77311937	0	36498835	A	G
3	rs10514700	0	36499047	G	A
3	rs73065800	0	36499655	A	G
3	rs7635001	0	36499823	T	C
3	rs6550424	0	36499959	G	T
3	rs74867163	0	36500024	A	G
3	rs77788886	0	36500140	G	C
3	rs17035130	0	36500512	C	T
3	rs3214011	0	36500714	A	G
3	rs17035133	0	36501205	T	C
3	rs7648811	0	36501234	A	C
3	rs13060288	0	36501285	G	T
3	rs73067808	0	36501643	T	C
3	rs76551100	0	36501720	A	G
3	rs75766950	0	36501798	T	C
3	rs73824585	0	36501862	G	A
3	rs73067810	0	36501933	A	G
3	rs73067812	0	36501976	A	G
3	rs148404535	0	36502086	G	A
3	rs55768528	0	36502258	T	C
3	rs55978966	0	36502365	A	G
3	rs56279726	0	36502368	G	T
3	rs115170792	0	36502417	T	C
3	rs55725146	0	36502491	T	C
3	rs55766331	0	36502514	G	A
3	rs56086007	0	36502671	T	C
3	rs9857246	0	36502708	C	G
3	rs111276202	0	36502918	C	G
3	rs715660	0	36503067	A	C
3	rs11928506	0	36503309	T	G
3	rs12494487	0	36503485	G	A
3	rs73067818	0	36503611	A	G
3	rs6767011	0	36504281	A	G
3	rs9859630	0	36504676	T	A
3	rs114541441	0	36504762	A	G
3	rs13100890	0	36506238	G	A
3	rs144929106	0	36506684	T	A
3	rs9850763	0	36506784	G	C
3	rs9812914	0	36506926	A	C
3	rs7623278	0	36507111	A	G
3	rs6786646	0	36508057	C	T
3	rs58775847	0	36508883	G	A
3	rs73067830	0	36509129	A	G
3	rs11718858	0	36511013	G	T
3	rs11916844	0	36511470	T	A
3	rs36064918	0	36511746	G	A
3	rs11928382	0	36511945	G	A
3	rs7612223	0	36512233	T	C
3	rs76879083	0	36512332	G	A
3	rs114506731	0	36514508	A	G
3	rs17247293	0	36515035	G	C
3	rs56124003	0	36515184	C	T
3	rs17035151	0	36515296	G	A
3	rs1456078	0	36515716	G	A
3	rs1350145	0	36516302	G	T
3	rs1350146	0	36516326	G	A
3	rs115658024	0	36516385	T	C
3	rs140233869	0	36516520	T	C
3	rs56041708	0	36516721	T	C
3	rs78551102	0	36517590	A	G
3	rs34773966	0	36517657	T	G
3	rs11709139	0	36517759	T	C
3	rs9881075	0	36517935	C	A
3	rs9843416	0	36518009	A	G
3	rs7646747	0	36518064	C	G
3	rs7646768	0	36518129	C	T
3	rs115506154	0	36518315	T	A
3	rs116836967	0	36518343	A	G
3	rs1456081	0	36519078	G	C
3	rs73067855	0	36519160	C	T
3	rs116486567	0	36519353	G	A
3	rs112879670	0	36519970	A	C
3	rs115749336	0	36520384	G	C
3	rs9840835	0	36520457	T	C
3	rs6788598	0	36520839	A	G
3	rs34135865	0	36521185	T	C
3	rs11708473	0	36521264	C	T
3	rs11709479	0	36521696	G	A
3	rs6767976	0	36521902	G	A
3	rs35014592	0	36522360	C	T
3	rs6795695	0	36522948	A	G
3	rs10510685	0	36523062	A	C
3	rs2885142	0	36523217	T	G
3	rs149950171	0	36523640	G	T
3	rs6787386	0	36523672	T	C
3	rs77915587	0	36523917	C	A
3	rs75607303	0	36524048	C	T
3	rs74775818	0	36524086	C	T
3	rs75774082	0	36524091	T	A
3	rs78434471	0	36524130	C	T
3	rs77806933	0	36524169	T	C
3	rs1456074	0	36524206	C	T
3	rs55847649	0	36524308	G	A
3	rs2290530	0	36524405	C	T
3	rs41285095	0	36524408	A	G
3	rs4678880	0	36524730	G	A
3	rs76731519	0	36524778	C	T
3	rs116512548	0	36524868	T	C
3	rs147796747	0	36524872	G	T
3	rs79820074	0	36524951	T	C
3	rs76551567	0	36524974	C	T
3	rs77069230	0	36525224	C	A
3	rs79455765	0	36525400	G	A
3	rs35558432	0	36525444	A	T
3	rs116454290	0	36525522	G	A
3	rs77253421	0	36525600	G	C
3	rs74685626	0	36525694	G	T
3	rs1456075	0	36525738	C	T
3	rs1456076	0	36525834	C	G
3	rs75181005	0	36525927	G	A
3	rs77697960	0	36526208	G	A
3	rs78344468	0	36526217	A	G
3	rs75584204	0	36526276	A	T
3	rs74975922	0	36526309	T	C
3	rs41276519	0	36526768	C	A
3	rs114543411	0	36526834	G	A
3	rs78382041	0	36527206	T	C
3	rs77475108	0	36527223	A	G
3	rs113161663	0	36527398	C	T
3	rs112533706	0	36527541	C	T
3	rs45549732	0	36527720	T	C
3	rs11926471	0	36527872	A	G
3	rs45619738	0	36527951	T	C
3	rs13083668	0	36528015	C	G
3	rs115180678	0	36528088	A	T
3	rs75772119	0	36528296	G	C
3	rs61166540	0	36528303	A	T
3	rs1378785	0	36528351	T	C
3	rs78969813	0	36528610	G	A
3	rs77025583	0	36528641	T	C
3	rs1869847	0	36529281	A	G
3	rs114864894	0	36529477	A	G
3	rs76515968	0	36529733	T	C
3	rs77216282	0	36530049	G	A
3	rs80168087	0	36530152	C	T
3	rs79603775	0	36530275	C	T
3	rs74640790	0	36530313	T	C
3	rs7645818	0	36530418	A	C
3	rs74777540	0	36530544	T	C
3	rs75062887	0	36530693	A	G
3	rs114092731	0	36530892	G	A
3	rs181028195	0	36530906	C	T
3	rs73067863	0	36530964	C	T
3	rs78150526	0	36531144	C	A
3	rs75540132	0	36531201	C	T
3	rs115143549	0	36531214	C	T
3	rs115177641	0	36531222	C	A
3	rs114543694	0	36531299	T	C
3	rs79324300	0	36531392	C	T
3	rs75957533	0	36531528	T	C
3	rs78562003	0	36531529	G	A
3	rs79763750	0	36531580	T	C
3	rs113054910	0	36531717	T	C
3	rs76342392	0	36531899	A	C
3	rs75912316	0	36531907	C	T
3	rs9872063	0	36531961	T	C
3	rs79258285	0	36532082	A	G
3	rs79156336	0	36532164	C	A
3	rs115751093	0	36532562	G	T
3	rs80136213	0	36532890	C	A
3	rs147436277	0	36532891	G	A
3	rs75654990	0	36533191	G	A
3	rs113053993	0	36533334	T	G
3	rs111249556	0	36533421	G	A
3	rs79646583	0	36533820	A	G
3	rs77810709	0	36534066	T	C
3	rs77530891	0	36534129	G	A
3	rs2290529	0	36534288	G	T
3	rs2290528	0	36534540	G	A
3	rs145444316	0	36535044	C	T
3	rs1456071	0	36536164	A	G
3	rs77158727	0	36536284	A	G
3	rs190828873	0	36536489	C	A
3	rs1456072	0	36536714	C	G
3	rs75883651	0	36537274	A	G
3	rs114857310	0	36537716	A	G
3	rs6786359	0	36537816	C	A
3	rs73067874	0	36538786	G	A
3	rs116781452	0	36539719	A	C
3	rs73067877	0	36540527	A	G
3	rs79909047	0	36540861	G	A
3	rs4624518	0	36542897	T	C
3	rs12637610	0	36545522	C	T
3	rs12637657	0	36545740	C	A
3	rs73067887	0	36547056	C	T
3	rs11711733	0	36547133	A	G
3	rs148705370	0	36548011	A	G
3	rs2885143	0	36548148	C	G
3	rs74344592	0	36549795	A	G
3	rs4425209	0	36550238	T	C
3	rs144657763	0	36550276	T	A
3	rs115199424	0	36550575	C	T
3	rs144067701	0	36550818	C	T
3	rs62243789	0	36551436	G	A
3	rs9827528	0	36552188	G	A
3	rs17035210	0	36553602	T	C
3	rs13091057	0	36553948	A	G
3	rs4678882	0	36554037	G	C
3	rs78307918	0	36554228	T	C
3	rs75033615	0	36555054	T	C
3	rs73067894	0	36555344	G	A
3	rs111448966	0	36555637	G	A
3	rs6797696	0	36556725	T	C
3	rs9825477	0	36556806	G	A
3	rs11710098	0	36557517	C	T
3	rs111235138	0	36557753	C	T
3	rs112480952	0	36558606	C	A
3	rs114470630	0	36558623	A	G
3	rs78277832	0	36559751	G	C
3	rs6777047	0	36559851	G	A
3	rs6777181	0	36560102	C	T
3	rs79043318	0	36560107	G	A
3	rs9861751	0	36560251	T	C
3	rs1456068	0	36561141	C	T
3	rs4678883	0	36561375	T	C
3	rs28551677	0	36561724	C	G
3	rs77197403	0	36561916	C	T
3	rs79665490	0	36561951	T	C
3	rs6797011	0	36562018	T	A
3	rs74505555	0	36562545	C	T
3	rs6787556	0	36563089	C	T
3	rs4678533	0	36563293	C	T
3	rs79092526	0	36564047	T	C
3	rs78721071	0	36564271	A	G
3	rs11711958	0	36564602	C	T
3	rs62243790	0	36565049	T	A
3	rs34328673	0	36565707	C	T
3	rs1869846	0	36565852	A	G
3	rs112058982	0	36565910	C	G
3	rs115734396	0	36565946	T	C
3	rs116216059	0	36566312	C	A
3	rs114903780	0	36566686	T	C
3	rs11714333	0	36567078	C	A
3	rs6810243	0	36567796	A	C
3	rs57328103	0	36568099	C	T
3	rs79722866	0	36569152	G	C
3	rs7427538	0	36570000	A	T
3	rs75665620	0	36570279	A	T
3	rs78881270	0	36571253	C	T
3	rs111382852	0	36571332	G	A
3	rs7644206	0	36571784	G	A
3	rs142893248	0	36572341	C	G
3	rs13098641	0	36572493	C	G
3	rs76520144	0	36572629	A	G
3	rs2885141	0	36572647	T	A
3	rs79536445	0	36572662	C	G
3	rs4482623	0	36572804	A	G
3	rs9681505	0	36573076	T	C
3	rs7647494	0	36573091	C	A
3	rs7372042	0	36576229	G	A
3	rs7372037	0	36576312	C	T
3	rs7627024	0	36576628	T	C
3	rs78136769	0	36576714	C	T
3	rs150803710	0	36577129	C	T
3	rs77423019	0	36580279	T	A
3	rs9814770	0	36580707	T	G
3	rs79188629	0	36581044	G	A
3	rs6777327	0	36581177	T	C
3	rs79703222	0	36581893	C	G
3	rs149102893	0	36582244	G	A
3	rs75920017	0	36582391	A	G
3	rs76876765	0	36582555	C	T
3	rs4308224	0	36583517	G	A
3	rs79162033	0	36583795	G	T
3	rs140065890	0	36584169	A	C
3	rs76409638	0	36584541	T	C
3	rs4678886	0	36584611	T	C
3	rs62243792	0	36585240	G	T
3	rs62243793	0	36585382	T	C
3	rs77430638	0	36585540	G	A
3	rs79980275	0	36585634	T	C
3	rs6781630	0	36586021	G	T
3	rs6781771	0	36586272	C	T
3	rs6808581	0	36586680	A	G
3	rs77784003	0	36586822	G	A
3	rs9878872	0	36587541	C	G
3	rs7645444	0	36587544	G	A
3	rs17188371	0	36588168	T	C
3	rs2176995	0	36588887	A	T
3	rs3772105	0	36589040	A	G
3	rs1915566	0	36589887	G	A
3	rs79851144	0	36590005	C	T
3	rs4678888	0	36590098	T	G
3	rs6550425	0	36591203	A	G
3	rs79095185	0	36591365	A	C
3	rs11716761	0	36591403	A	C
3	rs11716822	0	36591669	A	G
3	rs1357068	0	36591871	G	T
3	rs74811019	0	36591965	A	G
3	rs1357069	0	36592038	A	G
3	rs1357070	0	36592132	C	T
3	rs1357071	0	36592372	T	C
3	rs115701277	0	36592416	T	C
3	rs78141535	0	36592667	G	A
3	rs11710283	0	36592808	G	C
3	rs11710249	0	36592898	C	A
3	rs1521265	0	36592944	A	C
3	rs4256076	0	36592962	G	A
3	rs34542402	0	36593000	T	C
3	rs112292883	0	36593197	C	G
3	rs115126584	0	36593788	T	G
3	rs75723544	0	36593798	C	T
3	rs79538950	0	36593805	A	G
3	rs17188722	0	36593922	G	A
3	rs78949477	0	36594212	T	A
3	rs78311346	0	36594361	G	A
3	rs80015488	0	36594474	A	C
3	rs4678890	0	36594501	A	C
3	rs79578250	0	36594535	C	A
3	rs4678536	0	36594553	T	G
3	rs76523651	0	36594791	C	T
3	rs78035937	0	36595218	C	T
3	rs77918877	0	36595221	C	T
3	rs60154321	0	36595264	T	C
3	rs78534045	0	36595330	G	C
3	rs71328146	0	36595362	C	T
3	rs9817732	0	36595444	C	T
3	rs1879545	0	36596036	T	C
3	rs12152345	0	36596333	T	A
3	rs12152364	0	36596380	T	G
3	rs11708783	0	36596594	G	A
3	rs78241250	0	36596612	A	T
3	rs77096578	0	36596685	T	C
3	rs76773989	0	36597061	G	A
3	rs17195189	0	36597122	G	A
3	rs77301592	0	36597190	C	T
3	rs77462589	0	36597356	A	G
3	rs76654949	0	36597378	G	A
3	rs1357073	0	36597387	T	A
3	rs17035274	0	36597699	T	C
3	rs11129723	0	36597901	A	C
3	rs17035277	0	36597940	C	G
3	rs12152301	0	36597942	C	T
3	rs116137887	0	36598412	G	T
3	rs79571956	0	36599266	G	A
3	rs78497722	0	36599919	C	T
3	rs12152348	0	36600317	C	T
3	rs2361278	0	36602353	G	T
3	rs4678537	0	36602551	T	C
3	rs4678891	0	36602677	C	T
3	rs76222625	0	36603881	T	C
3	rs34934642	0	36604291	C	A
3	rs2361279	0	36604762	G	A
3	rs76945102	0	36605843	A	G
3	rs74704450	0	36606495	C	T
3	rs71328147	0	36606769	C	T
3	rs79098464	0	36607383	A	G
3	rs147430888	0	36607479	G	A
3	rs9873746	0	36607618	T	C
3	rs74635120	0	36607879	T	C
3	rs11720278	0	36608525	T	C
3	rs11716101	0	36608642	C	T
3	rs6789510	0	36609446	C	T
3	rs4444664	0	36609588	A	G
3	rs35579897	0	36610022	C	T
3	rs7640165	0	36610916	C	T
3	rs113753205	0	36611378	G	A
3	rs113824827	0	36611439	G	A
3	rs12638404	0	36611951	C	T
3	rs1607941	0	36612195	G	A
3	rs116838949	0	36612369	C	A
3	rs75641532	0	36612547	C	T
3	rs78881371	0	36612816	C	T
3	rs11712850	0	36613082	A	G
3	rs76503726	0	36613237	T	C
3	rs1402567	0	36613423	T	G
3	rs1402566	0	36613618	A	C
3	rs79608446	0	36614353	T	C
3	rs77227533	0	36614363	G	A
3	rs1829627	0	36614865	C	T
3	rs9873464	0	36616404	G	A
3	rs9818930	0	36617125	T	C
3	rs77663606	0	36617514	G	A
3	rs77858763	0	36617973	C	T
3	rs75084104	0	36618257	T	C
3	rs1357076	0	36618822	G	T
3	rs11914415	0	36618823	G	A
3	rs11914367	0	36618852	C	T
3	rs9847252	0	36619170	A	T
3	rs6783682	0	36619529	A	T
3	rs11915469	0	36619666	G	A
3	rs9814824	0	36619840	G	A
3	rs9814981	0	36619938	G	A
3	rs144701601	0	36619993	G	C
3	rs113604561	0	36620051	C	A
3	rs11712219	0	36621196	T	C
3	rs74637973	0	36621256	G	T
3	rs79760440	0	36621366	T	C
3	rs78936921	0	36621746	A	G
3	rs867840	0	36622550	C	T
3	rs11714226	0	36622644	T	C
3	rs73824407	0	36623733	C	G
3	rs4264677	0	36624134	T	C
3	rs11711400	0	36624228	C	G
3	rs11706476	0	36624470	C	T
3	rs2176994	0	36624641	A	G
3	rs74457764	0	36624688	G	T
3	rs75015150	0	36624943	T	C
3	rs114179965	0	36625136	G	A
3	rs141118750	0	36625234	A	G
3	rs116522219	0	36625286	G	A
3	rs147978123	0	36626159	C	A
3	rs6807650	0	36626610	A	T
3	rs116383816	0	36626672	A	G
3	rs115702396	0	36627040	G	T
3	rs4678538	0	36627347	A	G
3	rs9866606	0	36627955	A	G
3	rs7619047	0	36628781	C	T
3	rs56317980	0	36629143	T	C
3	rs114337859	0	36629731	C	A
3	rs114678718	0	36630128	A	G
3	rs115237376	0	36630188	A	G
3	rs78503338	0	36630920	G	C
3	rs114813196	0	36631227	T	C
3	rs11713288	0	36631229	C	T
3	rs115588611	0	36631357	T	C
3	rs13084725	0	36631441	T	C
3	rs62243829	0	36631483	G	T
3	rs186792894	0	36631609	G	A
3	rs7628713	0	36632081	C	A
3	rs6796320	0	36632206	T	G
3	rs67682451	0	36632316	T	C
3	rs79921767	0	36632700	A	G
3	rs6799477	0	36633003	T	C
3	rs6550427	0	36633152	A	C
3	rs79116920	0	36633699	T	C
3	rs77851545	0	36633964	T	C
3	rs80114173	0	36634515	C	T
3	rs79707160	0	36634767	C	A
3	rs1521268	0	36634989	A	C
3	rs1521269	0	36635147	T	C
3	rs9862677	0	36635385	T	C
3	rs13097823	0	36635588	G	A
3	rs1464411	0	36636183	T	C
3	rs1464412	0	36636906	C	T
3	rs74978621	0	36636979	C	G
3	rs11714086	0	36637102	G	C
3	rs1357074	0	36637751	A	G
3	rs34176351	0	36637873	T	C
3	rs17248754	0	36638046	G	A
3	rs17035319	0	36638184	T	C
3	rs1521271	0	36639516	T	G
3	rs76653256	0	36639758	T	C
3	rs76227883	0	36639856	T	C
3	rs1402564	0	36640211	C	T
3	rs74662299	0	36640385	C	T
3	rs78222609	0	36640458	C	T
3	rs80284688	0	36640745	C	T
3	rs75088114	0	36641822	A	T
3	rs55785141	0	36642310	A	G
3	rs56249318	0	36642418	G	A
3	rs78245996	0	36643199	G	A
3	rs17248831	0	36643459	G	A
3	rs17248873	0	36643481	C	G
3	rs7616895	0	36643821	T	C
3	rs7649526	0	36643951	C	T
3	rs76353001	0	36644445	C	T
3	rs7620160	0	36645036	T	C
3	rs79743690	0	36645218	C	T
3	rs78909120	0	36645497	C	T
3	rs11710168	0	36645653	A	G
3	rs1357075	0	36645939	C	T
3	rs4342062	0	36646229	A	C
3	rs76987266	0	36646440	C	T
3	rs79631994	0	36646952	T	C
3	rs114426274	0	36647426	C	G
3	rs17248901	0	36647461	T	C
3	rs11928585	0	36647490	C	T
3	rs17195706	0	36647750	T	A
3	rs17195741	0	36648368	C	T
3	rs80020115	0	36649045	G	A
3	rs11705862	0	36649142	C	T
3	rs56299599	0	36649406	T	C
3	rs55842080	0	36649442	C	A
3	rs55939156	0	36649449	T	C
3	rs2176993	0	36650040	C	G
3	rs7652184	0	36650274	C	T
3	rs7621934	0	36650491	T	G
3	rs80127705	0	36650724	C	G
3	rs115626818	0	36651428	A	T
3	rs75617874	0	36652065	A	C
3	rs75183380	0	36652216	A	G
3	rs9867230	0	36652419	A	T
3	rs79903697	0	36652580	T	C
3	rs78847244	0	36652624	C	T
3	rs76618785	0	36652868	T	C
3	rs148628085	0	36652941	T	C
3	rs77393104	0	36653357	C	T
3	rs12496227	0	36653648	A	G
3	rs7631826	0	36654090	T	A
3	rs7620214	0	36654203	C	G
3	rs4678892	0	36654762	A	C
3	rs115233769	0	36655368	C	T
3	rs72857662	0	36655548	T	A
3	rs6780039	0	36655637	C	G
3	rs6780043	0	36655652	C	T
3	rs6780121	0	36655669	C	A
3	rs73824412	0	36655917	A	G
3	rs73824414	0	36656037	T	A
3	rs6550428	0	36656234	A	G
3	rs74662997	0	36656365	G	C
3	rs75324357	0	36656460	C	T
3	rs78026053	0	36657724	C	T
3	rs58689206	0	36657832	C	T
3	rs71328150	0	36658531	T	C
3	rs137911822	0	36659433	A	G
3	rs79252206	0	36659477	A	G
3	rs73069681	0	36660053	C	T
3	rs1521270	0	36660316	A	G
3	rs73069684	0	36660676	G	A
3	rs66971075	0	36661146	T	C
3	rs114009730	0	36661156	G	A
3	rs6782882	0	36661966	C	T
3	rs73824416	0	36662007	A	C
3	rs9850829	0	36662130	G	T
3	rs77722382	0	36662166	A	C
3	rs11922910	0	36662232	C	T
3	rs138043536	0	36662272	T	A
3	rs140880829	0	36662400	T	G
3	rs62243830	0	36662467	G	A
3	rs9854871	0	36662503	C	T
3	rs116837087	0	36662710	T	A
3	rs9817391	0	36662765	A	G
3	rs140952283	0	36663273	A	G
3	rs113183772	0	36664299	C	T
3	rs6796622	0	36665770	C	T
3	rs9311134	0	36666334	T	A
3	rs73052112	0	36667432	T	G
3	rs17035334	0	36667625	A	G
3	rs111616670	0	36667692	A	G
3	rs11129727	0	36668393	G	A
3	rs56105402	0	36668563	A	G
3	rs17035336	0	36669148	C	T
3	rs17035338	0	36669930	G	C
3	rs17035340	0	36669947	G	A
3	rs62243833	0	36670002	C	A
3	rs17035343	0	36670483	T	C
3	rs1949632	0	36670504	G	T
3	rs76095349	0	36670896	G	A
3	rs17035347	0	36670943	A	G
3	rs62243834	0	36671218	C	A
3	rs10446459	0	36671314	A	C
3	rs115970092	0	36671404	A	C
3	rs1521272	0	36671779	T	C
3	rs11927972	0	36672106	C	T
3	rs7643528	0	36672279	C	T
3	rs76108617	0	36672332	C	T
3	rs4678540	0	36672645	A	C
3	rs74424834	0	36672739	G	A
3	rs77134736	0	36672740	C	A
3	rs10446423	0	36672909	C	T
3	rs17035359	0	36673250	G	A
3	rs6550429	0	36674940	C	T
3	rs113557568	0	36675296	C	G
3	rs143240728	0	36675420	G	C
3	rs9841492	0	36675538	C	T
3	rs143746108	0	36675544	C	T
3	rs147193108	0	36675771	G	A
3	rs9841938	0	36675826	C	T
3	rs139094229	0	36675933	C	T
3	rs139058954	0	36676276	A	G
3	rs999745	0	36677147	C	T
3	rs17035368	0	36677431	T	C
3	rs13065181	0	36677679	A	T
3	rs62243835	0	36677711	A	G
3	rs17035373	0	36678866	G	A
3	rs62243836	0	36679148	A	G
3	rs74885472	0	36679261	T	C
3	rs111361472	0	36679277	G	T
3	rs13323950	0	36679558	C	T
3	rs35547925	0	36679634	G	A
3	rs77395687	0	36679770	G	A
3	rs10510686	0	36679999	G	A
3	rs950147	0	36680080	T	A
3	rs950146	0	36680099	G	T
3	rs73052135	0	36680258	C	T
3	rs950148	0	36680425	T	A
3	rs1396027	0	36680618	A	G
3	rs1354952	0	36680670	A	T
3	rs13063674	0	36680788	T	C
3	rs1396028	0	36680920	A	G
3	rs5009838	0	36681026	C	T
3	rs11710386	0	36681244	A	G
3	rs1354953	0	36681666	C	A
3	rs9874289	0	36681903	G	C
3	rs13090924	0	36682286	G	A
3	rs11720186	0	36682380	C	T
3	rs1605541	0	36682732	G	A
3	rs2135950	0	36682907	A	G
3	rs1507866	0	36683277	C	G
3	rs76149838	0	36683453	T	C
3	rs4678893	0	36683612	C	T
3	rs4678894	0	36683782	G	A
3	rs12715295	0	36683901	T	C
3	rs190548967	0	36684384	A	G
3	rs35516497	0	36684391	G	A
3	rs62243838	0	36684858	T	C
3	rs66996927	0	36684925	G	A
3	rs76962760	0	36685472	A	G
3	rs137898211	0	36685949	A	G
3	rs13082268	0	36686016	C	T
3	rs7651088	0	36686613	A	T
3	rs34206216	0	36686658	T	A
3	rs77928290	0	36687365	G	A
3	rs7428707	0	36687852	A	G
3	rs17035408	0	36687900	G	T
3	rs112855537	0	36688300	C	T
3	rs78402550	0	36688439	A	C
3	rs13100010	0	36688597	G	A
3	rs11721169	0	36688921	C	T
3	rs7617990	0	36689486	T	C
3	rs4678541	0	36689524	G	A
3	rs11707655	0	36690646	G	T
3	rs1553657	0	36690671	G	A
3	rs11707751	0	36690903	G	A
3	rs9822981	0	36691401	C	T
3	rs9843434	0	36691744	T	C
3	rs11709885	0	36692872	C	G
3	rs17035426	0	36693062	T	C
3	rs34192173	0	36693347	A	T
3	rs11919728	0	36694237	G	C
3	rs115827934	0	36694309	C	T
3	rs2204039	0	36694732	C	A
3	rs28879210	0	36695140	A	G
3	rs2361304	0	36695587	A	C
3	rs9799113	0	36695653	A	T
3	rs7625222	0	36695746	C	T
3	rs73052158	0	36695872	A	G
3	rs73052160	0	36696260	T	C
3	rs9821772	0	36696513	G	A
3	rs9821507	0	36696535	C	T
3	rs9822112	0	36696707	G	A
3	rs71328152	0	36697270	C	G
3	rs4678895	0	36697296	G	A
3	rs150989341	0	36697488	G	A
3	rs113950255	0	36697625	A	G
3	rs34961051	0	36697910	T	C
3	rs76275795	0	36697976	A	G
3	rs7637358	0	36698118	A	G
3	rs1589436	0	36698129	T	G
3	rs2361303	0	36698361	C	T
3	rs114756638	0	36698574	G	A
3	rs1915569	0	36698957	G	A
3	rs62245168	0	36699100	G	C
3	rs138145571	0	36699535	C	T
3	rs1911662	0	36699731	C	T
3	rs146063480	0	36699949	C	A
3	rs2204041	0	36700303	A	T
3	rs1588164	0	36700772	G	A
3	rs114653015	0	36700782	C	T
3	rs62245169	0	36701017	C	T
3	rs78024097	0	36701018	A	G
3	rs79963962	0	36701284	G	A
3	rs13082991	0	36701434	T	C
3	rs1396026	0	36701507	A	G
3	rs4266137	0	36701702	T	C
3	rs6782113	0	36702058	C	A
3	rs2056366	0	36703285	C	G
3	rs2139853	0	36703410	T	C
3	rs1396029	0	36703758	C	T
3	rs1396031	0	36703784	C	A
3	rs906475	0	36704321	C	T
3	rs906476	0	36704514	C	G
3	rs17250081	0	36704567	T	G
3	rs4678542	0	36705192	G	A
3	rs4678543	0	36705215	T	C
3	rs11716564	0	36705541	T	C
3	rs11716715	0	36705940	T	G
3	rs73824434	0	36706464	T	C
3	rs76324180	0	36707317	G	C
3	rs35657508	0	36707602	A	G
3	rs28587472	0	36708384	A	T
3	rs73052185	0	36708580	G	T
3	rs11129730	0	36709252	A	G
3	rs74568568	0	36709574	C	T
3	rs9825347	0	36709809	A	G
3	rs34046024	0	36710002	A	C
3	rs7636597	0	36710181	G	A
3	rs67173044	0	36710979	C	T
3	rs9869380	0	36711297	G	T
3	rs10212170	0	36711392	T	C
3	rs143515510	0	36711565	C	T
3	rs114006237	0	36712040	G	A
3	rs11720255	0	36712493	G	A
3	rs10212578	0	36712792	C	A
3	rs13316545	0	36714516	A	T
3	rs150394887	0	36714658	C	T
3	rs114855196	0	36715043	T	A
3	rs9862308	0	36715114	G	A
3	rs78878356	0	36715499	T	C
3	rs76847132	0	36715610	T	A
3	rs6775990	0	36715889	T	C
3	rs79405735	0	36715965	T	C
3	rs2361280	0	36716010	G	A
3	rs73052192	0	36716028	G	C
3	rs150714332	0	36716124	T	G
3	rs1848338	0	36716522	G	C
3	rs55784771	0	36716620	A	G
3	rs115424615	0	36716694	G	A
3	rs73052193	0	36717157	C	T
3	rs79080937	0	36717420	T	C
3	rs79264911	0	36717509	G	A
3	rs9877464	0	36717776	C	T
3	rs34992013	0	36718733	C	T
3	rs145920255	0	36718736	T	C
3	rs9882671	0	36718767	C	T
3	rs1396034	0	36719460	G	A
3	rs11714305	0	36719901	A	G
3	rs11706696	0	36720153	G	A
3	rs73052196	0	36720266	C	T
3	rs115159739	0	36720524	C	T
3	rs72859324	0	36720649	A	G
3	rs6775117	0	36721044	T	C
3	rs116519284	0	36721630	G	A
3	rs77678638	0	36721728	A	T
3	rs2361281	0	36721944	T	C
3	rs76861820	0	36722031	C	T
3	rs113091861	0	36722067	C	G
3	rs2361282	0	36722232	A	G
3	rs111813192	0	36722257	G	A
3	rs9824188	0	36722265	C	T
3	rs9824328	0	36722331	C	T
3	rs6766171	0	36722440	C	T
3	rs74702376	0	36722669	C	T
3	rs113133408	0	36722751	A	G
3	rs73052200	0	36722835	G	A
3	rs55728755	0	36723096	C	T
3	rs115207665	0	36723132	T	C
3	rs9833364	0	36723378	C	T
3	rs113135170	0	36723438	G	T
3	rs115047542	0	36724485	C	T
3	rs76291832	0	36724881	A	T
3	rs6800663	0	36725284	A	G
3	rs6789350	0	36725350	T	G
3	rs6778965	0	36725512	C	T
3	rs145350225	0	36725558	G	T
3	rs1851216	0	36725562	A	G
3	rs72859330	0	36726121	A	T
3	rs11715160	0	36726198	A	C
3	rs114321120	0	36726803	T	A
3	rs13074151	0	36727201	C	T
3	rs73052201	0	36727558	C	T
3	rs138526883	0	36727965	G	T
3	rs116774446	0	36728627	C	A
3	rs73054203	0	36729011	G	A
3	rs9874742	0	36729473	A	G
3	rs76923316	0	36729544	T	C
3	rs66955015	0	36729865	T	C
3	rs78593175	0	36730260	C	T
3	rs17197001	0	36730373	T	G
3	rs12491128	0	36730767	C	A
3	rs74991462	0	36730871	C	T
3	rs2174855	0	36731104	A	G
3	rs74354947	0	36731528	C	A
3	rs115271464	0	36731595	G	A
3	rs7639240	0	36731881	T	C
3	rs56264011	0	36732309	G	A
3	rs112711128	0	36732378	A	G
3	rs77346645	0	36732539	T	C
3	rs75740838	0	36732970	C	T
3	rs77492942	0	36732971	C	T
3	rs55842733	0	36733333	C	T
3	rs115284732	0	36734253	T	C
3	rs1507881	0	36735419	T	G
3	rs116702306	0	36735506	G	A
3	rs67455526	0	36735788	A	G
3	rs138366319	0	36736509	G	T
3	rs6550430	0	36736923	A	G
3	rs9814185	0	36737608	A	G
3	rs4345022	0	36738475	G	A
3	rs906479	0	36738608	T	C
3	rs9877550	0	36738804	T	A
3	rs73054211	0	36738995	A	G
3	rs4678897	0	36739847	T	C
3	rs1543226	0	36739882	A	G
3	rs76844899	0	36739897	G	C
3	rs74396071	0	36740063	A	G
3	rs74323155	0	36740194	G	A
3	rs10865875	0	36740273	A	G
3	rs7648091	0	36740339	T	C
3	rs6806945	0	36740621	T	C
3	rs4678544	0	36741155	A	C
3	rs4678545	0	36741335	G	A
3	rs7651401	0	36741453	T	C
3	rs9823407	0	36742679	T	C
3	rs17197231	0	36743453	T	C
3	rs13081398	0	36743868	T	C
3	rs7648481	0	36743879	C	G
3	rs17035498	0	36744766	A	G
3	rs67454795	0	36745067	G	A
3	rs74617149	0	36745246	G	A
3	rs74550134	0	36745488	T	A
3	rs78258020	0	36745743	G	A
3	rs116447648	0	36746013	C	T
3	rs76086563	0	36746408	A	C
3	rs78578677	0	36747002	C	T
3	rs74667628	0	36747271	T	C
3	rs112805640	0	36747365	A	G
3	rs149500728	0	36747455	G	T
3	rs144058572	0	36747610	A	G
3	rs78988189	0	36748019	C	T
3	rs78335454	0	36748096	C	A
3	rs115147806	0	36748458	C	A
3	rs7625360	0	36748860	A	C
3	rs954493	0	36749177	G	A
3	rs954494	0	36749352	G	A
3	rs181619974	0	36749375	G	C
3	rs9849914	0	36749653	A	C
3	rs9817513	0	36750394	G	A
3	rs4678898	0	36750445	G	A
3	rs6786280	0	36750844	A	G
3	rs9855867	0	36751001	A	G
3	rs12107591	0	36751198	A	G
3	rs12106858	0	36751220	G	A
3	rs9842768	0	36751494	T	C
3	rs9842956	0	36751622	T	G
3	rs9823321	0	36751666	G	A
3	rs145737851	0	36751806	T	A
3	rs34852989	0	36751963	C	T
3	rs1507880	0	36752382	C	T
3	rs62245171	0	36752518	G	T
3	rs28409935	0	36752599	A	G
3	rs7429639	0	36752773	T	C
3	rs12107083	0	36752967	G	T
3	rs115366760	0	36754398	T	C
3	rs115391697	0	36754682	T	C
3	rs9811038	0	36754690	C	G
3	rs35721771	0	36755107	G	A
3	rs6803280	0	36755703	A	G
3	rs74571015	0	36755729	C	A
3	rs13434080	0	36755964	A	T
3	rs13433746	0	36755988	C	G
3	rs13433920	0	36756028	T	G
3	rs79913535	0	36756053	A	C
3	rs35704209	0	36756867	C	A
3	rs13074517	0	36757317	G	T
3	rs1858008	0	36758070	G	C
3	rs139485380	0	36758259	T	G
3	rs62245173	0	36758721	C	T
3	rs73824464	0	36759160	T	A
3	rs906477	0	36760378	G	T
3	rs4678899	0	36761703	T	C
3	rs9682236	0	36761771	C	T
3	rs6805782	0	36761900	A	T
3	rs6781924	0	36762120	C	A
3	rs1969145	0	36762221	T	C
3	rs6767212	0	36764474	A	G
3	rs115255016	0	36765065	C	T
3	rs7639722	0	36765672	C	G
3	rs62245174	0	36766701	G	A
3	rs7611028	0	36767274	T	A
3	rs1879546	0	36767565	C	T
3	rs1911663	0	36768506	A	G
3	rs7632693	0	36768688	G	A
3	rs6787554	0	36768706	G	A
3	rs75142393	0	36768833	A	T
3	rs114597584	0	36769800	T	A
3	rs77028085	0	36770005	T	C
3	rs181979223	0	36770047	C	G
3	rs11717985	0	36770832	C	A
3	rs74567016	0	36773311	C	A
3	rs13059217	0	36773930	G	A
3	rs4678900	0	36773962	T	A
3	rs1507878	0	36774645	C	T
3	rs6808243	0	36775011	G	A
3	rs17197692	0	36775946	A	C
3	rs76345309	0	36776283	T	C
3	rs9882438	0	36776413	A	G
3	rs2063159	0	36777041	A	G
3	rs2063160	0	36777074	T	C
3	rs2063161	0	36777102	T	C
3	rs112659912	0	36778416	G	A
3	rs3796187	0	36779707	G	A
3	rs55888784	0	36779992	G	A
3	rs114671411	0	36780442	G	A
3	rs17250983	0	36783694	G	C
3	rs2135951	0	36784164	G	A
3	rs73054237	0	36784335	C	T
3	rs10510688	0	36786503	G	A
3	rs56897773	0	36788497	G	A
3	rs75537689	0	36788936	T	C
3	rs11917941	0	36789085	T	C
3	rs114822679	0	36789111	C	A
3	rs12489072	0	36789676	T	C
3	rs79077867	0	36790573	C	G
3	rs9854423	0	36791047	A	G
3	rs58053287	0	36791181	C	T
3	rs77271561	0	36791442	C	T
3	rs11917066	0	36791843	G	A
3	rs2362148	0	36792357	A	G
3	rs868488	0	36792606	G	A
3	rs73054243	0	36792900	T	G
3	rs7615553	0	36793391	C	T
3	rs906478	0	36793468	T	C
3	rs4678546	0	36793613	G	C
3	rs73054245	0	36793646	C	T
3	rs55739925	0	36793706	G	T
3	rs56281634	0	36793707	G	A
3	rs73054246	0	36794341	G	A
3	rs7620928	0	36794547	C	A
3	rs7632683	0	36794597	T	C
3	rs7632696	0	36794656	T	C
3	rs1858009	0	36794956	C	G
3	rs76806035	0	36795415	C	T
3	rs7624436	0	36795896	C	T
3	rs9820240	0	36796647	G	A
3	rs56133425	0	36796719	G	A
3	rs73054253	0	36796838	C	T
3	rs4678547	0	36796905	C	T
3	rs138785768	0	36797058	T	C
3	rs116416688	0	36797071	A	C
3	rs55669078	0	36798179	G	C
3	rs2063162	0	36798989	A	G
3	rs114357791	0	36799253	C	T
3	rs62245206	0	36799383	C	T
3	rs6773451	0	36799477	C	G
3	rs7620657	0	36800257	C	T
3	rs4991465	0	36800754	C	T
3	rs7635239	0	36800911	T	C
3	rs1396032	0	36801218	G	A
3	rs78589773	0	36801406	G	A
3	rs112271314	0	36802013	T	C
3	rs7648944	0	36802257	A	G
3	rs11926390	0	36802321	T	A
3	rs4678902	0	36802741	C	T
3	rs4678550	0	36803994	T	C
3	rs12374066	0	36804653	G	C
3	rs875012	0	36805097	G	C
3	rs7650714	0	36805704	T	C
3	rs7616859	0	36805846	A	C
3	rs56131451	0	36805938	G	T
3	rs113994270	0	36806368	G	T
3	rs13063144	0	36807600	C	T
3	rs13085798	0	36807684	T	C
3	rs145262430	0	36807744	G	T
3	rs6783438	0	36807955	G	A
3	rs9311135	0	36809119	G	A
3	rs116672902	0	36809226	A	G
3	rs73054265	0	36809360	A	C
3	rs6550432	0	36810030	G	A
3	rs35890348	0	36810631	C	T
3	rs9811881	0	36811137	T	C
3	rs13087304	0	36811553	G	C
3	rs73054270	0	36812304	C	T
3	rs4678903	0	36812309	C	T
3	rs9838964	0	36812510	A	C
3	rs9876871	0	36812570	C	T
3	rs1507871	0	36812847	A	G
3	rs9877525	0	36812936	C	A
3	rs7612075	0	36812952	T	C
3	rs9882217	0	36813568	C	A
3	rs56206726	0	36813945	G	A
3	rs78594296	0	36814113	C	T
3	rs4258906	0	36814533	G	A
3	rs9859767	0	36814612	G	A
3	rs62245209	0	36815130	T	C
3	rs112006015	0	36815309	G	A
3	rs9865184	0	36815704	G	A
3	rs17251442	0	36816503	C	T
3	rs17035576	0	36817025	T	C
3	rs6550433	0	36817328	T	A
3	rs11927951	0	36817611	C	G
3	rs17035580	0	36817660	G	A
3	rs116348248	0	36817714	A	G
3	rs17035583	0	36818159	A	G
3	rs76138636	0	36818449	G	A
3	rs114513504	0	36818471	G	A
3	rs75756985	0	36818512	G	A
3	rs1876470	0	36819221	A	T
3	rs1876471	0	36819260	G	A
3	rs1876472	0	36819761	G	T
3	rs1848337	0	36819919	C	A
3	rs67283237	0	36820143	A	T
3	rs74525434	0	36820155	T	A
3	rs62245210	0	36820396	G	C
3	rs7652672	0	36820515	C	T
3	rs139394366	0	36820583	G	A
3	rs55634384	0	36820877	A	T
3	rs148641859	0	36821215	G	T
3	rs79389688	0	36821482	T	C
3	rs76197587	0	36821529	T	C
3	rs6767538	0	36822476	C	T
3	rs74326026	0	36823009	A	G
3	rs1876473	0	36823138	C	T
3	rs1396035	0	36823416	C	T
3	rs13318230	0	36823417	G	A
3	rs62245211	0	36823785	T	C
3	rs116344127	0	36823992	G	A
3	rs906480	0	36824677	G	A
3	rs1472861	0	36825111	C	T
3	rs1472862	0	36825139	G	A
3	rs1472863	0	36825533	G	A
3	rs181186448	0	36825867	A	G
3	rs67527113	0	36825962	C	T
3	rs7624701	0	36826151	G	A
3	rs78918034	0	36826330	G	A
3	rs967672	0	36826591	T	C
3	rs4678551	0	36827261	T	C
3	rs62245212	0	36827687	C	G
3	rs74784044	0	36827688	A	G
3	rs114284659	0	36827911	G	T
3	rs140081851	0	36827939	C	T
3	rs68143935	0	36828139	G	A
3	rs3934473	0	36828646	G	A
3	rs4075977	0	36828658	T	C
3	rs150398141	0	36828847	T	C
3	rs885165	0	36829228	C	T
3	rs885164	0	36829251	C	T
3	rs1588165	0	36829697	G	A
3	rs987190	0	36829980	G	A
3	rs987191	0	36830114	C	T
3	rs1507869	0	36830246	G	A
3	rs73064071	0	36830730	C	T
3	rs1507870	0	36830901	C	T
3	rs11129732	0	36831830	C	A
3	rs62245248	0	36831872	G	A
3	rs11713606	0	36831937	C	T
3	rs7648754	0	36832082	A	G
3	rs6550434	0	36832273	G	C
3	rs6781113	0	36832347	C	T
3	rs6781364	0	36832371	G	A
3	rs77978230	0	36832787	C	G
3	rs67994182	0	36832949	C	T
3	rs76761283	0	36833223	T	C
3	rs4678904	0	36833883	C	G
3	rs146165336	0	36833932	G	A
3	rs55644704	0	36834099	A	G
3	rs1008070	0	36834257	G	A
3	rs184965876	0	36834262	C	T
3	rs113753586	0	36834643	T	A
3	rs115774037	0	36834668	T	C
3	rs148728778	0	36835410	T	G
3	rs74783063	0	36835575	T	C
3	rs78058281	0	36836668	T	G
3	rs9849965	0	36837401	C	G
3	rs75476316	0	36837572	T	A
3	rs74730614	0	36837573	C	G
3	rs181344405	0	36838930	G	A
3	rs7641128	0	36841757	G	C
3	rs35481323	0	36842021	C	G
3	rs115370024	0	36842256	T	C
3	rs13072940	0	36842623	T	A
3	rs9311137	0	36842884	T	G
3	rs931913	0	36843149	G	A
3	rs4678906	0	36843661	T	C
3	rs9882879	0	36844071	C	T
3	rs4678552	0	36844522	G	A
3	rs113997244	0	36844739	A	G
3	rs6807190	0	36844881	G	A
3	rs115764339	0	36844941	G	A
3	rs10510689	0	36846294	T	C
3	rs55882033	0	36846396	C	A
3	rs4678553	0	36846786	G	A
3	rs9311138	0	36847271	A	G
3	rs9876665	0	36848283	G	T
3	rs9876421	0	36848316	C	T
3	rs7646422	0	36848743	C	T
3	rs115413795	0	36848832	G	A
3	rs7646626	0	36848916	C	T
3	rs1806582	0	36849377	G	A
3	rs189175513	0	36849530	C	T
3	rs2063157	0	36850417	T	A
3	rs11707149	0	36850490	C	T
3	rs78136662	0	36850660	C	T
3	rs112429421	0	36850820	G	A
3	rs9853959	0	36850884	A	G
3	rs7633739	0	36851900	A	T
3	rs11925676	0	36852754	A	G
3	rs7636849	0	36852776	A	T
3	rs4678908	0	36853622	G	T
3	rs925134	0	36854194	T	G
3	rs925135	0	36854253	G	A
3	rs147964266	0	36854335	G	A
3	rs4678554	0	36855613	C	T
3	rs9834970	0	36856030	T	C
3	rs906482	0	36856328	G	A
3	rs17252079	0	36856358	C	T
3	rs906483	0	36856473	C	T
3	rs906484	0	36856587	T	A
3	rs113337945	0	36857634	C	T
3	rs75968099	0	36858583	C	T
3	rs1027840	0	36859083	A	G
3	rs114848860	0	36859494	A	T
3	rs1553656	0	36859705	T	C
3	rs1532964	0	36860543	G	A
3	rs1472864	0	36860697	A	G
3	rs1532965	0	36861196	T	G
3	rs1532966	0	36861206	T	A
3	rs1006834	0	36861481	A	T
3	rs1507882	0	36862288	G	A
3	rs4072458	0	36862680	T	C
3	rs4624519	0	36862980	C	T
3	rs78889204	0	36863059	G	A
3	rs77810433	0	36863900	A	G
3	rs9917659	0	36864160	A	G
3	rs35784452	0	36864457	C	T
3	rs6550435	0	36864489	T	G
3	rs77910537	0	36865483	A	C
3	rs71328158	0	36867779	A	G
3	rs4789	0	36869439	T	C
3	rs11129735	0	36870230	A	G
3	rs2174854	0	36870427	C	G
3	rs7652637	0	36871507	T	C
3	rs12637912	0	36871894	C	A
3	rs3732386	0	36871993	C	T
3	rs3732385	0	36872193	C	A
3	rs3732384	0	36872224	T	C
3	rs3796186	0	36876154	C	T
3	rs111450004	0	36876904	C	T
3	rs9811916	0	36878086	A	G
3	rs142156074	0	36878208	T	A
3	rs4678909	0	36878563	A	G
3	rs4234258	0	36878970	A	G
3	rs11129736	0	36879605	A	G
3	rs4431050	0	36880684	A	G
3	rs4476463	0	36880858	A	G
3	rs56345988	0	36881240	G	T
3	rs4547646	0	36881654	A	T
3	rs77528643	0	36882281	C	A
3	rs4392371	0	36883010	C	A
3	rs9821223	0	36883369	T	C
3	rs35646283	0	36884011	A	G
3	rs76226662	0	36884315	C	T
3	rs6771655	0	36884370	C	A
3	rs9882911	0	36885392	T	C
3	rs112213028	0	36885495	C	A
3	rs9863798	0	36885960	C	T
3	rs35979223	0	36886306	G	A
3	rs4678910	0	36887973	C	G
3	rs4678911	0	36888064	G	T
3	rs9819304	0	36888172	T	G
3	rs12497299	0	36888575	C	T
3	rs142138922	0	36888576	G	A
3	rs9985296	0	36889621	T	C
3	rs112225247	0	36890331	T	G
3	rs77195211	0	36890387	G	T
3	rs11129737	0	36890461	A	G
3	rs11712098	0	36891615	T	G
3	rs71328159	0	36891844	C	A
3	rs79099399	0	36891939	A	G
3	rs3733033	0	36892586	A	G
3	rs4441609	0	36892717	T	C
3	rs4375995	0	36893000	A	G
3	rs17195098	0	36893965	C	T
3	rs17807744	0	36894048	C	T
3	rs9883001	0	36894579	C	T
3	rs4678912	0	36894646	A	T
3	rs4678913	0	36895741	C	G
3	rs11706780	0	36896235	C	T
3	rs4327336	0	36896270	C	T
3	rs11712950	0	36897812	T	C
3	rs62245253	0	36898036	G	A
3	rs41511748	0	36898381	G	A
3	rs17201603	0	36898973	G	A
3	rs61732326	0	36898991	T	C
3	rs7619089	0	36899593	C	T
3	rs79505599	0	36899890	A	G
3	rs113115457	0	36900073	T	C
3	rs4642070	0	36900944	C	T
3	rs11129738	0	36901580	T	C
3	rs111687462	0	36903246	G	C
3	rs57251184	0	36903491	C	T
3	rs111440053	0	36904264	G	C
3	rs12637747	0	36904783	A	G
3	rs114628785	0	36904791	C	T
3	rs9311139	0	36905623	T	C
3	rs28522146	0	36906822	C	G
3	rs68185107	0	36907090	C	T
3	rs76147683	0	36907105	G	A
3	rs138739237	0	36907389	C	T
3	rs138929727	0	36908791	A	T
3	rs9859093	0	36909472	C	G
3	rs17035672	0	36909902	T	G
3	rs142237282	0	36910168	A	G
3	rs6550437	0	36911079	G	A
3	rs6808230	0	36911597	T	C
3	rs6775274	0	36913259	A	T
3	rs9881419	0	36913888	G	A
3	rs12488181	0	36913967	T	A
3	rs77370184	0	36914650	G	C
3	rs7649846	0	36914958	C	T
3	rs183894751	0	36915241	C	T
3	rs4510338	0	36915524	T	C
3	rs4296548	0	36915814	T	G
3	rs114171162	0	36916018	C	T
3	rs6764968	0	36917368	C	T
3	rs6765139	0	36917406	G	A
3	rs72619986	0	36918399	G	A
3	rs73068042	0	36918401	G	A
3	rs6550438	0	36918614	C	A
3	rs73068044	0	36919481	G	A
3	rs9810132	0	36920050	G	A
3	rs6769594	0	36920156	T	C
3	rs73068046	0	36920158	C	T
3	rs139913168	0	36920405	G	A
3	rs4497988	0	36920622	G	T
3	rs12629833	0	36920796	C	T
3	rs4404400	0	36921795	C	T
3	rs78201887	0	36921860	C	T
3	rs4340652	0	36922004	T	A
3	rs67702069	0	36922066	G	A
3	rs55690320	0	36922229	A	T
3	rs7633292	0	36922419	A	C
3	rs7613678	0	36922474	C	T
3	rs78500386	0	36923117	T	C
3	rs12107029	0	36923207	C	T
3	rs11129739	0	36923342	A	G
3	rs112789379	0	36923353	T	C
3	rs9830322	0	36923392	G	A
3	rs9830379	0	36923615	C	A
3	rs9882814	0	36924421	G	A
3	rs11918190	0	36924629	T	C
3	rs11921747	0	36924636	A	C
3	rs531060958	0	36924951	C	T
3	rs11129740	0	36925194	C	A
3	rs4583586	0	36925460	T	C
3	rs116093113	0	36926205	C	T
3	rs7428947	0	36926338	C	A
3	rs9833928	0	36926372	T	C
3	rs6804957	0	36927111	A	G
3	rs6794134	0	36927363	T	C
3	rs6765624	0	36927546	G	A
3	rs72861201	0	36928235	T	C
3	rs9862188	0	36928318	A	C
3	rs148264883	0	36928430	C	G
3	rs56149992	0	36930451	C	T
3	rs6776162	0	36930801	G	A
3	rs6550439	0	36930875	A	C
3	rs74424604	0	36931397	C	T
3	rs79355931	0	36931411	G	A
3	rs4602338	0	36932232	A	C
3	rs10222525	0	36932601	C	T
3	rs62245258	0	36932602	G	A
3	rs6783176	0	36933023	C	G
3	rs9832646	0	36934534	G	C
3	rs717734	0	36935744	A	G
3	rs717733	0	36935752	C	T
3	rs6793902	0	36936149	G	A
3	rs11129741	0	36937106	G	A
3	rs6781803	0	36937521	G	A
3	rs11129742	0	36937674	G	A
3	rs4508725	0	36937943	C	T
3	rs4423718	0	36937964	G	A
3	rs13061805	0	36937983	C	T
3	rs4328757	0	36938180	C	T
3	rs4425210	0	36938417	G	A
3	rs4528889	0	36939094	A	G
3	rs6550440	0	36939286	G	A
3	rs6550441	0	36939606	G	A
3	rs7645639	0	36939771	T	C
3	rs9864910	0	36940741	G	T
3	rs80185016	0	36941319	T	C
3	rs7355854	0	36941762	A	C
3	rs6550442	0	36941924	G	A
3	rs7643366	0	36942881	C	T
3	rs11708164	0	36943118	T	C
3	rs7614265	0	36944078	T	C
3	rs9882924	0	36945591	T	C
3	rs73068054	0	36945794	G	A
3	rs7611656	0	36946818	C	A
3	rs4678914	0	36948417	T	G
3	rs187839626	0	36948564	A	G
3	rs6805239	0	36949962	G	T
3	rs9834686	0	36950971	T	C
3	rs112928350	0	36951365	A	G
3	rs9819348	0	36951527	C	T
3	rs143110198	0	36951556	C	T
3	rs17035748	0	36951572	C	A
3	rs145157892	0	36951840	G	A
3	rs4425211	0	36951898	A	G
3	rs6779665	0	36952932	T	C
3	rs17035750	0	36952984	T	G
3	rs11709254	0	36953043	G	A
3	rs9867455	0	36953424	A	T
3	rs112782591	0	36954337	G	A
3	rs72619987	0	36954884	G	C
3	rs17035755	0	36955409	A	C
3	rs57222201	0	36955780	A	G
3	rs9813869	0	36956349	C	G
3	rs9818112	0	36956529	G	A
3	rs77266396	0	36957025	C	T
3	rs78893682	0	36957230	G	C
3	rs77815968	0	36957689	T	C
3	rs7624498	0	36957719	T	C
3	rs140822444	0	36958301	T	G
3	rs13080850	0	36958463	C	A
3	rs6769189	0	36958773	G	A
3	rs6769400	0	36958995	G	A
3	rs11922707	0	36959370	T	C
3	rs6772646	0	36959792	G	A
3	rs28576724	0	36959899	T	C
3	rs7622114	0	36960660	C	A
3	rs78846587	0	36960704	A	G
3	rs114989281	0	36960925	C	T
3	rs13314421	0	36962388	A	G
3	rs11714248	0	36962588	G	A
3	rs72619988	0	36962739	C	G
3	rs7628483	0	36962774	C	T
3	rs62246862	0	36963274	C	A
3	rs7629009	0	36963360	C	T
3	rs11129743	0	36963420	C	T
3	rs11715554	0	36964216	G	A
3	rs4678915	0	36964583	G	A
3	rs6789885	0	36964854	C	T
3	rs4678916	0	36965002	A	C
3	rs11710779	0	36965037	G	A
3	rs34827295	0	36965123	A	G
3	rs56967019	0	36965126	C	G
3	rs4678917	0	36965158	T	C
3	rs111874024	0	36965646	A	T
3	rs6806158	0	36966067	T	C
3	rs115339501	0	36966235	G	A
3	rs11129744	0	36966449	G	A
3	rs56360944	0	36967236	C	A
3	rs9849555	0	36968309	C	T
3	rs11926768	0	36968347	T	C
3	rs11129745	0	36968873	G	A
3	rs111899745	0	36969705	G	A
3	rs112276722	0	36970530	C	T
3	rs1105573	0	36971517	C	T
3	rs6795593	0	36971651	C	T
3	rs75683797	0	36972262	G	A
3	rs75114948	0	36972383	C	T
3	rs112132895	0	36972408	T	C
3	rs12497643	0	36974003	G	A
3	rs6781272	0	36974632	A	T
3	rs75543397	0	36976537	A	G
3	rs111990459	0	36976714	C	T
3	rs6777094	0	36976926	T	A
3	rs4535177	0	36977460	A	G
3	rs11706926	0	36978647	A	G
3	rs79513027	0	36978709	C	T
3	rs6777217	0	36979042	A	G
3	rs56231935	0	36979260	T	C
3	rs62246863	0	36981102	C	G
3	rs76336628	0	36981357	G	C
3	rs7619689	0	36981363	T	G
3	rs7619703	0	36981411	T	A
3	rs75269825	0	36982113	A	G
3	rs113263921	0	36983542	T	C
3	rs9857252	0	36985232	C	A
3	rs35143437	0	36985315	T	G
3	rs6776697	0	36985664	C	T
3	rs145070498	0	36985866	C	T
3	rs13421	0	36985879	T	C
3	rs114175299	0	36986486	A	G
3	rs2276809	0	36986932	C	T
3	rs2276808	0	36986992	C	T
3	rs2276807	0	36987083	A	C
3	rs4678555	0	36987573	C	G
3	rs60404305	0	36988221	G	T
3	rs75925712	0	36988442	C	T
3	rs7645250	0	36989208	G	A
3	rs112886554	0	36989695	G	A
3	rs149744363	0	36990416	G	A
3	rs149037941	0	36990621	G	A
3	rs7618453	0	36990817	T	C
3	rs4431051	0	36992405	C	T
3	rs140055031	0	36993466	G	A
3	rs2058477	0	36994234	A	G
3	rs17035812	0	36994943	G	A
3	rs73826924	0	36994957	G	C
3	rs7631367	0	36995324	T	G
3	rs1419972	0	36995975	A	G
3	rs1419971	0	36996020	C	A
3	rs7612318	0	36997976	C	T
3	rs79707887	0	36998129	T	C
3	rs116581186	0	36998587	T	C
3	rs78012766	0	36998588	G	A
3	rs6768108	0	36998755	C	T
3	rs112483344	0	36999050	C	G
3	rs74434212	0	36999107	C	A
3	rs6550443	0	36999582	A	T
3	rs143969848	0	37000393	G	A
3	rs112614368	0	37001130	G	A
3	rs11129746	0	37001972	C	G
3	rs7628085	0	37003076	G	A
3	rs116268546	0	37003545	C	G
3	rs7633998	0	37004908	C	T
3	rs13069542	0	37005513	T	C
3	rs7615363	0	37006262	A	G
3	rs7649344	0	37006396	T	C
3	rs7651903	0	37006686	T	C
3	rs145250648	0	37007183	A	G
3	rs4678556	0	37007396	C	G
3	rs77234107	0	37007426	A	G
3	rs9847384	0	37007862	C	G
3	rs113582435	0	37007939	G	A
3	rs150783684	0	37008030	G	A
3	rs116097543	0	37008235	C	T
3	rs111366006	0	37008782	T	C
3	rs139822735	0	37008847	G	A
3	rs9883604	0	37011026	T	C
3	rs58129217	0	37011624	G	A
3	rs11718237	0	37012099	G	A
3	rs4515003	0	37013231	C	G
3	rs139028609	0	37013309	G	A
3	rs140944431	0	37014281	T	A
3	rs141600981	0	37014908	C	T
3	rs77864739	0	37015960	G	A
3	rs144726351	0	37016003	C	T
3	rs79640879	0	37016074	C	T
3	rs7622170	0	37016576	T	C
3	rs7632760	0	37016953	A	G
3	rs7611106	0	37017024	G	A
3	rs11720073	0	37018991	C	T
3	rs9681525	0	37019906	T	C
3	rs72862692	0	37020268	T	C
3	rs4678920	0	37020649	T	C
3	rs113360038	0	37020999	G	A
3	rs4678921	0	37022803	T	C
3	rs4678922	0	37022864	A	T
3	rs11714125	0	37024256	T	C
3	rs6769734	0	37024338	G	A
3	rs13061520	0	37025534	G	A
3	rs9831084	0	37025661	T	C
3	rs6789043	0	37025867	T	C
3	rs1055095	0	37027933	C	A
3	rs1133661	0	37028066	A	G
3	rs9311149	0	37030175	C	A
3	rs76034534	0	37030304	T	C
3	rs142718420	0	37030382	C	G
3	rs1046512	0	37032296	A	C
3	rs3172297	0	37032370	T	C
3	rs4647200	0	37033462	T	G
3	rs1800734	0	37034946	G	A
3	rs3774343	0	37035834	A	G
3	rs76307598	0	37036301	T	A
3	rs13096329	0	37036684	G	A
3	rs4647206	0	37037716	G	A
3	rs9852378	0	37038771	C	T
3	rs148314286	0	37039352	T	C
3	rs141416340	0	37039464	G	A
3	rs4647215	0	37041320	C	A
3	rs4647218	0	37042082	A	G
3	rs4647221	0	37042757	T	C
3	rs4647222	0	37042960	A	C
3	rs114689988	0	37043009	A	C
3	rs4647223	0	37043218	A	T
3	rs4647224	0	37043230	G	A
3	rs4647225	0	37043256	G	A
3	rs4647226	0	37043796	G	A
3	rs1540354	0	37044489	A	T
3	rs3774341	0	37045233	A	C
3	rs12171282	0	37047583	A	G
3	rs113479434	0	37047777	G	A
3	rs4234259	0	37048633	A	G
3	rs4647250	0	37049098	T	C
3	rs4647252	0	37049382	C	T
3	rs4647254	0	37049448	G	A
3	rs4647255	0	37050254	T	C
3	rs9855475	0	37051667	A	C
3	rs115987957	0	37051951	T	C
3	rs113956733	0	37052070	T	C
3	rs115050713	0	37053039	G	A
3	rs1799977	0	37053568	A	G
3	rs4647260	0	37054601	T	C
3	rs114422701	0	37056906	G	T
3	rs1558528	0	37056990	C	A
3	rs4647269	0	37057591	C	T
3	rs4647274	0	37058011	C	A
3	rs4647275	0	37058438	C	T
3	rs4647277	0	37058509	A	G
3	rs144135447	0	37059615	A	G
3	rs147320649	0	37059935	G	A
3	rs111574542	0	37059942	C	T
3	rs113127298	0	37060252	G	A
3	rs11710807	0	37060321	C	T
3	rs104894999	0	37061720	G	C
3	rs2286939	0	37062040	T	C
3	rs3774339	0	37062854	C	T
3	rs3774338	0	37062959	G	T
3	rs28754348	0	37063728	G	A
3	rs75793463	0	37063907	T	C
3	rs78821099	0	37064582	C	T
3	rs78469656	0	37064711	C	A
3	rs111782287	0	37065169	A	T
3	rs80060540	0	37065669	A	T
3	rs6550445	0	37066369	T	C
3	rs6550446	0	37066373	T	A
3	rs113939899	0	37066792	T	C
3	rs11129748	0	37067050	A	G
3	rs142104826	0	37068063	A	G
3	rs144287831	0	37068079	T	C
3	rs148815774	0	37068141	G	A
3	rs111801681	0	37068204	C	T
3	rs6781146	0	37068257	C	T
3	rs62244263	0	37068557	G	A
3	rs9852810	0	37068969	G	A
3	rs9282784	0	37070021	G	A
3	rs2286940	0	37070106	C	T
3	rs41562513	0	37070437	G	A
3	rs76585732	0	37070755	A	G
3	rs3774336	0	37071915	A	G
3	rs3774335	0	37072627	A	C
3	rs3774334	0	37072705	G	A
3	rs116585468	0	37072928	G	T
3	rs114359516	0	37072929	A	T
3	rs9819025	0	37073287	T	G
3	rs6765395	0	37073579	T	G
3	rs74390409	0	37073665	G	C
3	rs3821826	0	37074368	C	G
3	rs3774332	0	37074668	A	G
3	rs71328164	0	37074671	C	T
3	rs6772548	0	37075934	T	C
3	rs6784088	0	37075984	A	G
3	rs6550447	0	37078280	G	C
3	rs112617013	0	37078365	C	T
3	rs4678925	0	37078506	A	G
3	rs56257992	0	37081069	A	G
3	rs113887194	0	37082599	C	T
3	rs748766	0	37082874	T	C
3	rs113505289	0	37082908	C	T
3	rs77032909	0	37083343	T	C
3	rs41552415	0	37083505	C	T
3	rs9876116	0	37083740	A	G
3	rs116097374	0	37085344	T	G
3	rs114775153	0	37085825	G	A
3	rs112024335	0	37085840	A	C
3	rs67401825	0	37085970	T	C
3	rs9822082	0	37086204	G	A
3	rs114786665	0	37086637	G	A
3	rs116014380	0	37087133	C	G
3	rs150066664	0	37087239	C	T
3	rs9831178	0	37087417	C	T
3	rs76754443	0	37089649	T	C
3	rs1800146	0	37090070	G	T
3	rs2241031	0	37090274	C	T
3	rs1860968	0	37091325	G	A
3	rs74837207	0	37091694	A	G
3	rs150693149	0	37092749	T	A
3	rs1558529	0	37093064	T	C
3	rs77208925	0	37093271	A	G
3	rs4678930	0	37093605	A	G
3	rs111226642	0	37094107	G	T
3	rs4579	0	37094679	G	A
3	rs10849	0	37095070	C	T
3	rs13059224	0	37096013	G	A
3	rs749072	0	37096024	T	C
3	rs4678932	0	37096303	T	G
3	rs62244266	0	37096955	G	A
3	rs2110194	0	37097087	C	T
3	rs2363499	0	37097546	A	G
3	rs148502904	0	37098005	C	T
3	rs143498278	0	37098064	C	T
3	rs3774327	0	37099367	G	A
3	rs3774326	0	37099566	G	A
3	rs7639327	0	37099788	A	G
3	rs45562534	0	37099883	G	A
3	rs62244267	0	37100058	C	T
3	rs7372653	0	37101079	G	A
3	rs7372657	0	37101149	G	A
3	rs11720064	0	37101519	G	T
3	rs1819816	0	37101893	G	A
3	rs58693636	0	37102623	C	T
3	rs116483964	0	37102696	G	A
3	rs6808735	0	37104246	A	C
3	rs2058476	0	37104896	G	T
3	rs75838414	0	37105106	C	T
3	rs1468712	0	37106013	T	C
3	rs79838285	0	37107012	C	G
3	rs7639375	0	37107022	C	A
3	rs116793365	0	37107190	A	G
3	rs2302503	0	37107470	G	A
3	rs6550448	0	37108896	T	A
3	rs56180213	0	37109633	C	A
3	rs6765424	0	37110463	A	G
3	rs9823428	0	37111130	G	A
3	rs17810211	0	37113405	T	C
3	rs1558527	0	37115658	T	C
3	rs7651033	0	37116042	C	T
3	rs2302504	0	37116386	G	T
3	rs11709376	0	37116808	C	G
3	rs726769	0	37117741	A	G
3	rs148648107	0	37118345	G	A
3	rs80034622	0	37118537	A	G
3	rs4678935	0	37119835	A	C
3	rs75226990	0	37120254	G	A
3	rs9810355	0	37121074	A	G
3	rs6806487	0	37121092	C	T
3	rs6806861	0	37121293	G	A
3	rs9814918	0	37121613	A	G
3	rs11714838	0	37121844	G	A
3	rs75636567	0	37121984	C	T
3	rs11707197	0	37122329	A	C
3	rs72864273	0	37122716	G	C
3	rs6550449	0	37122997	A	G
3	rs6550450	0	37123099	C	G
3	rs4678936	0	37123202	G	A
3	rs6550451	0	37123250	G	A
3	rs115716065	0	37123488	A	C
3	rs1990492	0	37124620	A	G
3	rs13094861	0	37124874	A	C
3	rs35821140	0	37125665	G	A
3	rs9846039	0	37125699	C	T
3	rs145947580	0	37126026	C	T
3	rs148560143	0	37127176	G	A
3	rs3821824	0	37130942	G	C
3	rs2302505	0	37131404	C	T
3	rs147891316	0	37131815	G	T
3	rs9879135	0	37132279	G	A
3	rs2302506	0	37133124	A	G
3	rs11915301	0	37133853	G	A
3	rs3774323	0	37134451	T	C
3	rs75859916	0	37134800	C	T
3	rs17204675	0	37135797	T	C
3	rs9820888	0	37136711	T	G
3	rs17810493	0	37137709	A	T
3	rs67385735	0	37138751	A	G
3	rs189426632	0	37141472	G	A
3	rs7638252	0	37141732	G	C
3	rs7616160	0	37141977	A	G
3	rs143418804	0	37142394	T	C
3	rs11710860	0	37143017	G	A
3	rs17204801	0	37143434	G	A
3	rs76602421	0	37143749	T	C
3	rs6800554	0	37143879	C	T
3	rs2302507	0	37144535	C	A
3	rs4678937	0	37145174	C	T
3	rs75219912	0	37145615	T	A
3	rs9859086	0	37146191	A	C
3	rs7653674	0	37146491	C	T
3	rs17035950	0	37147069	C	T
3	rs6550455	0	37147358	T	C
3	rs6796088	0	37147572	G	T
3	rs116344817	0	37148102	T	C
3	rs9836891	0	37148882	C	G
3	rs7643836	0	37148958	G	A
3	rs17810754	0	37149447	C	T
3	rs78170125	0	37150646	A	T
3	rs6806252	0	37150988	C	G
3	rs36068826	0	37151157	T	C
3	rs114446054	0	37151913	T	C
3	rs7620643	0	37152131	T	C
3	rs76299979	0	37152438	T	G
3	rs3774322	0	37153270	G	A
3	rs2047632	0	37153431	C	G
3	rs79712964	0	37154927	A	G
3	rs79435116	0	37155463	C	T
3	rs55755638	0	37157145	C	T
3	rs67233917	0	37157635	A	G
3	rs3774321	0	37158567	T	G
3	rs9861967	0	37158798	C	T
3	rs3821823	0	37158827	T	C
3	rs35835767	0	37160285	A	G
3	rs173051	0	37160489	A	T
3	rs11707406	0	37160677	T	C
3	rs116722611	0	37161239	C	T
3	rs149540515	0	37161797	T	C
3	rs17035968	0	37162397	G	A
3	rs6780799	0	37162758	G	A
3	rs75741550	0	37162864	T	C
3	rs139449476	0	37163652	C	T
3	rs77245958	0	37164563	C	T
3	rs6787539	0	37164647	G	A
3	rs1500794	0	37165542	A	G
3	rs189885483	0	37165807	C	T
3	rs11927149	0	37166061	C	T
3	rs76597672	0	37167276	A	G
3	rs111271236	0	37167681	T	C
3	rs11713122	0	37168314	A	C
3	rs3733030	0	37170717	T	C
3	rs3733029	0	37170750	G	C
3	rs145739394	0	37171382	G	A
3	rs9847972	0	37172062	T	G
3	rs6764444	0	37173715	T	C
3	rs113033942	0	37175097	A	G
3	rs11717310	0	37175150	C	T
3	rs9832138	0	37175960	A	G
3	rs2885608	0	37176045	A	G
3	rs9832423	0	37176116	A	G
3	rs56280528	0	37176723	G	A
3	rs6775008	0	37179031	A	G
3	rs79635736	0	37180498	C	A
3	rs4678938	0	37181015	G	C
3	rs6809297	0	37181591	G	A
3	rs6550456	0	37181995	A	G
3	rs6550457	0	37182198	T	C
3	rs62244271	0	37183758	T	C
3	rs336601	0	37184473	G	A
3	rs7640224	0	37185143	A	T
3	rs56364665	0	37185499	G	A
3	rs10154916	0	37185960	T	C
3	rs4678939	0	37187398	C	T
3	rs4678940	0	37187513	G	A
3	rs78969115	0	37187638	G	C
3	rs111853528	0	37187899	C	T
3	rs144121356	0	37187940	T	C
3	rs62244272	0	37187950	C	T
3	rs146479946	0	37188033	A	G
3	rs6550458	0	37188318	T	A
3	rs113689894	0	37190327	G	A
3	rs76740138	0	37191322	T	A
3	rs116354287	0	37191564	T	C
3	rs6808826	0	37191879	G	A
3	rs7630221	0	37192199	A	G
3	rs142115250	0	37193181	C	T
3	rs9839933	0	37195162	G	T
3	rs114113385	0	37195393	G	A
3	rs4678942	0	37195921	C	A
3	rs115889438	0	37196214	G	A
3	rs9869432	0	37196601	T	C
3	rs4678943	0	37197355	T	C
3	rs62244273	0	37197595	G	A
3	rs190234153	0	37197813	A	T
3	rs116655040	0	37197814	T	A
3	rs146015717	0	37198143	C	T
3	rs9823120	0	37199050	A	G
3	rs9823617	0	37199350	A	T
3	rs2362824	0	37199453	G	A
3	rs7638620	0	37200085	A	G
3	rs2175881	0	37201118	C	T
3	rs374951	0	37201611	T	C
3	rs115731824	0	37202710	G	A
3	rs2362825	0	37202988	T	C
3	rs2362826	0	37203360	T	C
3	rs77340616	0	37204816	T	C
3	rs6786857	0	37205015	C	T
3	rs1392749	0	37205191	C	T
3	rs7634972	0	37205716	C	T
3	rs138124594	0	37206515	G	A
3	rs7637994	0	37206586	C	T
3	rs148036762	0	37206787	G	A
3	rs111359646	0	37206970	A	T
3	rs11917563	0	37207638	T	C
3	rs9755599	0	37208192	T	C
3	rs113334978	0	37208239	G	A
3	rs11706079	0	37208947	C	A
3	rs73057481	0	37209341	C	T
3	rs115355522	0	37209777	T	C
3	rs75888249	0	37210481	T	C
3	rs11920928	0	37210874	T	C
3	rs11916897	0	37211128	C	G
3	rs80200976	0	37211371	T	C
3	rs931721	0	37211972	T	C
3	rs6796640	0	37213274	C	A
3	rs17811658	0	37214204	T	C
3	rs4678944	0	37214685	C	T
3	rs114203414	0	37214999	G	A
3	rs6809852	0	37216985	G	A
3	rs147872149	0	37217044	G	A
3	rs114766032	0	37217304	C	T
3	rs9829683	0	37217622	C	A
3	rs9854641	0	37218461	T	C
3	rs9854956	0	37218588	T	G
3	rs191364899	0	37218672	C	T
3	rs963078	0	37220509	G	T
3	rs11717564	0	37220888	T	A
3	rs115742928	0	37220951	C	T
3	rs80071431	0	37221053	G	C
3	rs113013412	0	37221084	A	G
3	rs139753488	0	37221408	C	G
3	rs116147089	0	37221538	A	G
3	rs13064344	0	37221891	C	T
3	rs9852386	0	37222329	G	A
3	rs11714667	0	37222360	G	A
3	rs6550459	0	37223735	G	A
3	rs1053006	0	37224099	G	A
3	rs11711937	0	37224838	C	G
3	rs11711968	0	37224967	C	G
3	rs111697997	0	37225125	C	T
3	rs34253345	0	37225267	G	A
3	rs6786584	0	37225728	T	C
3	rs6773752	0	37225837	C	T
3	rs113134154	0	37225992	A	G
3	rs6786906	0	37226016	T	C
3	rs147661213	0	37226116	A	G
3	rs12629462	0	37226969	A	C
3	rs140278184	0	37227125	G	A
3	rs60832053	0	37227733	T	C
3	rs7616105	0	37229522	G	A
3	rs146721762	0	37229699	G	A
3	rs140297992	0	37229724	G	A
3	rs185099525	0	37229748	G	A
3	rs150053824	0	37231590	G	A
3	rs62244278	0	37232283	C	T
3	rs13098279	0	37232458	G	A
3	rs150095261	0	37233200	G	A
3	rs111284151	0	37233313	G	A
3	rs111616429	0	37234107	T	C
3	rs7631605	0	37234589	C	T
3	rs139486892	0	37234737	G	A
3	rs6762716	0	37235370	A	G
3	rs76336425	0	37239047	T	C
3	rs4678945	0	37239324	G	C
3	rs139553909	0	37240016	G	A
3	rs116718195	0	37240102	C	T
3	rs149693185	0	37240307	A	G
3	rs113606019	0	37242169	G	T
3	rs141292807	0	37243041	G	A
3	rs75886912	0	37243297	G	T
3	rs62244280	0	37244116	T	C
3	rs17036103	0	37244366	T	C
3	rs75658707	0	37244687	T	G
3	rs148584553	0	37245745	A	C
3	rs56304874	0	37245983	G	T
3	rs17206443	0	37246383	T	A
3	rs58948051	0	37246496	G	A
3	rs72866090	0	37246902	G	A
3	rs55898028	0	37248337	A	G
3	rs55656326	0	37248492	G	A
3	rs11919729	0	37248864	C	T
3	rs151027546	0	37249754	G	A
3	rs143672040	0	37250093	G	A
3	rs112534025	0	37250185	C	T
3	rs138519850	0	37250285	G	C
3	rs336594	0	37252270	G	A
3	rs113644516	0	37252319	G	A
3	rs4678949	0	37253277	C	T
3	rs75466291	0	37253327	A	G
3	rs4678950	0	37253682	C	T
3	rs4678561	0	37253945	G	A
3	rs182949745	0	37254364	G	A
3	rs60490177	0	37254925	G	C
3	rs62244283	0	37255251	G	A
3	rs7620226	0	37255954	C	T
3	rs17206492	0	37256102	G	A
3	rs139035133	0	37256117	A	G
3	rs62244284	0	37256232	C	T
3	rs7620618	0	37256337	C	T
3	rs142286659	0	37257036	G	A
3	rs6801864	0	37257242	A	G
3	rs111552713	0	37257503	A	C
3	rs58491735	0	37257553	G	C
3	rs11129752	0	37257793	C	T
3	rs7610068	0	37257843	G	T
3	rs7632108	0	37258063	A	C
3	rs1399178	0	37258669	G	A
3	rs77935589	0	37258763	T	A
3	rs11716414	0	37258835	G	A
3	rs9860764	0	37259144	C	T
3	rs112150327	0	37259275	C	A
3	rs72866099	0	37259646	C	A
3	rs68159333	0	37259739	G	A
3	rs60160555	0	37260327	A	G
3	rs11708049	0	37261396	T	C
3	rs9876275	0	37261697	G	C
3	rs61489663	0	37261734	T	A
3	rs9839105	0	37262286	A	G
3	rs7628444	0	37263592	C	G
3	rs79737270	0	37263718	C	T
3	rs57863333	0	37263719	G	A
3	rs111735379	0	37264265	C	A
3	rs112209692	0	37264364	C	T
3	rs1392748	0	37265313	T	C
3	rs11926827	0	37266125	C	G
3	rs113264129	0	37266168	C	T
3	rs9874437	0	37266678	C	T
3	rs6793659	0	37267022	C	T
3	rs78482678	0	37267814	G	T
3	rs11705906	0	37268496	G	A
3	rs114186448	0	37268603	A	G
3	rs7627949	0	37268913	G	T
3	rs7639607	0	37269039	T	C
3	rs114072918	0	37269556	G	C
3	rs11714716	0	37269678	A	G
3	rs79688145	0	37270103	A	G
3	rs116267347	0	37270234	A	G
3	rs6809976	0	37270341	A	C
3	rs925649	0	37270864	C	T
3	rs6792446	0	37271855	C	A
3	rs113985076	0	37272070	A	G
3	rs336599	0	37272136	T	C
3	rs11922913	0	37272501	T	C
3	rs336598	0	37272575	A	C
3	rs141834412	0	37272731	G	A
3	rs78312197	0	37272900	G	A
3	rs77904533	0	37273036	C	T
3	rs6802825	0	37275012	C	G
3	rs6803011	0	37275198	C	T
3	rs6805625	0	37275538	C	T
3	rs62244286	0	37276320	C	T
3	rs9834928	0	37276408	A	G
3	rs2062587	0	37276674	T	C
3	rs138186017	0	37277102	C	T
3	rs62244287	0	37277558	G	A
3	rs6770520	0	37278048	A	G
3	rs141758611	0	37278206	C	T
3	rs11921099	0	37278358	A	G
3	rs73059464	0	37278835	A	G
3	rs28533984	0	37280200	C	T
3	rs4678562	0	37282070	C	T
3	rs11710131	0	37282685	G	A
3	rs34439284	0	37283757	G	A
3	rs77336977	0	37284131	T	C
3	rs4678952	0	37284427	T	G
3	rs114741528	0	37284579	A	C
3	rs2271549	0	37284763	G	C
3	rs2271548	0	37285152	C	T
3	rs6773419	0	37285522	G	T
3	rs144389014	0	37285626	G	C
3	rs73825038	0	37285693	C	G
3	rs17206772	0	37285915	A	G
3	rs78200573	0	37286195	T	C
3	rs151238941	0	37286338	C	T
3	rs7616457	0	37287891	A	C
3	rs6550463	0	37288002	T	C
3	rs4678953	0	37289234	T	C
3	rs6800842	0	37289604	G	A
3	rs336597	0	37289822	C	T
3	rs17206856	0	37290210	G	A
3	rs77597703	0	37293174	A	C
3	rs62244289	0	37293326	C	T
3	rs35953631	0	37293625	C	A
3	rs75939845	0	37294074	G	T
3	rs149256646	0	37294726	A	G
3	rs79485984	0	37295040	T	C
3	rs146175899	0	37295317	C	G
3	rs4458322	0	37295389	C	T
3	rs78015537	0	37295576	G	A
3	rs62244333	0	37296662	T	C
3	rs9810522	0	37296826	A	G
3	rs11714766	0	37297443	C	A
3	rs80318874	0	37298160	A	C
3	rs56990886	0	37298243	G	A
3	rs78883197	0	37298476	A	C
3	rs72867525	0	37299759	T	G
3	rs73059479	0	37299798	T	G
3	rs7637545	0	37299976	A	G
3	rs7618155	0	37300477	C	G
3	rs149411821	0	37301047	T	G
3	rs114773607	0	37301498	A	G
3	rs11129754	0	37302282	A	G
3	rs1533321	0	37302408	G	A
3	rs17036181	0	37302756	T	C
3	rs149727726	0	37303735	G	A
3	rs79887975	0	37304159	G	A
3	rs4621287	0	37304523	A	G
3	rs9863168	0	37305153	C	T
3	rs6550466	0	37305480	T	C
3	rs79735684	0	37305571	A	G
3	rs115607601	0	37306360	G	A
3	rs62244335	0	37307162	A	G
3	rs62244336	0	37307714	A	G
3	rs111334780	0	37307785	G	A
3	rs73059487	0	37308262	A	T
3	rs1040073	0	37308532	C	T
3	rs883523	0	37311092	A	G
3	rs139388003	0	37311206	C	T
3	rs6791305	0	37311477	C	T
3	rs7651477	0	37313088	T	C
3	rs112737080	0	37313367	G	A
3	rs78616193	0	37314059	A	G
3	rs17036211	0	37314129	G	A
3	rs17036213	0	37314217	G	C
3	rs73825052	0	37314342	A	G
3	rs17036215	0	37314652	A	C
3	rs6805305	0	37315873	G	C
3	rs114093718	0	37316175	C	A
3	rs116721826	0	37317499	G	A
3	rs141271928	0	37318891	T	C
3	rs80296513	0	37319973	G	C
3	rs9857674	0	37324990	T	C
3	rs62244337	0	37326022	C	T
3	rs80190878	0	37326218	C	G
3	rs77481778	0	37327113	A	G
3	rs7612390	0	37329042	C	A
3	rs13072806	0	37329140	A	G
3	rs13072995	0	37329236	A	G
3	rs4336065	0	37329654	G	A
3	rs149997861	0	37329851	C	T
3	rs75862470	0	37330878	T	C
3	rs75142259	0	37332001	A	T
3	rs79764532	0	37332296	G	A
3	rs9879975	0	37332662	G	A
3	rs6791671	0	37332821	T	C
3	rs11720550	0	37332897	C	T
3	rs116174102	0	37333551	A	C
3	rs62244338	0	37333709	G	A
3	rs13317902	0	37334072	T	G
3	rs6550469	0	37334135	A	G
3	rs80012541	0	37334220	T	C
3	rs77984836	0	37334747	C	T
3	rs76255021	0	37335788	G	A
3	rs138505653	0	37336120	C	T
3	rs114962015	0	37339392	C	T
3	rs76231825	0	37339575	T	C
3	rs9857108	0	37341078	A	T
3	rs9819914	0	37341204	G	A
3	rs4283531	0	37341469	G	A
3	rs62241869	0	37341701	G	C
3	rs11716746	0	37341909	A	G
3	rs114940685	0	37342372	C	G
3	rs114488585	0	37342560	C	A
3	rs76624761	0	37342780	A	G
3	rs60330515	0	37342972	T	C
3	rs11129755	0	37343427	A	G
3	rs112543591	0	37343480	A	G
3	rs11129756	0	37344180	G	A
3	rs6550470	0	37345226	A	G
3	rs74717100	0	37346055	C	G
3	rs4452278	0	37346319	G	A
3	rs75143122	0	37346398	T	C
3	rs4574224	0	37347150	A	G
3	rs113227914	0	37347514	G	T
3	rs78981945	0	37347630	T	C
3	rs28524477	0	37347640	C	T
3	rs7638631	0	37347877	G	A
```
