## Supplementary material for "Characterization of shared and ancestry-specific signals driving complex traits using multi-ancestry fine-mapping": s2.afreq

```
#CHROM	ID	REF	ALT	ALT_FREQS	OBS_CT
3	rs11706900	G	A	0.565476	1008
3	rs1479149	G	A	0.170635	1008
3	rs79208609	A	G	0.0386905	1008
3	rs6770192	A	T	0.12996	1008
3	rs62244030	T	G	0.0238095	1008
3	rs73068150	C	T	0.112103	1008
3	rs62244031	A	T	0.0238095	1008
3	rs2046000	A	C	0.767857	1008
3	rs58902773	C	T	0.223214	1008
3	rs9860223	T	G	0.170635	1008
3	rs73068152	C	A	0.170635	1008
3	rs74805461	C	T	0.0228175	1008
3	rs9861399	T	C	0.170635	1008
3	rs9837881	T	C	0.194444	1008
3	rs7652594	G	A	0.152778	1008
3	rs57759644	T	C	0.0238095	1008
3	rs58897011	G	A	0.0238095	1008
3	rs60674286	T	C	0.0238095	1008
3	rs79859634	G	T	0.240079	1008
3	rs12632355	C	T	0.138889	1008
3	rs77342631	A	G	0.0902778	1008
3	rs73068158	T	C	0.138889	1008
3	rs73068159	C	T	0.138889	1008
3	rs73068164	A	T	0.138889	1008
3	rs4678527	C	T	0.313492	1008
3	rs6803948	C	A	0.0238095	1008
3	rs1871351	G	A	0.138889	1008
3	rs114698781	G	A	0.0277778	1008
3	rs10510683	G	A	0.467262	1008
3	rs9855275	G	A	0.0396825	1008
3	rs17034878	C	T	0.0277778	1008
3	rs142501044	C	T	0.138889	1008
3	rs9860484	C	T	0.0396825	1008
3	rs62245661	C	A	0.0238095	1008
3	rs62245662	C	T	0.0238095	1008
3	rs62245663	C	T	0.0238095	1008
3	rs148288224	T	C	0.335317	1008
3	rs7638029	A	C	0.184524	1008
3	rs55893763	T	C	0.0238095	1008
3	rs9843130	C	T	0.0396825	1008
3	rs142592629	G	T	0.0238095	1008
3	rs9848274	G	A	0.0396825	1008
3	rs183750373	T	G	0.0376984	1008
3	rs140179495	A	G	0.0367063	1008
3	rs55824237	G	A	0.0238095	1008
3	rs17034888	C	T	0.0634921	1008
3	rs73068173	C	T	0.121032	1008
3	rs11925731	C	G	0.0396825	1008
3	rs56000017	G	T	0.5625	1008
3	rs148637012	C	A	0.0168651	1008
3	rs117156195	A	G	0.015873	1008
3	rs76095580	C	G	0.0337302	1008
3	rs73068181	A	G	0.138889	1008
3	rs62245669	T	C	0.0238095	1008
3	rs59749819	C	A	0.240079	1008
3	rs4678864	T	A	0.138889	1008
3	rs17034893	G	A	0.222222	1008
3	rs117754205	C	T	0.0386905	1008
3	rs10510684	T	C	0.0238095	1008
3	rs1382690	C	T	0.0396825	1008
3	rs73829403	C	T	0.0238095	1008
3	rs182303338	A	G	0.00793651	1008
3	rs77426784	T	A	0.0396825	1008
3	rs17034900	A	G	0.0238095	1008
3	rs1479145	A	C	0.241071	1008
3	rs7640622	G	A	0.123016	1008
3	rs747314	A	G	0.5625	1008
3	rs12631282	A	C	0.123016	1008
3	rs12019247	G	A	0.0396825	1008
3	rs12019246	C	A	0.0396825	1008
3	rs1479143	A	G	0.0396825	1008
3	rs78124342	C	T	0.0297619	1008
3	rs11920870	A	G	0.0396825	1008
3	rs78111618	G	A	0.0962302	1008
3	rs73068191	C	T	0.0962302	1008
3	rs10461006	G	A	0.0238095	1008
3	rs10460958	C	G	0.0238095	1008
3	rs6769467	T	C	0.0238095	1008
3	rs12107847	G	C	0.123016	1008
3	rs7616666	T	G	0.0238095	1008
3	rs1351234	A	C	0.423611	1008
3	rs2100989	G	C	0.564484	1008
3	rs4678528	A	C	0.108135	1008
3	rs7638034	T	C	0.416667	1008
3	rs7626663	G	C	0.0297619	1008
3	rs7638496	T	A	0.250992	1008
3	rs6807628	A	C	0.251984	1008
3	rs76104364	T	C	0.124008	1008
3	rs9818203	C	G	0.414683	1008
3	rs75469438	T	C	0.123016	1008
3	rs60023986	C	T	0.250992	1008
3	rs9823280	C	T	0.162698	1008
3	rs55965327	T	C	0.252976	1008
3	rs74929196	T	C	0.123016	1008
3	rs9828188	C	G	0.147817	1008
3	rs13324517	A	C	0.147817	1008
3	rs9849020	T	C	0.414683	1008
3	rs6550418	A	G	0.251984	1008
3	rs1824895	T	C	0.16369	1008
3	rs116136757	A	G	0.124008	1008
3	rs1824894	C	A	0.16369	1008
3	rs55905238	T	A	0.250992	1008
3	rs2100988	G	C	0.41369	1008
3	rs12490574	G	A	0.0297619	1008
3	rs1585079	T	A	0.573413	1008
3	rs11915823	C	T	0.0396825	1008
3	rs11919923	T	C	0.0396825	1008
3	rs61170613	C	A	0.25	1008
3	rs75306720	C	A	0.237103	1008
3	rs1155010	T	C	0.573413	1008
3	rs62245675	C	T	0.00992063	1008
3	rs1378784	C	T	0.573413	1008
3	rs6784010	A	G	0.415675	1008
3	rs58059217	T	A	0.239087	1008
3	rs62245676	G	A	0.0297619	1008
3	rs9864638	A	C	0.147817	1008
3	rs61309379	G	C	0.0297619	1008
3	rs6787196	A	C	0.415675	1008
3	rs79066093	C	T	0.105159	1008
3	rs62245678	G	A	0.0198413	1008
3	rs6550421	T	C	0.269841	1008
3	rs59979371	T	G	0.269841	1008
3	rs138125454	C	T	0.014881	1008
3	rs141767618	G	A	0.0168651	1008
3	rs9311131	T	C	0.162698	1008
3	rs62245682	A	C	0.269841	1008
3	rs116242948	A	G	0.0396825	1008
3	rs56163223	G	C	0.266865	1008
3	rs13066826	G	A	0.41369	1008
3	rs115431995	C	T	0.0406746	1008
3	rs62245684	C	A	0.0297619	1008
3	rs12635446	C	T	0.25	1008
3	rs75430737	C	T	0.123016	1008
3	rs9854513	C	T	0.0396825	1008
3	rs73052218	G	T	0.250992	1008
3	rs6764940	G	A	0.25	1008
3	rs12638953	T	G	0.125	1008
3	rs60029363	T	C	0.220238	1008
3	rs9859913	C	T	0.16369	1008
3	rs9864477	G	A	0.16369	1008
3	rs9826783	A	G	0.16369	1008
3	rs1123537	C	T	0.14881	1008
3	rs9841349	G	C	0.164683	1008
3	rs57155368	G	A	0.0297619	1008
3	rs9878617	A	G	0.0406746	1008
3	rs74965390	A	G	0.125	1008
3	rs6775328	C	T	0.16369	1008
3	rs6788560	T	C	0.415675	1008
3	rs6775790	G	A	0.164683	1008
3	rs6800131	A	G	0.417659	1008
3	rs28826361	T	C	0.0406746	1008
3	rs114373129	G	A	0.0406746	1008
3	rs78460407	A	G	0.0406746	1008
3	rs77900448	C	A	0.0416667	1008
3	rs78277356	A	G	0.124008	1008
3	rs62245714	C	T	0.251984	1008
3	rs2619156	C	T	0.426587	1008
3	rs4678529	T	C	0.426587	1008
3	rs2605393	T	G	0.303571	1008
3	rs4678866	T	C	0.121032	1008
3	rs9817397	T	G	0.0406746	1008
3	rs9817587	T	A	0.0406746	1008
3	rs75899091	G	C	0.0396825	1008
3	rs2605390	A	G	0.425595	1008
3	rs9810864	T	A	0.0406746	1008
3	rs7633018	C	A	0.0396825	1008
3	rs117360585	C	T	0.0287698	1008
3	rs76521882	A	G	0.00198413	1008
3	rs73052237	A	G	0.0138889	1008
3	rs1456069	G	A	0.188492	1008
3	rs7617700	A	G	0.200397	1008
3	rs4678530	C	G	0.199405	1008
3	rs57689531	T	A	0.22123	1008
3	rs6780381	G	C	0.234127	1008
3	rs62245715	C	T	0.00793651	1008
3	rs141535013	G	A	0.014881	1008
3	rs62245716	A	G	0.21131	1008
3	rs56006618	C	T	0.200397	1008
3	rs6550422	A	G	0.241071	1008
3	rs78479904	T	C	0.00198413	1008
3	rs73052247	G	A	0.199405	1008
3	rs57930526	T	C	0.199405	1008
3	rs59881573	G	A	0.199405	1008
3	rs113135397	C	T	0.200397	1008
3	rs112766131	G	A	0.199405	1008
3	rs73052248	T	C	0.199405	1008
3	rs62245718	T	G	0.0109127	1008
3	rs73052252	C	T	0.199405	1008
3	rs62245719	A	G	0.244048	1008
3	rs73052253	C	T	0.00198413	1008
3	rs62245720	C	T	0.00992063	1008
3	rs73052254	T	C	0.014881	1008
3	rs4678867	T	A	0.199405	1008
3	rs76106538	T	C	0.199405	1008
3	rs56722971	T	A	0.199405	1008
3	rs56306821	G	A	0.199405	1008
3	rs58163920	A	T	0.199405	1008
3	rs60239415	C	A	0.199405	1008
3	rs1531134	T	C	0.199405	1008
3	rs12636811	A	T	0.44246	1008
3	rs17034991	T	C	0.199405	1008
3	rs73054116	A	G	0.014881	1008
3	rs9870425	A	T	0.242063	1008
3	rs62245721	G	C	0.00992063	1008
3	rs62245722	C	T	0.00992063	1008
3	rs2361037	T	C	0.199405	1008
3	rs62245724	C	A	0.00992063	1008
3	rs62245725	G	C	0.00992063	1008
3	rs2361038	T	C	0.199405	1008
3	rs2361039	C	T	0.199405	1008
3	rs17034994	A	G	0.232143	1008
3	rs78255813	A	G	0.217262	1008
3	rs17034995	C	T	0.199405	1008
3	rs28495659	T	A	0.242063	1008
3	rs4505641	C	T	0.452381	1008
3	rs117471205	C	G	0.0545635	1008
3	rs17186340	C	T	0.014881	1008
3	rs17034997	A	G	0.199405	1008
3	rs76699580	G	A	0.199405	1008
3	rs58303436	A	G	0.199405	1008
3	rs12636967	G	A	0.200397	1008
3	rs12631541	A	G	0.199405	1008
3	rs4678870	T	C	0.443452	1008
3	rs73054131	C	T	0.0277778	1008
3	rs2885139	G	C	0.416667	1008
3	rs62245726	C	T	0.00198413	1008
3	rs74825648	G	C	0.0277778	1008
3	rs73054132	G	T	0.0277778	1008
3	rs55700993	T	A	0.0277778	1008
3	rs58766368	C	T	0.0277778	1008
3	rs73054134	T	C	0.0277778	1008
3	rs17035006	T	A	0.443452	1008
3	rs76220263	C	A	0.217262	1008
3	rs7626345	T	C	0.0277778	1008
3	rs7614774	C	T	0.0277778	1008
3	rs7614787	C	T	0.0277778	1008
3	rs7626457	T	C	0.0277778	1008
3	rs79468334	T	C	0.0823413	1008
3	rs7617418	G	T	0.0277778	1008
3	rs7617520	G	A	0.0277778	1008
3	rs66770166	A	G	0.0277778	1008
3	rs73054148	G	C	0.0277778	1008
3	rs73054150	G	A	0.0277778	1008
3	rs73054152	A	T	0.0277778	1008
3	rs17035012	T	C	0.232143	1008
3	rs73054157	A	G	0.0277778	1008
3	rs17035015	T	C	0.173611	1008
3	rs73054163	C	T	0.0277778	1008
3	rs145836764	T	C	0.0188492	1008
3	rs73054165	G	T	0.0277778	1008
3	rs73054167	G	A	0.0277778	1008
3	rs79287010	T	A	0.173611	1008
3	rs7623911	C	T	0.173611	1008
3	rs73054169	T	C	0.0277778	1008
3	rs73056089	C	A	0.0277778	1008
3	rs73056091	G	A	0.0277778	1008
3	rs73056094	T	C	0.0277778	1008
3	rs73056097	T	C	0.030754	1008
3	rs77966992	C	G	0.0277778	1008
3	rs73056102	T	C	0.0277778	1008
3	rs17035024	A	G	0.173611	1008
3	rs73057904	C	G	0.0277778	1008
3	rs141157024	T	C	0.0277778	1008
3	rs73828877	C	G	0.201389	1008
3	rs73828878	A	T	0.201389	1008
3	rs7630199	G	A	0.0277778	1008
3	rs75466647	G	A	0.0277778	1008
3	rs7630285	G	A	0.0277778	1008
3	rs73057913	A	G	0.0277778	1008
3	rs73828881	A	C	0.0277778	1008
3	rs80016120	C	A	0.0277778	1008
3	rs4678871	A	G	0.217262	1008
3	rs73057915	T	C	0.0277778	1008
3	rs73057917	T	C	0.0277778	1008
3	rs73057919	C	T	0.0277778	1008
3	rs62245727	T	A	0.00992063	1008
3	rs73057929	G	A	0.0277778	1008
3	rs73057931	G	A	0.0277778	1008
3	rs73057933	C	T	0.0277778	1008
3	rs73057936	G	C	0.0277778	1008
3	rs58076541	G	A	0.0277778	1008
3	rs57263589	C	T	0.0277778	1008
3	rs61527575	C	A	0.0277778	1008
3	rs56981041	G	C	0.0277778	1008
3	rs12631507	T	C	0.217262	1008
3	rs7625902	C	T	0.00992063	1008
3	rs73057943	C	G	0.014881	1008
3	rs59642579	A	G	0.0277778	1008
3	rs73059904	T	A	0.0277778	1008
3	rs73059910	G	A	0.0277778	1008
3	rs74513537	A	C	0.0277778	1008
3	rs73059911	G	A	0.0277778	1008
3	rs76951170	C	A	0.0267857	1008
3	rs73059913	C	T	0.0277778	1008
3	rs73059916	T	G	0.0277778	1008
3	rs55994224	C	T	0.229167	1008
3	rs73059918	C	T	0.0277778	1008
3	rs73059919	C	A	0.0277778	1008
3	rs728082	G	A	0.429563	1008
3	rs73059920	C	T	0.0277778	1008
3	rs73059922	A	T	0.0277778	1008
3	rs73059923	T	C	0.0277778	1008
3	rs73059924	G	T	0.0277778	1008
3	rs73059925	G	A	0.0277778	1008
3	rs73059928	T	G	0.0277778	1008
3	rs9828927	G	A	0.00992063	1008
3	rs73830307	A	G	0.0277778	1008
3	rs73059938	A	G	0.0277778	1008
3	rs73059940	A	G	0.0277778	1008
3	rs73059944	T	C	0.0277778	1008
3	rs73059946	C	G	0.0277778	1008
3	rs73830313	T	C	0.0277778	1008
3	rs73830314	A	C	0.0277778	1008
3	rs73059948	C	G	0.0277778	1008
3	rs73830316	G	A	0.0277778	1008
3	rs57881392	T	G	0.0277778	1008
3	rs4678872	T	A	0.21627	1008
3	rs4678873	G	A	0.21627	1008
3	rs2885140	C	T	0.201389	1008
3	rs57768002	C	T	0.0277778	1008
3	rs58177147	C	T	0.0277778	1008
3	rs56064504	C	G	0.0277778	1008
3	rs56384636	T	C	0.231151	1008
3	rs55812122	G	A	0.014881	1008
3	rs142989141	T	G	0.00992063	1008
3	rs147647783	A	C	0.0277778	1008
3	rs142151557	C	T	0.0277778	1008
3	rs148860441	G	A	0.0277778	1008
3	rs143501920	C	A	0.0277778	1008
3	rs147265486	G	A	0.0297619	1008
3	rs79623920	C	T	0.0277778	1008
3	rs113517711	C	T	0.173611	1008
3	rs148710495	G	A	0.0277778	1008
3	rs73059955	G	A	0.0277778	1008
3	rs78631838	T	C	0.0277778	1008
3	rs4678874	A	G	0.201389	1008
3	rs6796695	C	T	0.0277778	1008
3	rs17035045	C	T	0.201389	1008
3	rs57675103	T	C	0.0277778	1008
3	rs60908287	G	A	0.0277778	1008
3	rs7611709	T	C	0.0277778	1008
3	rs7611720	T	C	0.0277778	1008
3	rs7644237	C	T	0.0277778	1008
3	rs7611802	T	C	0.0277778	1008
3	rs4678875	T	C	0.201389	1008
3	rs7644445	C	A	0.0277778	1008
3	rs78204575	T	C	0.0277778	1008
3	rs61547650	A	G	0.0277778	1008
3	rs61333033	T	C	0.201389	1008
3	rs78281089	G	A	0.0277778	1008
3	rs58992824	A	G	0.0277778	1008
3	rs74692478	T	A	0.0277778	1008
3	rs150476085	A	G	0.0277778	1008
3	rs143364996	C	T	0.0277778	1008
3	rs73059984	C	G	0.0277778	1008
3	rs73059986	G	T	0.0277778	1008
3	rs115050260	A	G	0.0277778	1008
3	rs77050446	G	A	0.173611	1008
3	rs62245728	A	G	0.0109127	1008
3	rs74877783	G	C	0.031746	1008
3	rs73059988	C	T	0.0277778	1008
3	rs74583666	G	A	0.173611	1008
3	rs73059990	G	A	0.0277778	1008
3	rs73059992	A	G	0.0277778	1008
3	rs12630622	A	T	0.173611	1008
3	rs73059995	G	T	0.0277778	1008
3	rs73059996	T	C	0.0277778	1008
3	rs73059998	T	G	0.0277778	1008
3	rs73830333	G	A	0.0277778	1008
3	rs73060000	T	G	0.0277778	1008
3	rs10514698	T	C	0.173611	1008
3	rs73060001	A	T	0.0277778	1008
3	rs73061903	C	T	0.0277778	1008
3	rs56282352	A	G	0.0277778	1008
3	rs62245730	G	A	0.00992063	1008
3	rs55924529	A	G	0.0277778	1008
3	rs56020835	C	G	0.0277778	1008
3	rs62245731	C	T	0.00992063	1008
3	rs73061908	T	C	0.230159	1008
3	rs73061910	G	A	0.0277778	1008
3	rs58052156	T	C	0.0277778	1008
3	rs57838169	C	T	0.0277778	1008
3	rs6788327	T	C	0.441468	1008
3	rs6775506	G	A	0.452381	1008
3	rs57385156	A	C	0.0277778	1008
3	rs73061980	C	T	0.0277778	1008
3	rs62245732	C	T	0.00992063	1008
3	rs73061985	A	G	0.0277778	1008
3	rs73061986	G	C	0.0277778	1008
3	rs56665083	G	T	0.0277778	1008
3	rs58618741	T	G	0.0297619	1008
3	rs62245733	T	C	0.00793651	1008
3	rs4678876	G	T	0.202381	1008
3	rs73061996	C	T	0.0277778	1008
3	rs73061998	G	A	0.0277778	1008
3	rs77008630	T	C	0.0277778	1008
3	rs73830350	A	G	0.0277778	1008
3	rs74282020	A	G	0.0277778	1008
3	rs4678877	A	G	0.444444	1008
3	rs76995243	A	G	0.173611	1008
3	rs80262146	T	G	0.0277778	1008
3	rs77834567	G	C	0.0277778	1008
3	rs4678878	T	C	0.444444	1008
3	rs6774073	G	A	0.0277778	1008
3	rs6774392	G	A	0.0287698	1008
3	rs6774421	C	T	0.00992063	1008
3	rs73830355	C	A	0.0277778	1008
3	rs73063805	A	G	0.0277778	1008
3	rs73063806	T	C	0.0277778	1008
3	rs76721200	G	A	0.0277778	1008
3	rs73063810	C	T	0.0277778	1008
3	rs73063811	A	C	0.0277778	1008
3	rs79750492	G	A	0.172619	1008
3	rs73063813	T	C	0.0277778	1008
3	rs73830361	G	A	0.0277778	1008
3	rs117529498	G	A	0.215278	1008
3	rs73063814	G	A	0.0277778	1008
3	rs11915205	C	T	0.00992063	1008
3	rs6808188	A	G	0.0277778	1008
3	rs6797191	T	C	0.0277778	1008
3	rs145563435	G	A	0.0426587	1008
3	rs11129714	T	C	0.212302	1008
3	rs55647641	A	G	0.0277778	1008
3	rs56187934	C	T	0.0277778	1008
3	rs147363047	T	C	0.0277778	1008
3	rs62245734	G	A	0.00992063	1008
3	rs73063829	T	A	0.206349	1008
3	rs73063830	C	T	0.0277778	1008
3	rs73063831	A	G	0.0277778	1008
3	rs73063832	A	C	0.0277778	1008
3	rs11921700	C	A	0.0109127	1008
3	rs73063837	T	C	0.0277778	1008
3	rs73830369	A	G	0.0277778	1008
3	rs55854251	A	G	0.0277778	1008
3	rs60702255	G	T	0.0277778	1008
3	rs59646412	C	T	0.0277778	1008
3	rs56033701	G	A	0.0277778	1008
3	rs55932011	G	T	0.0277778	1008
3	rs73063902	C	A	0.0277778	1008
3	rs73065704	C	G	0.00992063	1008
3	rs12492356	C	G	0.0168651	1008
3	rs73065706	A	C	0.0277778	1008
3	rs73065707	C	T	0.0277778	1008
3	rs116842490	T	C	0.0714286	1008
3	rs73065708	T	C	0.0277778	1008
3	rs1598529	T	C	0.449405	1008
3	rs12374174	T	C	0.457341	1008
3	rs76913925	C	A	0.0267857	1008
3	rs73065713	C	T	0.0277778	1008
3	rs73065719	C	A	0.0277778	1008
3	rs1869848	C	T	0.178571	1008
3	rs73065721	A	G	0.0277778	1008
3	rs112252143	T	G	0.180556	1008
3	rs78365105	T	C	0.179563	1008
3	rs77455357	T	C	0.0287698	1008
3	rs13081097	G	A	0.459325	1008
3	rs192369406	C	T	0.0287698	1008
3	rs79248993	T	A	0.0287698	1008
3	rs73065726	G	T	0.0287698	1008
3	rs73065728	A	C	0.0287698	1008
3	rs35307391	T	A	0.0119048	1008
3	rs57258426	T	A	0.0287698	1008
3	rs17035057	G	A	0.00992063	1008
3	rs60145698	G	C	0.304563	1008
3	rs80059669	C	G	0.0168651	1008
3	rs79491237	G	C	0.183532	1008
3	rs11717255	G	T	0.592262	1008
3	rs3749279	C	T	0.180556	1008
3	rs78070622	C	T	0.0168651	1008
3	rs77169739	G	A	0.243056	1008
3	rs9875258	G	A	0.031746	1008
3	rs12487305	T	C	0.390873	1008
3	rs936154	G	A	0.845238	1008
3	rs936155	C	T	0.845238	1008
3	rs936156	C	T	0.845238	1008
3	rs936157	G	T	0.505952	1008
3	rs9881480	G	C	0.337302	1008
3	rs870446	T	C	0.189484	1008
3	rs936158	C	T	0.506944	1008
3	rs870445	T	C	0.50496	1008
3	rs936159	T	G	0.506944	1008
3	rs1456077	G	A	0.506944	1008
3	rs4352335	G	A	0.50496	1008
3	rs76202877	C	G	0.0734127	1008
3	rs4678879	G	A	0.188492	1008
3	rs6788685	A	G	0.840278	1008
3	rs6764548	G	A	0.840278	1008
3	rs6764657	G	A	0.839286	1008
3	rs148659242	T	C	0.0168651	1008
3	rs1456079	C	T	0.506944	1008
3	rs1456080	C	G	0.506944	1008
3	rs6768006	C	T	0.840278	1008
3	rs6792390	A	G	0.506944	1008
3	rs6768186	G	A	0.50496	1008
3	rs28436583	C	T	0.333333	1008
3	rs2005577	A	G	0.506944	1008
3	rs1109733	T	C	0.506944	1008
3	rs1109734	A	G	0.506944	1008
3	rs1109735	G	A	0.506944	1008
3	rs9917806	A	G	0.506944	1008
3	rs78152084	A	T	0.0277778	1008
3	rs897546	G	A	0.333333	1008
3	rs35237806	C	T	0.331349	1008
3	rs9838053	C	T	0.326389	1008
3	rs1814562	C	T	0.306548	1008
3	rs4626042	G	C	0.0208333	1008
3	rs13088973	T	C	0.3125	1008
3	rs149297088	T	C	0.326389	1008
3	rs116431364	C	T	0.0168651	1008
3	rs9820219	C	T	0.301587	1008
3	rs62246672	C	T	0.00992063	1008
3	rs17035121	G	A	0.0198413	1008
3	rs4678532	C	A	0.55754	1008
3	rs73065789	G	C	0.0178571	1008
3	rs73065792	A	G	0.0178571	1008
3	rs73065795	G	T	0.0178571	1008
3	rs73065796	G	A	0.0178571	1008
3	rs73065798	A	G	0.0178571	1008
3	rs10514699	T	C	0.0178571	1008
3	rs10514700	G	A	0.0178571	1008
3	rs139179480	C	T	0.00892857	1008
3	rs73065800	A	G	0.0178571	1008
3	rs7635001	T	C	0.3125	1008
3	rs6550424	G	T	0.863095	1008
3	rs17035130	C	T	0.0178571	1008
3	rs3214011	A	G	0.0168651	1008
3	rs17035133	T	C	0.0178571	1008
3	rs7648811	A	C	0.0178571	1008
3	rs13060288	G	T	0.301587	1008
3	rs73824585	G	A	0.0178571	1008
3	rs73067810	A	G	0.0178571	1008
3	rs73067812	A	G	0.0178571	1008
3	rs55768528	T	C	0.0178571	1008
3	rs55978966	A	G	0.0178571	1008
3	rs56279726	G	T	0.0178571	1008
3	rs55725146	T	C	0.0178571	1008
3	rs55766331	G	A	0.0178571	1008
3	rs56086007	T	C	0.0178571	1008
3	rs9857246	C	G	0.865079	1008
3	rs715660	A	C	0.214286	1008
3	rs11928506	T	G	0.0178571	1008
3	rs12494487	G	A	0.302579	1008
3	rs6767011	A	G	0.866071	1008
3	rs9859630	T	A	0.301587	1008
3	rs75412954	T	A	0.0535714	1008
3	rs13100890	G	A	0.301587	1008
3	rs9850763	G	C	0.866071	1008
3	rs9812914	A	C	0.866071	1008
3	rs7623278	A	G	0.866071	1008
3	rs58775847	G	A	0.0188492	1008
3	rs73067830	A	G	0.0178571	1008
3	rs144891121	T	C	0.00694444	1008
3	rs143491343	T	C	0.0188492	1008
3	rs11718858	G	T	0.00396825	1008
3	rs117436351	T	C	0.0406746	1008
3	rs147542006	C	T	0.0119048	1008
3	rs11916844	T	A	0.0892857	1008
3	rs11928382	G	A	0.337302	1008
3	rs76154246	G	C	0.0396825	1008
3	rs114506731	A	G	0.0168651	1008
3	rs17247293	G	C	0.0168651	1008
3	rs17035151	G	A	0.0178571	1008
3	rs1456078	G	A	0.547619	1008
3	rs1350145	G	T	0.301587	1008
3	rs1350146	G	A	0.302579	1008
3	rs34773966	T	G	0.561508	1008
3	rs11709139	T	C	0.561508	1008
3	rs9881075	C	A	0.5625	1008
3	rs9843416	A	G	0.561508	1008
3	rs7646747	C	G	0.866071	1008
3	rs7646768	C	T	0.865079	1008
3	rs1456081	G	C	0.867063	1008
3	rs9840835	T	C	0.313492	1008
3	rs34135865	T	C	0.105159	1008
3	rs11708473	C	T	0.115079	1008
3	rs35014592	C	T	0.115079	1008
3	rs79926540	G	A	0.0456349	1008
3	rs6795695	A	G	0.866071	1008
3	rs2885142	T	G	0.866071	1008
3	rs6787386	T	C	0.532738	1008
3	rs1456074	C	T	0.526786	1008
3	rs2290530	C	T	0.314484	1008
3	rs4678880	G	A	0.106151	1008
3	rs35558432	A	T	0.311508	1008
3	rs1456076	C	G	0.84623	1008
3	rs11926471	A	G	0.0178571	1008
3	rs13083668	C	G	0.311508	1008
3	rs78953852	C	T	0.0744048	1008
3	rs1378785	T	C	0.865079	1008
3	rs1869847	A	G	0.865079	1008
3	rs7645818	A	C	0.630952	1008
3	rs114092731	G	A	0.046627	1008
3	rs73067863	C	T	0.313492	1008
3	rs9872063	T	C	0.630952	1008
3	rs149349395	A	G	0.0505952	1008
3	rs77465841	C	T	0.0357143	1008
3	rs144652780	A	G	0.0138889	1008
3	rs113053993	T	G	0.0992063	1008
3	rs2290529	G	T	0.117063	1008
3	rs2290528	G	A	0.308532	1008
3	rs1456071	A	G	0.861111	1008
3	rs1456072	C	G	0.860119	1008
3	rs6786359	C	A	0.859127	1008
3	rs141072316	G	T	0.015873	1008
3	rs77390784	T	C	0.0902778	1008
3	rs79637626	A	G	0.0565476	1008
3	rs4624518	T	C	0.624008	1008
3	rs12637610	C	T	0.305556	1008
3	rs12637657	C	A	0.305556	1008
3	rs73067887	C	T	0.305556	1008
3	rs2885143	C	G	0.21627	1008
3	rs147711137	C	T	0.0138889	1008
3	rs4425209	T	C	0.308532	1008
3	rs115199424	C	T	0.0228175	1008
3	rs144067701	C	T	0.0218254	1008
3	rs62243789	G	A	0.0109127	1008
3	rs9827528	G	A	0.217262	1008
3	rs17035210	T	C	0.313492	1008
3	rs13091057	A	G	0.319444	1008
3	rs4678882	G	C	0.217262	1008
3	rs73067894	G	A	0.0347222	1008
3	rs6797696	T	C	0.780754	1008
3	rs9825477	G	A	0.250992	1008
3	rs78558400	T	G	0.0446429	1008
3	rs78277832	G	C	0.0843254	1008
3	rs6777047	G	A	0.77877	1008
3	rs6777181	C	T	0.77877	1008
3	rs9861751	T	C	0.263889	1008
3	rs1456068	C	T	0.777778	1008
3	rs4678883	T	C	0.515873	1008
3	rs28551677	C	G	0.256944	1008
3	rs6797011	T	A	0.515873	1008
3	rs6787556	C	T	0.515873	1008
3	rs4678533	C	T	0.515873	1008
3	rs140531553	A	G	0.0168651	1008
3	rs78721071	A	G	0.0486111	1008
3	rs1869846	A	G	0.775794	1008
3	rs17035223	A	G	0.0198413	1008
3	rs6810243	A	C	0.27381	1008
3	rs57328103	C	T	0.260913	1008
3	rs7427538	A	T	0.015873	1008
3	rs4635662	T	G	0.327381	1008
3	rs2885141	T	A	0.78869	1008
3	rs4482623	A	G	0.78869	1008
3	rs9681505	T	C	0.83631	1008
3	rs7647494	C	A	0.047619	1008
3	rs75350845	G	A	0.0228175	1008
3	rs7372042	G	A	0.518849	1008
3	rs7372037	C	T	0.786706	1008
3	rs7627024	T	C	0.047619	1008
3	rs9814770	T	G	0.266865	1008
3	rs139080861	C	T	0.0456349	1008
3	rs117729034	T	C	0.0456349	1008
3	rs149468953	A	G	0.0119048	1008
3	rs79188629	G	A	0.046627	1008
3	rs117480488	G	A	0.0367063	1008
3	rs76876765	C	T	0.047619	1008
3	rs4308224	G	A	0.786706	1008
3	rs4678886	T	C	0.268849	1008
3	rs62243793	T	C	0.00297619	1008
3	rs77740303	C	T	0.0218254	1008
3	rs189542484	G	T	0.0218254	1008
3	rs9878872	C	G	0.517857	1008
3	rs3772105	A	G	0.268849	1008
3	rs1915566	G	A	0.267857	1008
3	rs4678888	T	G	0.835317	1008
3	rs6550425	A	G	0.787698	1008
3	rs73827560	T	C	0.0248016	1008
3	rs1357068	G	T	0.046627	1008
3	rs1521265	A	C	0.833333	1008
3	rs4256076	G	A	0.785714	1008
3	rs4678890	A	C	0.834325	1008
3	rs4678536	T	G	0.834325	1008
3	rs60154321	T	C	0.421627	1008
3	rs9817732	C	T	0.786706	1008
3	rs1879545	T	C	0.517857	1008
3	rs11708783	G	A	0.786706	1008
3	rs17195189	G	A	0.046627	1008
3	rs1357073	T	A	0.834325	1008
3	rs138983211	C	T	0.0178571	1008
3	rs113902713	G	A	0.0287698	1008
3	rs17035277	C	G	0.517857	1008
3	rs2361278	G	T	0.834325	1008
3	rs4678537	T	C	0.269841	1008
3	rs4678891	C	T	0.786706	1008
3	rs34934642	C	A	0.267857	1008
3	rs2361279	G	A	0.517857	1008
3	rs71328147	C	T	0.268849	1008
3	rs9873746	T	C	0.268849	1008
3	rs74635120	T	C	0.015873	1008
3	rs12635449	C	A	0.323413	1008
3	rs6789510	C	T	0.267857	1008
3	rs7640165	C	T	0.786706	1008
3	rs79216534	G	A	0.00793651	1008
3	rs12633002	A	T	0.139881	1008
3	rs12638404	C	T	0.786706	1008
3	rs193173065	G	T	0.0337302	1008
3	rs78881371	C	T	0.015873	1008
3	rs1402567	T	G	0.834325	1008
3	rs1402566	A	C	0.835317	1008
3	rs1829627	C	T	0.833333	1008
3	rs9873464	G	A	0.265873	1008
3	rs9818930	T	C	0.268849	1008
3	rs77858763	C	T	0.046627	1008
3	rs75084104	T	C	0.047619	1008
3	rs1357076	G	T	0.785714	1008
3	rs11914415	G	A	0.517857	1008
3	rs11914367	C	T	0.517857	1008
3	rs9847252	A	T	0.785714	1008
3	rs6783682	A	T	0.785714	1008
3	rs11915469	G	A	0.266865	1008
3	rs9814824	G	A	0.785714	1008
3	rs9814981	G	A	0.785714	1008
3	rs11712219	T	C	0.787698	1008
3	rs867840	C	T	0.267857	1008
3	rs73824407	C	G	0.046627	1008
3	rs117918901	C	T	0.0277778	1008
3	rs2176994	A	G	0.787698	1008
3	rs78682749	G	T	0.0128968	1008
3	rs6807650	A	T	0.518849	1008
3	rs4678538	A	G	0.834325	1008
3	rs9866606	A	G	0.266865	1008
3	rs118165509	G	T	0.117063	1008
3	rs13084725	T	C	0.267857	1008
3	rs62243829	G	T	0.517857	1008
3	rs144971683	C	T	0.0128968	1008
3	rs6796320	T	G	0.518849	1008
3	rs6799477	T	C	0.518849	1008
3	rs6550427	A	C	0.268849	1008
3	rs150667996	T	C	0.0248016	1008
3	rs9862677	T	C	0.267857	1008
3	rs13097823	G	A	0.266865	1008
3	rs1464411	T	C	0.785714	1008
3	rs1464412	C	T	0.517857	1008
3	rs1357074	A	G	0.834325	1008
3	rs34176351	T	C	0.423611	1008
3	rs76311507	C	T	0.00793651	1008
3	rs1521271	T	G	0.519841	1008
3	rs1402564	C	T	0.785714	1008
3	rs80284688	C	T	0.047619	1008
3	rs75088114	A	T	0.047619	1008
3	rs7616895	T	C	0.0952381	1008
3	rs7649526	C	T	0.515873	1008
3	rs144362539	A	G	0.0119048	1008
3	rs76353001	C	T	0.046627	1008
3	rs79743690	C	T	0.00793651	1008
3	rs78909120	C	T	0.047619	1008
3	rs77217593	C	T	0.0436508	1008
3	rs1357075	C	T	0.834325	1008
3	rs4342062	A	C	0.269841	1008
3	rs76987266	C	T	0.046627	1008
3	rs11928585	C	T	0.421627	1008
3	rs150226970	A	G	0.0208333	1008
3	rs80020115	G	A	0.015873	1008
3	rs2176993	C	G	0.78373	1008
3	rs77464294	C	T	0.0267857	1008
3	rs9867230	A	T	0.267857	1008
3	rs76618785	T	C	0.0486111	1008
3	rs12496227	A	G	0.268849	1008
3	rs75399334	A	G	0.0257937	1008
3	rs146647722	C	G	0.0198413	1008
3	rs4678892	A	C	0.516865	1008
3	rs6780039	C	G	0.268849	1008
3	rs6780043	C	T	0.516865	1008
3	rs73824412	A	G	0.0486111	1008
3	rs73824414	T	A	0.0486111	1008
3	rs6550428	A	G	0.785714	1008
3	rs76406659	C	T	0.0634921	1008
3	rs147705167	A	T	0.0109127	1008
3	rs71328150	T	C	0.267857	1008
3	rs79702728	G	A	0.33631	1008
3	rs142467338	C	G	0.0456349	1008
3	rs80187854	G	A	0.0168651	1008
3	rs73069684	G	A	0.0873016	1008
3	rs6782882	C	T	0.50496	1008
3	rs73824416	A	C	0.0128968	1008
3	rs9850829	G	T	0.0138889	1008
3	rs77722382	A	C	0.100198	1008
3	rs11922910	C	T	0.298611	1008
3	rs62243830	G	A	0.00992063	1008
3	rs9854871	C	T	0.487103	1008
3	rs9817391	A	G	0.505952	1008
3	rs144109984	C	T	0.0367063	1008
3	rs144755786	G	A	0.047619	1008
3	rs113183772	C	T	0.50496	1008
3	rs6796622	C	T	0.506944	1008
3	rs9311134	T	A	0.803571	1008
3	rs2361277	A	C	0.0496032	1008
3	rs11129727	G	A	0.490079	1008
3	rs17035336	C	T	0.0128968	1008
3	rs17035338	G	C	0.0138889	1008
3	rs62243833	C	A	0.00892857	1008
3	rs17035343	T	C	0.0128968	1008
3	rs1949632	G	T	0.50496	1008
3	rs62243834	C	A	0.00892857	1008
3	rs1521272	T	C	0.503968	1008
3	rs11927972	C	T	0.296627	1008
3	rs79123150	A	G	0.0238095	1008
3	rs7643528	C	T	0.50496	1008
3	rs4678540	A	C	0.296627	1008
3	rs74424834	G	A	0.00892857	1008
3	rs77134736	C	A	0.00892857	1008
3	rs10446423	C	T	0.491071	1008
3	rs17035359	G	A	0.0128968	1008
3	rs6550429	C	T	0.486111	1008
3	rs113557568	C	G	0.486111	1008
3	rs9841492	C	T	0.486111	1008
3	rs147193108	G	A	0.0138889	1008
3	rs9841938	C	T	0.486111	1008
3	rs999745	C	T	0.493056	1008
3	rs17035368	T	C	0.0138889	1008
3	rs62243835	A	G	0.0138889	1008
3	rs17035373	G	A	0.0138889	1008
3	rs62243836	A	G	0.00992063	1008
3	rs13323950	C	T	0.488095	1008
3	rs35547925	G	A	0.296627	1008
3	rs77395687	G	A	0.296627	1008
3	rs10510686	G	A	0.0188492	1008
3	rs950147	T	A	0.301587	1008
3	rs950146	G	T	0.502976	1008
3	rs950148	T	A	0.297619	1008
3	rs1396027	A	G	0.805556	1008
3	rs1354952	A	T	0.297619	1008
3	rs1396028	A	G	0.302579	1008
3	rs5009838	C	T	0.302579	1008
3	rs11710386	A	G	0.502976	1008
3	rs1354953	C	A	0.805556	1008
3	rs9874289	G	C	0.498016	1008
3	rs13090924	G	A	0.301587	1008
3	rs11720186	C	T	0.502976	1008
3	rs1605541	G	A	0.804563	1008
3	rs2135950	A	G	0.502976	1008
3	rs1507866	C	G	0.502976	1008
3	rs4678893	C	T	0.805556	1008
3	rs4678894	G	A	0.296627	1008
3	rs12715295	T	C	0.502976	1008
3	rs35516497	G	A	0.502976	1008
3	rs62243838	T	C	0.00992063	1008
3	rs138561901	A	G	0.00694444	1008
3	rs13082268	C	T	0.324405	1008
3	rs7651088	A	T	0.100198	1008
3	rs34206216	T	A	0.112103	1008
3	rs7428707	A	G	0.302579	1008
3	rs77942931	C	T	0.105159	1008
3	rs112855537	C	T	0.0446429	1008
3	rs13100010	G	A	0.300595	1008
3	rs11721169	C	T	0.110119	1008
3	rs7617990	T	C	0.0178571	1008
3	rs4678541	G	A	0.300595	1008
3	rs11707655	G	T	0.300595	1008
3	rs1553657	G	A	0.300595	1008
3	rs11707751	G	A	0.300595	1008
3	rs9822981	C	T	0.380952	1008
3	rs9843434	T	C	0.491071	1008
3	rs11709885	C	G	0.112103	1008
3	rs75037645	C	T	0.0238095	1008
3	rs11919728	G	C	0.0803571	1008
3	rs2204039	C	A	0.383929	1008
3	rs28879210	A	G	0.0168651	1008
3	rs2361304	A	C	0.494048	1008
3	rs9799113	A	T	0.301587	1008
3	rs7625222	C	T	0.380952	1008
3	rs73052158	A	G	0.0803571	1008
3	rs73052160	T	C	0.0803571	1008
3	rs9821772	G	A	0.381944	1008
3	rs9821507	C	T	0.381944	1008
3	rs71328152	C	G	0.110119	1008
3	rs4678895	G	A	0.381944	1008
3	rs34961051	T	C	0.111111	1008
3	rs7637358	A	G	0.0803571	1008
3	rs2361303	C	T	0.381944	1008
3	rs114756638	G	A	0.0813492	1008
3	rs1915569	G	A	0.493056	1008
3	rs187524394	C	T	0.0277778	1008
3	rs1911662	C	T	0.494048	1008
3	rs2204041	A	T	0.110119	1008
3	rs1588164	G	A	0.381944	1008
3	rs62245169	C	T	0.0168651	1008
3	rs78024097	A	G	0.0436508	1008
3	rs13082991	T	C	0.112103	1008
3	rs1396026	A	G	0.499008	1008
3	rs4266137	T	C	0.382937	1008
3	rs6782113	C	A	0.0168651	1008
3	rs1879547	G	A	0.0664683	1008
3	rs2056366	C	G	0.0803571	1008
3	rs2139853	T	C	0.382937	1008
3	rs1396029	C	T	0.302579	1008
3	rs1396031	C	A	0.302579	1008
3	rs906475	C	T	0.804563	1008
3	rs906476	C	G	0.109127	1008
3	rs78762609	G	A	0.0496032	1008
3	rs4678542	G	A	0.303571	1008
3	rs4678543	T	C	0.303571	1008
3	rs11716564	T	C	0.303571	1008
3	rs11716715	T	G	0.309524	1008
3	rs80160410	C	T	0.0724206	1008
3	rs10510687	G	T	0.28373	1008
3	rs35657508	A	G	0.110119	1008
3	rs28587472	A	T	0.110119	1008
3	rs73052185	G	T	0.110119	1008
3	rs11129730	A	G	0.110119	1008
3	rs9825347	A	G	0.0238095	1008
3	rs34046024	A	C	0.111111	1008
3	rs7636597	G	A	0.111111	1008
3	rs67173044	C	T	0.108135	1008
3	rs9869380	G	T	0.132937	1008
3	rs10212170	T	C	0.0218254	1008
3	rs11720255	G	A	0.0248016	1008
3	rs10212578	C	A	0.0248016	1008
3	rs74615471	G	A	0.117063	1008
3	rs13316545	A	T	0.0248016	1008
3	rs7374984	C	T	0.277778	1008
3	rs150394887	C	T	0.319444	1008
3	rs9862308	G	A	0.0208333	1008
3	rs6775990	T	C	0.0218254	1008
3	rs73052192	G	C	0.108135	1008
3	rs117023122	C	G	0.0198413	1008
3	rs1848338	G	C	0.537698	1008
3	rs55784771	A	G	0.0238095	1008
3	rs73052193	C	T	0.108135	1008
3	rs79080937	T	C	0.108135	1008
3	rs9877464	C	T	0.0208333	1008
3	rs34992013	C	T	0.319444	1008
3	rs9882671	C	T	0.0238095	1008
3	rs1396034	G	A	0.0238095	1008
3	rs189712323	G	T	0.0178571	1008
3	rs11706696	G	A	0.319444	1008
3	rs73052196	C	T	0.108135	1008
3	rs6775117	T	C	0.0228175	1008
3	rs56938841	T	C	0.277778	1008
3	rs2361281	T	C	0.0813492	1008
3	rs113091861	C	G	0.111111	1008
3	rs2361282	A	G	0.814484	1008
3	rs9824188	C	T	0.0228175	1008
3	rs9824328	C	T	0.0208333	1008
3	rs6766171	C	T	0.0228175	1008
3	rs73052200	G	A	0.0813492	1008
3	rs55728755	C	T	0.110119	1008
3	rs9833364	C	T	0.0208333	1008
3	rs6800663	A	G	0.0228175	1008
3	rs6789350	T	G	0.0228175	1008
3	rs6778965	C	T	0.0228175	1008
3	rs1851216	A	G	0.318452	1008
3	rs11715160	A	C	0.319444	1008
3	rs13074151	C	T	0.318452	1008
3	rs73052201	C	T	0.108135	1008
3	rs73054203	G	A	0.0813492	1008
3	rs9874742	A	G	0.0238095	1008
3	rs66955015	T	C	0.111111	1008
3	rs17197001	T	G	0.110119	1008
3	rs117890007	G	C	0.0277778	1008
3	rs12491128	C	A	0.318452	1008
3	rs2174855	A	G	0.813492	1008
3	rs7639240	T	C	0.110119	1008
3	rs1507881	T	G	0.0248016	1008
3	rs67455526	A	G	0.111111	1008
3	rs6550430	A	G	0.0238095	1008
3	rs9814185	A	G	0.0238095	1008
3	rs4345022	G	A	0.111111	1008
3	rs906479	T	C	0.8125	1008
3	rs9877550	T	A	0.0238095	1008
3	rs73054211	A	G	0.0813492	1008
3	rs4678897	T	C	0.301587	1008
3	rs1543226	A	G	0.112103	1008
3	rs10865875	A	G	0.724206	1008
3	rs7648091	T	C	0.77877	1008
3	rs6806945	T	C	0.0863095	1008
3	rs4678544	A	C	0.28373	1008
3	rs4678545	G	A	0.285714	1008
3	rs7651401	T	C	0.28373	1008
3	rs9823407	T	C	0.28373	1008
3	rs13081398	T	C	0.287698	1008
3	rs67454795	G	A	0.108135	1008
3	rs118058264	C	T	0.0684524	1008
3	rs78578677	C	T	0.0327381	1008
3	rs112805640	A	G	0.108135	1008
3	rs80291169	C	T	0.0297619	1008
3	rs7625360	A	C	0.0863095	1008
3	rs954493	G	A	0.144841	1008
3	rs954494	G	A	0.144841	1008
3	rs9849914	A	C	0.0912698	1008
3	rs150238059	C	G	0.0625	1008
3	rs4678898	G	A	0.769841	1008
3	rs34852989	C	T	0.563492	1008
3	rs1507880	C	T	0.774802	1008
3	rs62245171	G	T	0.046627	1008
3	rs12107083	G	T	0.772817	1008
3	rs73824460	G	A	0.0248016	1008
3	rs9811038	C	G	0.774802	1008
3	rs76995742	G	A	0.0218254	1008
3	rs35721771	G	A	0.5625	1008
3	rs6803280	A	G	0.774802	1008
3	rs74571015	C	A	0.25496	1008
3	rs13434080	A	T	0.21131	1008
3	rs13433746	C	G	0.21131	1008
3	rs13433920	T	G	0.21131	1008
3	rs79913535	A	C	0.0287698	1008
3	rs13074517	G	T	0.561508	1008
3	rs1858008	G	C	0.775794	1008
3	rs62245173	C	T	0.508929	1008
3	rs906477	G	T	0.845238	1008
3	rs116392958	C	T	0.0218254	1008
3	rs4678899	T	C	0.214286	1008
3	rs6805782	A	T	0.0297619	1008
3	rs6781924	C	A	0.0297619	1008
3	rs1969145	T	C	0.775794	1008
3	rs148221881	T	A	0.0198413	1008
3	rs115255016	C	T	0.0297619	1008
3	rs7639722	C	G	0.213294	1008
3	rs138426281	C	T	0.0218254	1008
3	rs62245174	G	A	0.301587	1008
3	rs1879546	C	T	0.59623	1008
3	rs1911663	A	G	0.818452	1008
3	rs7632693	G	A	0.168651	1008
3	rs6787554	G	A	0.0287698	1008
3	rs115147878	G	A	0.0218254	1008
3	rs77028085	T	C	0.0287698	1008
3	rs11717985	C	A	0.598214	1008
3	rs74567016	C	A	0.0287698	1008
3	rs4678900	T	A	0.169643	1008
3	rs1507878	C	T	0.0287698	1008
3	rs6808243	G	A	0.816468	1008
3	rs9882438	A	G	0.892857	1008
3	rs2063159	A	G	0.819444	1008
3	rs2063160	T	C	0.818452	1008
3	rs2063161	T	C	0.81746	1008
3	rs116865058	C	T	0.0218254	1008
3	rs56028200	T	G	0.0277778	1008
3	rs3796187	G	A	0.168651	1008
3	rs146728600	C	G	0.0218254	1008
3	rs2135951	G	A	0.218254	1008
3	rs73054237	C	T	0.167659	1008
3	rs115017065	C	T	0.0218254	1008
3	rs116244811	C	A	0.0218254	1008
3	rs139977012	C	T	0.0109127	1008
3	rs140246039	C	T	0.0109127	1008
3	rs144209744	G	A	0.0119048	1008
3	rs75537689	T	C	0.0406746	1008
3	rs11917941	T	C	0.172619	1008
3	rs12489072	T	C	0.172619	1008
3	rs116329477	A	T	0.0218254	1008
3	rs9854423	A	G	0.769841	1008
3	rs114886254	G	A	0.0218254	1008
3	rs58053287	C	T	0.10119	1008
3	rs77271561	C	T	0.030754	1008
3	rs11917066	G	A	0.0505952	1008
3	rs2362148	A	G	0.820437	1008
3	rs868488	G	A	0.698413	1008
3	rs73054243	T	G	0.172619	1008
3	rs114781849	G	A	0.0218254	1008
3	rs7615553	C	T	0.0287698	1008
3	rs906478	T	C	0.820437	1008
3	rs4678546	G	C	0.502976	1008
3	rs147197994	A	C	0.0188492	1008
3	rs73054246	G	A	0.0446429	1008
3	rs7620928	C	A	0.621032	1008
3	rs7632683	T	C	0.622024	1008
3	rs7632696	T	C	0.0396825	1008
3	rs1858009	C	G	0.21131	1008
3	rs139064446	G	A	0.0208333	1008
3	rs76806035	C	T	0.321429	1008
3	rs7624436	C	T	0.617063	1008
3	rs9820240	G	A	0.0446429	1008
3	rs56133425	G	A	0.0386905	1008
3	rs73054253	C	T	0.320437	1008
3	rs4678547	C	T	0.737103	1008
3	rs142753903	C	A	0.00992063	1008
3	rs55669078	G	C	0.386905	1008
3	rs2063162	A	G	0.735119	1008
3	rs62245206	C	T	0.0813492	1008
3	rs6773451	C	G	0.135913	1008
3	rs7620657	C	T	0.470238	1008
3	rs4991465	C	T	0.116071	1008
3	rs7635239	T	C	0.0714286	1008
3	rs1396032	G	A	0.474206	1008
3	rs141962873	C	T	0.0109127	1008
3	rs150660297	C	A	0.100198	1008
3	rs139794229	G	T	0.0168651	1008
3	rs7648944	A	G	0.169643	1008
3	rs4678902	C	T	0.644841	1008
3	rs4678550	T	C	0.168651	1008
3	rs875012	G	C	0.174603	1008
3	rs7650714	T	C	0.170635	1008
3	rs7616859	A	C	0.556548	1008
3	rs56131451	G	T	0.386905	1008
3	rs13063144	C	T	0.161706	1008
3	rs13085798	T	C	0.161706	1008
3	rs6783438	G	A	0.386905	1008
3	rs9311135	G	A	0.548611	1008
3	rs73054265	A	C	0.0853175	1008
3	rs6550432	G	A	0.635913	1008
3	rs117810235	T	C	0.0218254	1008
3	rs35890348	C	T	0.15873	1008
3	rs9811881	T	C	0.316468	1008
3	rs77146192	C	T	0.0198413	1008
3	rs74554632	T	C	0.0208333	1008
3	rs13087304	G	C	0.159722	1008
3	rs4678903	C	T	0.489087	1008
3	rs9838964	A	C	0.321429	1008
3	rs9876871	C	T	0.501984	1008
3	rs75227807	C	A	0.0297619	1008
3	rs1507871	A	G	0.34127	1008
3	rs9877525	C	A	0.314484	1008
3	rs7612075	T	C	0.31746	1008
3	rs9882217	C	A	0.382937	1008
3	rs56206726	G	A	0.0753968	1008
3	rs192659504	T	C	0.0238095	1008
3	rs4258906	G	A	0.478175	1008
3	rs9859767	G	A	0.521825	1008
3	rs62245209	T	C	0.521825	1008
3	rs112006015	G	A	0.0753968	1008
3	rs9865184	G	A	0.522817	1008
3	rs17035576	T	C	0.0535714	1008
3	rs6550433	T	A	0.522817	1008
3	rs11927951	C	G	0.522817	1008
3	rs17035583	A	G	0.0535714	1008
3	rs75756985	G	A	0.0535714	1008
3	rs1876470	A	T	0.651786	1008
3	rs1876471	G	A	0.575397	1008
3	rs1876472	G	T	0.521825	1008
3	rs1848337	C	A	0.650794	1008
3	rs67283237	A	T	0.0753968	1008
3	rs62245210	G	C	0.0535714	1008
3	rs7652672	C	T	0.573413	1008
3	rs55634384	A	T	0.0753968	1008
3	rs6767538	C	T	0.0753968	1008
3	rs1876473	C	T	0.515873	1008
3	rs1396035	C	T	0.516865	1008
3	rs13318230	G	A	0.0763889	1008
3	rs62245211	T	C	0.0535714	1008
3	rs906480	G	A	0.634921	1008
3	rs1472861	C	T	0.633929	1008
3	rs1472862	G	A	0.0753968	1008
3	rs1472863	G	A	0.634921	1008
3	rs67527113	C	T	0.0753968	1008
3	rs147141521	G	A	0.0386905	1008
3	rs7624701	G	A	0.0436508	1008
3	rs967672	T	C	0.520833	1008
3	rs140346939	C	T	0.0515873	1008
3	rs4678551	T	C	0.519841	1008
3	rs149242790	A	G	0.0386905	1008
3	rs62245212	C	G	0.0436508	1008
3	rs68143935	G	A	0.0753968	1008
3	rs4075977	T	C	0.645833	1008
3	rs145650686	G	T	0.0257937	1008
3	rs885165	C	T	0.514881	1008
3	rs885164	C	T	0.0724206	1008
3	rs1588165	G	A	0.512897	1008
3	rs987190	G	A	0.632937	1008
3	rs987191	C	T	0.633929	1008
3	rs1507869	G	A	0.0744048	1008
3	rs1507870	C	T	0.0436508	1008
3	rs117978429	A	C	0.0297619	1008
3	rs11129732	C	A	0.622024	1008
3	rs62245248	G	A	0.0525794	1008
3	rs11713606	C	T	0.71627	1008
3	rs7648754	A	G	0.094246	1008
3	rs6550434	G	C	0.764881	1008
3	rs6781113	C	T	0.619048	1008
3	rs6781364	G	A	0.606151	1008
3	rs77978230	C	G	0.206349	1008
3	rs67994182	C	T	0.0982143	1008
3	rs76761283	T	C	0.0962302	1008
3	rs4678904	C	G	0.0347222	1008
3	rs55644704	A	G	0.632937	1008
3	rs1008070	G	A	0.715278	1008
3	rs9849965	C	G	0.0892857	1008
3	rs75476316	T	A	0.0287698	1008
3	rs74730614	C	G	0.0287698	1008
3	rs7641128	G	C	0.106151	1008
3	rs35481323	C	G	0.0376984	1008
3	rs13072940	T	A	0.0535714	1008
3	rs9311137	T	G	0.108135	1008
3	rs931913	G	A	0.0545635	1008
3	rs4678906	T	C	0.108135	1008
3	rs9882879	C	T	0.0525794	1008
3	rs182614755	A	G	0.0396825	1008
3	rs4678552	G	A	0.0545635	1008
3	rs6807190	G	A	0.108135	1008
3	rs55882033	C	A	0.0188492	1008
3	rs4678553	G	A	0.107143	1008
3	rs185791704	G	T	0.0178571	1008
3	rs9311138	A	G	0.707341	1008
3	rs9876665	G	T	0.106151	1008
3	rs9876421	C	T	0.0525794	1008
3	rs7646422	C	T	0.106151	1008
3	rs75048521	G	A	0.0753968	1008
3	rs7646626	C	T	0.106151	1008
3	rs1806582	G	A	0.106151	1008
3	rs2063157	T	A	0.107143	1008
3	rs11707149	C	T	0.0535714	1008
3	rs78136662	C	T	0.0188492	1008
3	rs9853959	A	G	0.106151	1008
3	rs7633739	A	T	0.181548	1008
3	rs146232920	T	C	0.0109127	1008
3	rs7636849	A	T	0.128968	1008
3	rs4678908	G	T	0.0902778	1008
3	rs925134	T	G	0.181548	1008
3	rs925135	G	A	0.128968	1008
3	rs4678554	C	T	0.181548	1008
3	rs9834970	T	C	0.580357	1008
3	rs906482	G	A	0.113095	1008
3	rs906483	C	T	0.180556	1008
3	rs906484	T	A	0.180556	1008
3	rs75968099	C	T	0.0545635	1008
3	rs1027840	A	G	0.725198	1008
3	rs1553656	T	C	0.563492	1008
3	rs1532964	G	A	0.147817	1008
3	rs1472864	A	G	0.147817	1008
3	rs1532965	T	G	0.0565476	1008
3	rs1532966	T	A	0.204365	1008
3	rs1006834	A	T	0.204365	1008
3	rs1507882	G	A	0.204365	1008
3	rs4072458	T	C	0.5625	1008
3	rs4624519	C	T	0.0565476	1008
3	rs77810433	A	G	0.0396825	1008
3	rs9917659	A	G	0.144841	1008
3	rs35784452	C	T	0.144841	1008
3	rs6550435	T	G	0.0615079	1008
3	rs115264543	T	C	0.0357143	1008
3	rs4789	T	C	0.566468	1008
3	rs11129735	A	G	0.566468	1008
3	rs2174854	C	G	0.710317	1008
3	rs7652637	T	C	0.0615079	1008
3	rs12637912	C	A	0.0615079	1008
3	rs3732386	C	T	0.0615079	1008
3	rs3732385	C	A	0.0615079	1008
3	rs3732384	T	C	0.0615079	1008
3	rs3796186	C	T	0.0654762	1008
3	rs9811916	A	G	0.0615079	1008
3	rs117311714	C	G	0.047619	1008
3	rs4678909	A	G	0.0615079	1008
3	rs4234258	A	G	0.0615079	1008
3	rs79244041	C	G	0.0188492	1008
3	rs11129736	A	G	0.546627	1008
3	rs4431050	A	G	0.959325	1008
3	rs4476463	A	G	0.5625	1008
3	rs56345988	G	T	0.0406746	1008
3	rs4547646	A	T	0.560516	1008
3	rs12495792	C	A	0.00793651	1008
3	rs4392371	C	A	0.559524	1008
3	rs9821223	T	C	0.0625	1008
3	rs6771655	C	A	0.0625	1008
3	rs139121810	C	T	0.0198413	1008
3	rs9882911	T	C	0.0625	1008
3	rs9863798	C	T	0.0625	1008
3	rs35979223	G	A	0.0327381	1008
3	rs4678910	C	G	0.0625	1008
3	rs4678911	G	T	0.0625	1008
3	rs9819304	T	G	0.0625	1008
3	rs12497299	C	T	0.559524	1008
3	rs9985296	T	C	0.622024	1008
3	rs77195211	G	T	0.0396825	1008
3	rs11129737	A	G	0.559524	1008
3	rs147917134	C	T	0.0119048	1008
3	rs11712098	T	G	0.559524	1008
3	rs76465876	C	A	0.0168651	1008
3	rs3733032	G	A	0.0724206	1008
3	rs3733033	A	G	0.0396825	1008
3	rs4441609	T	C	0.622024	1008
3	rs4375995	A	G	0.53869	1008
3	rs17195098	C	T	0.0625	1008
3	rs17807744	C	T	0.0625	1008
3	rs9883001	C	T	0.0625	1008
3	rs4678912	A	T	0.0625	1008
3	rs184221089	C	T	0.0188492	1008
3	rs4678913	C	G	0.0625	1008
3	rs11706780	C	T	0.0625	1008
3	rs4327336	C	T	0.622024	1008
3	rs76739135	C	A	0.0238095	1008
3	rs11712950	T	C	0.559524	1008
3	rs7619089	C	T	0.559524	1008
3	rs4642070	C	T	0.622024	1008
3	rs11129738	T	C	0.559524	1008
3	rs145644228	G	C	0.077381	1008
3	rs57251184	C	T	0.560516	1008
3	rs12637747	A	G	0.560516	1008
3	rs9311139	T	C	0.560516	1008
3	rs28522146	C	G	0.623016	1008
3	rs68185107	C	T	0.560516	1008
3	rs138739237	C	T	0.0625	1008
3	rs76851125	G	A	0.0198413	1008
3	rs188902370	T	C	0.00992063	1008
3	rs9859093	C	G	0.5625	1008
3	rs17035672	T	G	0.561508	1008
3	rs6550437	G	A	0.55754	1008
3	rs6808230	T	C	0.55754	1008
3	rs6775274	A	T	0.55754	1008
3	rs9881419	G	A	0.55754	1008
3	rs12488181	T	A	0.519841	1008
3	rs7649846	C	T	0.55754	1008
3	rs4510338	T	C	0.55754	1008
3	rs4296548	T	G	0.622024	1008
3	rs6764968	C	T	0.55754	1008
3	rs6765139	G	A	0.55754	1008
3	rs75684038	G	T	0.0208333	1008
3	rs72619986	G	A	0.55754	1008
3	rs6550438	C	A	0.55754	1008
3	rs73068044	G	A	0.0654762	1008
3	rs9810132	G	A	0.55754	1008
3	rs6769594	T	C	0.55754	1008
3	rs73068046	C	T	0.0257937	1008
3	rs4497988	G	T	0.55754	1008
3	rs12629833	C	T	0.55754	1008
3	rs4404400	C	T	0.55754	1008
3	rs4340652	T	A	0.55754	1008
3	rs67702069	G	A	0.55754	1008
3	rs55690320	A	T	0.0654762	1008
3	rs7633292	A	C	0.55754	1008
3	rs7613678	C	T	0.55754	1008
3	rs138368106	C	G	0.0188492	1008
3	rs12107029	C	T	0.55754	1008
3	rs143850138	G	C	0.0396825	1008
3	rs11129739	A	G	0.55754	1008
3	rs9830322	G	A	0.55754	1008
3	rs9830379	C	A	0.55754	1008
3	rs9882814	G	A	0.556548	1008
3	rs11918190	T	C	0.556548	1008
3	rs11921747	A	C	0.556548	1008
3	rs11129740	C	A	0.556548	1008
3	rs4583586	T	C	0.556548	1008
3	rs7428947	C	A	0.556548	1008
3	rs9833928	T	C	0.556548	1008
3	rs6804957	A	G	0.556548	1008
3	rs6794134	T	C	0.556548	1008
3	rs6765624	G	A	0.556548	1008
3	rs72861201	T	C	0.556548	1008
3	rs9862188	A	C	0.556548	1008
3	rs148264883	C	G	0.0654762	1008
3	rs56149992	C	T	0.0654762	1008
3	rs6776162	G	A	0.556548	1008
3	rs6550439	A	C	0.556548	1008
3	rs4602338	A	C	0.305556	1008
3	rs10222525	C	T	0.556548	1008
3	rs6783176	C	G	0.556548	1008
3	rs9832646	G	C	0.556548	1008
3	rs717734	A	G	0.556548	1008
3	rs717733	C	T	0.556548	1008
3	rs6793902	G	A	0.556548	1008
3	rs11129741	G	A	0.556548	1008
3	rs6781803	G	A	0.556548	1008
3	rs11129742	G	A	0.556548	1008
3	rs4508725	C	T	0.556548	1008
3	rs4423718	G	A	0.556548	1008
3	rs4328757	C	T	0.62004	1008
3	rs4425210	G	A	0.556548	1008
3	rs4528889	A	G	0.305556	1008
3	rs6550440	G	A	0.556548	1008
3	rs6550441	G	A	0.556548	1008
3	rs7645639	T	C	0.556548	1008
3	rs9864910	G	T	0.555556	1008
3	rs6550442	G	A	0.555556	1008
3	rs7643366	C	T	0.555556	1008
3	rs11708164	T	C	0.555556	1008
3	rs9882924	T	C	0.62004	1008
3	rs73068054	G	A	0.0644841	1008
3	rs7611656	C	A	0.52877	1008
3	rs114895522	T	C	0.0277778	1008
3	rs4678914	T	G	0.62004	1008
3	rs6805239	G	T	0.554563	1008
3	rs9819348	C	T	0.554563	1008
3	rs17035748	C	A	0.309524	1008
3	rs4425211	A	G	0.0724206	1008
3	rs6779665	T	C	0.626984	1008
3	rs17035750	T	G	0.309524	1008
3	rs11709254	G	A	0.553571	1008
3	rs9867455	A	T	0.626984	1008
3	rs72619987	G	C	0.549603	1008
3	rs57222201	A	G	0.554563	1008
3	rs9813869	C	G	0.0724206	1008
3	rs7624498	T	C	0.0734127	1008
3	rs13080850	C	A	0.0386905	1008
3	rs6769189	G	A	0.551587	1008
3	rs6769400	G	A	0.0753968	1008
3	rs6772646	G	A	0.0763889	1008
3	rs28576724	T	C	0.0753968	1008
3	rs7622114	C	A	0.626984	1008
3	rs73826914	G	A	0.0228175	1008
3	rs13314421	A	G	0.0763889	1008
3	rs11714248	G	A	0.0753968	1008
3	rs72619988	C	G	0.550595	1008
3	rs7628483	C	T	0.077381	1008
3	rs62246862	C	A	0.306548	1008
3	rs7629009	C	T	0.549603	1008
3	rs11129743	C	T	0.0763889	1008
3	rs11715554	G	A	0.078373	1008
3	rs4678915	G	A	0.0803571	1008
3	rs6789885	C	T	0.0327381	1008
3	rs4678916	A	C	0.00297619	1008
3	rs11710779	G	A	0.206349	1008
3	rs34827295	A	G	0.584325	1008
3	rs4678917	T	C	0.0585317	1008
3	rs6806158	T	C	0.44246	1008
3	rs11129744	G	A	0.0912698	1008
3	rs9849555	C	T	0.352183	1008
3	rs11926768	T	C	0.0843254	1008
3	rs11129745	G	A	0.0843254	1008
3	rs111899745	G	A	0.0257937	1008
3	rs1105573	C	T	0.352183	1008
3	rs75683797	G	A	0.0327381	1008
3	rs141723508	G	T	0.0724206	1008
3	rs12497643	G	A	0.435516	1008
3	rs6781272	A	T	0.35119	1008
3	rs75719820	G	A	0.0694444	1008
3	rs75543397	A	G	0.0248016	1008
3	rs6777094	T	A	0.436508	1008
3	rs4535177	A	G	0.436508	1008
3	rs11706926	A	G	0.436508	1008
3	rs6777217	A	G	0.436508	1008
3	rs56231935	T	C	0.436508	1008
3	rs7619689	T	G	0.428571	1008
3	rs7619703	T	A	0.428571	1008
3	rs9857252	C	A	0.427579	1008
3	rs35143437	T	G	0.00198413	1008
3	rs6776697	C	T	0.427579	1008
3	rs13421	T	C	0.427579	1008
3	rs143109735	G	A	0.0138889	1008
3	rs2276809	C	T	0.35119	1008
3	rs2276808	C	T	0.428571	1008
3	rs2276807	A	C	0.427579	1008
3	rs4678555	C	G	0.0763889	1008
3	rs60404305	G	T	0.0763889	1008
3	rs4431051	C	T	0.0714286	1008
3	rs73826924	G	C	0.353175	1008
3	rs139684234	A	C	0.031746	1008
3	rs6768108	C	T	0.0763889	1008
3	rs112483344	C	G	0.0327381	1008
3	rs6550443	A	T	0.422619	1008
3	rs112614368	G	A	0.0257937	1008
3	rs11129746	C	G	0.0744048	1008
3	rs7628085	G	A	0.0744048	1008
3	rs116268546	C	G	0.00198413	1008
3	rs7633998	C	T	0.0744048	1008
3	rs13069542	T	C	0.224206	1008
3	rs7615363	A	G	0.0744048	1008
3	rs7649344	T	C	0.0744048	1008
3	rs7651903	T	C	0.0744048	1008
3	rs117754110	C	T	0.109127	1008
3	rs4678556	C	G	0.0744048	1008
3	rs9847384	C	G	0.0744048	1008
3	rs113582435	G	A	0.0248016	1008
3	rs9883604	T	C	0.0744048	1008
3	rs58129217	G	A	0.0744048	1008
3	rs75655777	T	C	0.031746	1008
3	rs11718237	G	A	0.0763889	1008
3	rs4515003	C	G	0.0992063	1008
3	rs77864739	G	A	0.0337302	1008
3	rs79640879	C	T	0.323413	1008
3	rs7622170	T	C	0.0744048	1008
3	rs7632760	A	G	0.0744048	1008
3	rs7611106	G	A	0.0744048	1008
3	rs11720073	C	T	0.0744048	1008
3	rs9681525	T	C	0.10119	1008
3	rs72862692	T	C	0.0486111	1008
3	rs138658814	A	G	0.0238095	1008
3	rs4678920	T	C	0.0744048	1008
3	rs186151349	T	C	0.0178571	1008
3	rs4678921	T	C	0.0744048	1008
3	rs4678922	A	T	0.0744048	1008
3	rs11714125	T	C	0.0744048	1008
3	rs6769734	G	A	0.0744048	1008
3	rs13061520	G	A	0.00297619	1008
3	rs9831084	T	C	0.0744048	1008
3	rs6789043	T	C	0.0744048	1008
3	rs1055095	C	A	0.0992063	1008
3	rs1133661	A	G	0.0992063	1008
3	rs9311149	C	A	0.0982143	1008
3	rs4678557	T	C	0.014881	1008
3	rs76034534	T	C	0.0248016	1008
3	rs1046512	A	C	0.0744048	1008
3	rs3172297	T	C	0.0744048	1008
3	rs1800734	G	A	0.547619	1008
3	rs3774343	A	G	0.0753968	1008
3	rs76307598	T	A	0.0257937	1008
3	rs13096329	G	A	0.213294	1008
3	rs9852378	C	T	0.0753968	1008
3	rs4647215	C	A	0.0753968	1008
3	rs4647218	A	G	0.0753968	1008
3	rs4647222	A	C	0.0753968	1008
3	rs4647224	G	A	0.0753968	1008
3	rs4647226	G	A	0.0248016	1008
3	rs1540354	A	T	0.316468	1008
3	rs3774341	A	C	0.0753968	1008
3	rs12171282	A	G	0.0753968	1008
3	rs113479434	G	A	0.0753968	1008
3	rs4234259	A	G	0.0753968	1008
3	rs4647250	T	C	0.0753968	1008
3	rs9855475	A	C	0.100198	1008
3	rs113956733	T	C	0.0753968	1008
3	rs1799977	A	G	0.0257937	1008
3	rs4647260	T	C	0.0753968	1008
3	rs1558528	C	A	0.0753968	1008
3	rs4647269	C	T	0.0753968	1008
3	rs4647277	A	G	0.0753968	1008
3	rs181484846	C	T	0.0416667	1008
3	rs111574542	C	T	0.0357143	1008
3	rs11710807	C	T	0.0753968	1008
3	rs2286939	T	C	0.0753968	1008
3	rs3774339	C	T	0.0753968	1008
3	rs3774338	G	T	0.0753968	1008
3	rs28754348	G	A	0.0753968	1008
3	rs75793463	T	C	0.0248016	1008
3	rs12489959	G	A	0.0962302	1008
3	rs6550445	T	C	0.0753968	1008
3	rs6550446	T	A	0.0753968	1008
3	rs11129748	A	G	0.0753968	1008
3	rs63750447	T	A	0.0257937	1008
3	rs144287831	T	C	0.0257937	1008
3	rs111801681	C	T	0.0248016	1008
3	rs6781146	C	T	0.0753968	1008
3	rs62244263	G	A	0.00595238	1008
3	rs9852810	G	A	0.0753968	1008
3	rs2286940	C	T	0.0753968	1008
3	rs41562513	G	A	0.0248016	1008
3	rs3774336	A	G	0.0357143	1008
3	rs3774335	A	C	0.0753968	1008
3	rs3774334	G	A	0.0753968	1008
3	rs9819025	T	G	0.0753968	1008
3	rs6765395	T	G	0.0753968	1008
3	rs3774333	C	T	0.0168651	1008
3	rs3821826	C	G	0.0753968	1008
3	rs3774332	A	G	0.0357143	1008
3	rs6772548	T	C	0.0753968	1008
3	rs6784088	A	G	0.100198	1008
3	rs6550447	G	C	0.0753968	1008
3	rs4678925	A	G	0.0753968	1008
3	rs113887194	C	T	0.0248016	1008
3	rs748766	T	C	0.0753968	1008
3	rs113505289	C	T	0.0248016	1008
3	rs9876116	A	G	0.0753968	1008
3	rs2363500	T	A	0.100198	1008
3	rs112024335	A	C	0.0248016	1008
3	rs145972495	C	T	0.0287698	1008
3	rs67401825	T	C	0.0753968	1008
3	rs9822082	G	A	0.0753968	1008
3	rs75062690	C	T	0.0168651	1008
3	rs116014380	C	G	0.0248016	1008
3	rs9831178	C	T	0.0753968	1008
3	rs2241031	C	T	0.0753968	1008
3	rs1860968	G	A	0.0753968	1008
3	rs74837207	A	G	0.0357143	1008
3	rs1558529	T	C	0.0753968	1008
3	rs4678930	A	G	0.0753968	1008
3	rs111226642	G	T	0.0248016	1008
3	rs148720085	C	T	0.0198413	1008
3	rs4579	G	A	0.0753968	1008
3	rs10849	C	T	0.100198	1008
3	rs749072	T	C	0.60119	1008
3	rs4678932	T	G	0.0763889	1008
3	rs2110194	C	T	0.0763889	1008
3	rs74676504	C	T	0.00198413	1008
3	rs76532428	T	C	0.0694444	1008
3	rs150981123	T	C	0.0109127	1008
3	rs12487922	A	C	0.0208333	1008
3	rs3774327	G	A	0.10119	1008
3	rs3774326	G	A	0.0763889	1008
3	rs7639327	A	G	0.077381	1008
3	rs7372653	G	A	0.102183	1008
3	rs7372657	G	A	0.077381	1008
3	rs11720064	G	T	0.0763889	1008
3	rs58693636	C	T	0.0763889	1008
3	rs116483964	G	A	0.0257937	1008
3	rs6808735	A	C	0.077381	1008
3	rs2058476	G	T	0.077381	1008
3	rs1468712	T	C	0.077381	1008
3	rs7639375	C	A	0.077381	1008
3	rs2302503	G	A	0.077381	1008
3	rs75924445	A	G	0.0297619	1008
3	rs6550448	T	A	0.077381	1008
3	rs56180213	C	A	0.0763889	1008
3	rs9823428	G	A	0.077381	1008
3	rs17810211	T	C	0.077381	1008
3	rs138841637	T	A	0.00396825	1008
3	rs1558527	T	C	0.077381	1008
3	rs7651033	C	T	0.0763889	1008
3	rs2302504	G	T	0.0763889	1008
3	rs11709376	C	G	0.0763889	1008
3	rs726769	A	G	0.0763889	1008
3	rs148648107	G	A	0.0257937	1008
3	rs4678935	A	C	0.0763889	1008
3	rs9810355	A	G	0.0763889	1008
3	rs6806487	C	T	0.0763889	1008
3	rs6806861	G	A	0.0763889	1008
3	rs9814918	A	G	0.0763889	1008
3	rs11714838	G	A	0.0257937	1008
3	rs75636567	C	T	0.0535714	1008
3	rs11707197	A	C	0.0763889	1008
3	rs72864273	G	C	0.0505952	1008
3	rs6550449	A	G	0.713294	1008
3	rs6550450	C	G	0.0763889	1008
3	rs4678936	G	A	0.0505952	1008
3	rs6550451	G	A	0.0763889	1008
3	rs1990492	A	G	0.077381	1008
3	rs3821825	A	G	0.0178571	1008
3	rs148250430	A	G	0.0287698	1008
3	rs9846039	C	T	0.0763889	1008
3	rs148560143	G	A	0.0248016	1008
3	rs192257390	C	G	0.0515873	1008
3	rs3821824	G	C	0.0763889	1008
3	rs2302505	C	T	0.0763889	1008
3	rs147891316	G	T	0.0257937	1008
3	rs9879135	G	A	0.0763889	1008
3	rs2302506	A	G	0.0763889	1008
3	rs11915301	G	A	0.0763889	1008
3	rs3774323	T	C	0.0763889	1008
3	rs75859916	C	T	0.0357143	1008
3	rs17204675	T	C	0.077381	1008
3	rs9820888	T	G	0.713294	1008
3	rs17810493	A	T	0.0357143	1008
3	rs67385735	A	G	0.0763889	1008
3	rs79815703	T	C	0.0119048	1008
3	rs79381289	C	T	0.0128968	1008
3	rs7638252	G	C	0.0763889	1008
3	rs7616160	A	G	0.12996	1008
3	rs11710860	G	A	0.077381	1008
3	rs17204801	G	A	0.0763889	1008
3	rs6800554	C	T	0.0793651	1008
3	rs2302507	C	A	0.0763889	1008
3	rs4678937	C	T	0.0763889	1008
3	rs9859086	A	C	0.0763889	1008
3	rs6550455	T	C	0.077381	1008
3	rs6796088	G	T	0.0763889	1008
3	rs9836891	C	G	0.0763889	1008
3	rs7643836	G	A	0.0763889	1008
3	rs17810754	C	T	0.00198413	1008
3	rs6806252	C	G	0.12996	1008
3	rs7620643	T	C	0.077381	1008
3	rs3774322	G	A	0.713294	1008
3	rs79712964	A	G	0.0535714	1008
3	rs182775786	A	G	0.0178571	1008
3	rs55755638	C	T	0.0763889	1008
3	rs67233917	A	G	0.0763889	1008
3	rs3774321	T	G	0.0763889	1008
3	rs9861967	C	T	0.0763889	1008
3	rs3821823	T	C	0.0763889	1008
3	rs35835767	A	G	0.00198413	1008
3	rs173051	A	T	0.723214	1008
3	rs11707406	T	C	0.0763889	1008
3	rs75469177	C	A	0.0644841	1008
3	rs6780799	G	A	0.077381	1008
3	rs75741550	T	C	0.0535714	1008
3	rs79142238	G	C	0.00496032	1008
3	rs6787539	G	A	0.077381	1008
3	rs1500794	A	G	0.130952	1008
3	rs11927149	C	T	0.077381	1008
3	rs11713122	A	C	0.077381	1008
3	rs3733030	T	C	0.077381	1008
3	rs3733029	G	C	0.077381	1008
3	rs6764444	T	C	0.077381	1008
3	rs11717310	C	T	0.077381	1008
3	rs77133748	G	A	0.0823413	1008
3	rs9832138	A	G	0.077381	1008
3	rs2885608	A	G	0.077381	1008
3	rs9832423	A	G	0.077381	1008
3	rs147013276	T	C	0.00892857	1008
3	rs6775008	A	G	0.077381	1008
3	rs4678938	G	C	0.078373	1008
3	rs6809297	G	A	0.077381	1008
3	rs6550456	A	G	0.077381	1008
3	rs6550457	T	C	0.077381	1008
3	rs17035994	G	A	0.0823413	1008
3	rs336601	G	A	0.323413	1008
3	rs7640224	A	T	0.128968	1008
3	rs10154916	T	C	0.0724206	1008
3	rs4678939	C	T	0.0724206	1008
3	rs4678940	G	A	0.0724206	1008
3	rs62244272	C	T	0.00496032	1008
3	rs6550458	T	A	0.0724206	1008
3	rs148810932	T	C	0.00595238	1008
3	rs76740138	T	A	0.331349	1008
3	rs7630221	A	G	0.128968	1008
3	rs151158261	T	C	0.00694444	1008
3	rs9839933	G	T	0.128968	1008
3	rs4678942	C	A	0.0724206	1008
3	rs9869432	T	C	0.0724206	1008
3	rs4678943	T	C	0.0724206	1008
3	rs116655040	T	A	0.0565476	1008
3	rs9823120	A	G	0.0724206	1008
3	rs9823617	A	T	0.0724206	1008
3	rs2362824	G	A	0.128968	1008
3	rs7638620	A	G	0.0724206	1008
3	rs2175881	C	T	0.0724206	1008
3	rs374951	T	C	0.322421	1008
3	rs2362825	T	C	0.0267857	1008
3	rs2362826	T	C	0.0724206	1008
3	rs77340616	T	C	0.0347222	1008
3	rs6786857	C	T	0.077381	1008
3	rs1392749	C	T	0.077381	1008
3	rs7634972	C	T	0.077381	1008
3	rs138124594	G	A	0.077381	1008
3	rs7637994	C	T	0.077381	1008
3	rs11917563	T	C	0.077381	1008
3	rs9755599	T	C	0.077381	1008
3	rs113334978	G	A	0.0515873	1008
3	rs11706079	C	A	0.077381	1008
3	rs186445461	A	G	0.0198413	1008
3	rs73057481	C	T	0.0267857	1008
3	rs75888249	T	C	0.331349	1008
3	rs11920928	T	C	0.077381	1008
3	rs11916897	C	G	0.077381	1008
3	rs80200976	T	C	0.0515873	1008
3	rs931721	T	C	0.077381	1008
3	rs6796640	C	A	0.077381	1008
3	rs17811658	T	C	0.0793651	1008
3	rs4678944	C	T	0.077381	1008
3	rs9829683	C	A	0.077381	1008
3	rs9854641	T	C	0.0763889	1008
3	rs9854956	T	G	0.0763889	1008
3	rs963078	G	T	0.0763889	1008
3	rs11717564	T	A	0.0763889	1008
3	rs113013412	A	G	0.0248016	1008
3	rs9852386	G	A	0.0763889	1008
3	rs11714667	G	A	0.0763889	1008
3	rs6550459	G	A	0.127976	1008
3	rs1053006	G	A	0.0505952	1008
3	rs11711937	C	G	0.077381	1008
3	rs11711968	C	G	0.077381	1008
3	rs6786584	T	C	0.077381	1008
3	rs6773752	C	T	0.077381	1008
3	rs6786906	T	C	0.078373	1008
3	rs12629462	A	C	0.077381	1008
3	rs60832053	T	C	0.077381	1008
3	rs7616105	G	A	0.077381	1008
3	rs150053824	G	A	0.0347222	1008
3	rs13098279	G	A	0.546627	1008
3	rs111284151	G	A	0.0347222	1008
3	rs111616429	T	C	0.077381	1008
3	rs7631605	C	T	0.077381	1008
3	rs6762716	A	G	0.078373	1008
3	rs76336425	T	C	0.00496032	1008
3	rs4678945	G	C	0.077381	1008
3	rs113606019	G	T	0.0515873	1008
3	rs138794027	G	C	0.0168651	1008
3	rs75886912	G	T	0.0347222	1008
3	rs147146696	C	A	0.00595238	1008
3	rs75658707	T	G	0.0367063	1008
3	rs56304874	G	T	0.0763889	1008
3	rs17206443	T	A	0.0505952	1008
3	rs58948051	G	A	0.0535714	1008
3	rs72866090	G	A	0.0505952	1008
3	rs145039427	T	C	0.0287698	1008
3	rs55898028	A	G	0.077381	1008
3	rs146988502	C	T	0.0267857	1008
3	rs55656326	G	A	0.0267857	1008
3	rs150712398	T	C	0.0168651	1008
3	rs336594	G	A	0.709325	1008
3	rs4678949	C	T	0.077381	1008
3	rs4678950	C	T	0.077381	1008
3	rs4678561	G	A	0.077381	1008
3	rs60490177	G	C	0.077381	1008
3	rs62244283	G	A	0.00396825	1008
3	rs62244284	C	T	0.00297619	1008
3	rs140817297	G	A	0.0168651	1008
3	rs6801864	A	G	0.077381	1008
3	rs111552713	A	C	0.0525794	1008
3	rs58491735	G	C	0.077381	1008
3	rs11129752	C	T	0.077381	1008
3	rs7610068	G	T	0.077381	1008
3	rs7632108	A	C	0.12996	1008
3	rs1399178	G	A	0.077381	1008
3	rs144613985	G	T	0.0168651	1008
3	rs11716414	G	A	0.077381	1008
3	rs9860764	C	T	0.077381	1008
3	rs72866099	C	A	0.077381	1008
3	rs68159333	G	A	0.077381	1008
3	rs11708049	T	C	0.077381	1008
3	rs9876275	G	C	0.077381	1008
3	rs61489663	T	A	0.077381	1008
3	rs9839105	A	G	0.077381	1008
3	rs7628444	C	G	0.077381	1008
3	rs57863333	G	A	0.077381	1008
3	rs1392748	T	C	0.077381	1008
3	rs146787134	C	T	0.014881	1008
3	rs11926827	C	G	0.077381	1008
3	rs187170380	T	A	0.110119	1008
3	rs9874437	C	T	0.077381	1008
3	rs11705906	G	A	0.078373	1008
3	rs7627949	G	T	0.0793651	1008
3	rs7639607	T	C	0.0803571	1008
3	rs11714716	A	G	0.0793651	1008
3	rs79688145	A	G	0.0525794	1008
3	rs6809976	A	C	0.0833333	1008
3	rs925649	C	T	0.0793651	1008
3	rs336599	T	C	0.741071	1008
3	rs336598	A	C	0.683532	1008
3	rs62244286	C	T	0.0248016	1008
3	rs9834928	A	G	0.0763889	1008
3	rs2062587	T	C	0.0763889	1008
3	rs138186017	C	T	0.0228175	1008
3	rs62244287	G	A	0.0763889	1008
3	rs6770520	A	G	0.0763889	1008
3	rs141758611	C	T	0.0515873	1008
3	rs11921099	A	G	0.106151	1008
3	rs73059464	A	G	0.0763889	1008
3	rs28533984	C	T	0.0763889	1008
3	rs141256074	G	A	0.0168651	1008
3	rs4678562	C	T	0.0763889	1008
3	rs11710131	G	A	0.0763889	1008
3	rs4678952	T	G	0.109127	1008
3	rs2271549	G	C	0.0367063	1008
3	rs2271548	C	T	0.0763889	1008
3	rs2271547	G	C	0.0178571	1008
3	rs6773419	G	T	0.631944	1008
3	rs6550463	T	C	0.634921	1008
3	rs4678953	T	C	0.078373	1008
3	rs6800842	G	A	0.0763889	1008
3	rs336597	C	T	0.664683	1008
3	rs17206856	G	A	0.077381	1008
3	rs146117611	A	G	0.00595238	1008
3	rs77597703	A	C	0.00595238	1008
3	rs188101947	G	A	0.00595238	1008
3	rs35953631	C	A	0.0763889	1008
3	rs150102908	G	A	0.0168651	1008
3	rs4458322	C	T	0.077381	1008
3	rs62244333	T	C	0.0763889	1008
3	rs9810522	A	G	0.0763889	1008
3	rs11714766	C	A	0.0763889	1008
3	rs56990886	G	A	0.0763889	1008
3	rs17036166	C	T	0.030754	1008
3	rs17036169	C	T	0.030754	1008
3	rs73059479	T	G	0.0396825	1008
3	rs7637545	A	G	0.0763889	1008
3	rs7618155	C	G	0.666667	1008
3	rs144778389	T	G	0.0168651	1008
3	rs11129754	A	G	0.0763889	1008
3	rs1533321	G	A	0.0763889	1008
3	rs4621287	A	G	0.669643	1008
3	rs6550466	T	C	0.0763889	1008
3	rs62244335	A	G	0.0763889	1008
3	rs62244336	A	G	0.0763889	1008
3	rs111334780	G	A	0.522817	1008
3	rs73059487	A	T	0.0763889	1008
3	rs1040073	C	T	0.0763889	1008
3	rs883523	A	G	0.0763889	1008
3	rs6791305	C	T	0.0763889	1008
3	rs7651477	T	C	0.108135	1008
3	rs142626196	T	C	0.0297619	1008
3	rs78616193	A	G	0.0505952	1008
3	rs76188333	T	C	0.0922619	1008
3	rs144518373	A	G	0.015873	1008
3	rs6805305	G	C	0.0763889	1008
3	rs3774317	G	T	0.0178571	1008
3	rs3774318	A	T	0.0178571	1008
3	rs77896226	C	T	0.031746	1008
3	rs9857674	T	C	0.0763889	1008
3	rs62244337	C	T	0.0763889	1008
3	rs117333302	A	G	0.0744048	1008
3	rs13072995	A	G	0.0763889	1008
3	rs4336065	G	A	0.0763889	1008
3	rs77519911	T	G	0.031746	1008
3	rs79764532	G	A	0.0515873	1008
3	rs6791671	T	C	0.0763889	1008
3	rs11720550	C	T	0.0763889	1008
3	rs150653593	T	C	0.031746	1008
3	rs6550469	A	G	0.108135	1008
3	rs115533755	C	T	0.031746	1008
3	rs143538413	A	T	0.0327381	1008
3	rs140758028	A	G	0.0198413	1008
3	rs150565694	C	T	0.031746	1008
3	rs4283531	G	A	0.0763889	1008
3	rs11716746	A	G	0.0515873	1008
3	rs114504289	A	G	0.031746	1008
3	rs60330515	T	C	0.0763889	1008
3	rs11129755	A	G	0.0763889	1008
3	rs11129756	G	A	0.0763889	1008
3	rs6550470	A	G	0.0763889	1008
3	rs4452278	G	A	0.0763889	1008
3	rs4574224	A	G	0.0763889	1008
3	rs113227914	G	T	0.0337302	1008
3	rs7638631	G	A	0.0763889	1008
```
