## Supplementary material for "Characterization of shared and ancestry-specific signals driving complex traits using multi-ancestry fine-mapping": s2_ref.bim

```
3	rs11706900	0	36348968	G	A
3	rs1479149	0	36349677	G	A
3	rs79208609	0	36350188	A	G
3	rs6770192	0	36351477	A	T
3	rs62244030	0	36351806	T	G
3	rs73068150	0	36351940	C	T
3	rs62244031	0	36352250	A	T
3	rs2046000	0	36352364	A	C
3	rs58902773	0	36352405	C	T
3	rs9860223	0	36353501	T	G
3	rs73068152	0	36353734	C	A
3	rs74805461	0	36354047	C	T
3	rs9861399	0	36354247	T	C
3	rs9837881	0	36354918	T	C
3	rs7652594	0	36356077	G	A
3	rs57759644	0	36356283	T	C
3	rs58897011	0	36356292	G	A
3	rs60674286	0	36356414	T	C
3	rs79859634	0	36356519	G	T
3	rs12632355	0	36357528	C	T
3	rs77342631	0	36358025	A	G
3	rs73068158	0	36358412	T	C
3	rs73068159	0	36358616	C	T
3	rs73068164	0	36358759	A	T
3	rs4678527	0	36358979	C	T
3	rs6803948	0	36359495	C	A
3	rs1871351	0	36359649	G	A
3	rs114698781	0	36361011	G	A
3	rs10510683	0	36361555	G	A
3	rs9855275	0	36361718	G	A
3	rs17034878	0	36361891	C	T
3	rs142501044	0	36362586	C	T
3	rs9860484	0	36362798	C	T
3	rs62245661	0	36362803	C	A
3	rs62245662	0	36362827	C	T
3	rs62245663	0	36362882	C	T
3	rs148288224	0	36363176	T	C
3	rs7638029	0	36363541	A	C
3	rs55893763	0	36364641	T	C
3	rs9843130	0	36364972	C	T
3	rs142592629	0	36365217	G	T
3	rs9848274	0	36365658	G	A
3	rs183750373	0	36366495	T	G
3	rs140179495	0	36366553	A	G
3	rs55824237	0	36368282	G	A
3	rs17034888	0	36368646	C	T
3	rs73068173	0	36368798	C	T
3	rs11925731	0	36369031	C	G
3	rs56000017	0	36369369	G	T
3	rs148637012	0	36369675	C	A
3	rs117156195	0	36369751	A	G
3	rs76095580	0	36370100	C	G
3	rs73068181	0	36370836	A	G
3	rs62245669	0	36370837	T	C
3	rs59749819	0	36370992	C	A
3	rs4678864	0	36371198	T	A
3	rs17034893	0	36371328	G	A
3	rs117754205	0	36371407	C	T
3	rs10510684	0	36371501	T	C
3	rs1382690	0	36372337	C	T
3	rs73829403	0	36373563	C	T
3	rs182303338	0	36374221	A	G
3	rs77426784	0	36374773	T	A
3	rs17034900	0	36375496	A	G
3	rs1479145	0	36375793	A	C
3	rs7640622	0	36377038	G	A
3	rs747314	0	36377812	A	G
3	rs12631282	0	36378607	A	C
3	rs12019247	0	36379645	G	A
3	rs12019246	0	36379729	C	A
3	rs1479143	0	36380256	A	G
3	rs78124342	0	36380473	C	T
3	rs11920870	0	36381506	A	G
3	rs78111618	0	36383338	G	A
3	rs73068191	0	36383514	C	T
3	rs10461006	0	36384173	G	A
3	rs10460958	0	36384225	C	G
3	rs6769467	0	36384864	T	C
3	rs12107847	0	36385021	G	C
3	rs7616666	0	36385207	T	G
3	rs1351234	0	36385822	A	C
3	rs2100989	0	36386348	G	C
3	rs4678528	0	36387435	A	C
3	rs7638034	0	36387951	T	C
3	rs7626663	0	36388074	G	C
3	rs7638496	0	36388404	T	A
3	rs6807628	0	36388644	A	C
3	rs76104364	0	36389215	T	C
3	rs9818203	0	36389924	C	G
3	rs75469438	0	36390209	T	C
3	rs60023986	0	36390347	C	T
3	rs9823280	0	36390755	C	T
3	rs55965327	0	36391017	T	C
3	rs74929196	0	36391342	T	C
3	rs9828188	0	36391574	C	G
3	rs13324517	0	36391647	A	C
3	rs9849020	0	36392070	T	C
3	rs6550418	0	36392627	A	G
3	rs1824895	0	36392790	T	C
3	rs116136757	0	36392812	A	G
3	rs1824894	0	36392935	C	A
3	rs55905238	0	36392946	T	A
3	rs2100988	0	36393525	G	C
3	rs12490574	0	36393939	G	A
3	rs1585079	0	36393961	T	A
3	rs11915823	0	36394650	C	T
3	rs11919923	0	36394689	T	C
3	rs61170613	0	36395086	C	A
3	rs75306720	0	36395195	C	A
3	rs1155010	0	36395598	T	C
3	rs62245675	0	36395934	C	T
3	rs1378784	0	36396158	C	T
3	rs6784010	0	36396323	A	G
3	rs58059217	0	36396433	T	A
3	rs62245676	0	36396589	G	A
3	rs9864638	0	36396874	A	C
3	rs61309379	0	36396892	G	C
3	rs6787196	0	36397066	A	C
3	rs79066093	0	36397116	C	T
3	rs62245678	0	36398089	G	A
3	rs6550421	0	36398341	T	C
3	rs59979371	0	36398939	T	G
3	rs138125454	0	36399068	C	T
3	rs141767618	0	36399415	G	A
3	rs9311131	0	36399469	T	C
3	rs62245682	0	36400043	A	C
3	rs116242948	0	36400979	A	G
3	rs56163223	0	36401408	G	C
3	rs13066826	0	36401634	G	A
3	rs115431995	0	36401914	C	T
3	rs62245684	0	36402034	C	A
3	rs12635446	0	36402136	C	T
3	rs75430737	0	36402213	C	T
3	rs9854513	0	36402310	C	T
3	rs73052218	0	36402382	G	T
3	rs6764940	0	36402509	G	A
3	rs12638953	0	36403155	T	G
3	rs60029363	0	36403168	T	C
3	rs9859913	0	36403321	C	T
3	rs9864477	0	36403749	G	A
3	rs9826783	0	36403964	A	G
3	rs1123537	0	36404379	C	T
3	rs9841349	0	36404524	G	C
3	rs57155368	0	36404561	G	A
3	rs9878617	0	36404564	A	G
3	rs74965390	0	36404776	A	G
3	rs6775328	0	36405852	C	T
3	rs6788560	0	36406017	T	C
3	rs6775790	0	36406126	G	A
3	rs6800131	0	36406186	A	G
3	rs28826361	0	36406603	T	C
3	rs114373129	0	36407113	G	A
3	rs78460407	0	36407171	A	G
3	rs77900448	0	36407394	C	A
3	rs78277356	0	36409101	A	G
3	rs62245714	0	36409356	C	T
3	rs2619156	0	36409400	C	T
3	rs4678529	0	36409513	T	C
3	rs2605393	0	36409601	T	G
3	rs4678866	0	36410220	T	C
3	rs9817397	0	36410384	T	G
3	rs9817587	0	36410554	T	A
3	rs75899091	0	36410716	G	C
3	rs2605390	0	36413741	A	G
3	rs9810864	0	36414494	T	A
3	rs7633018	0	36414563	C	A
3	rs117360585	0	36414740	C	T
3	rs76521882	0	36415568	A	G
3	rs73052237	0	36416547	A	G
3	rs1456069	0	36417115	G	A
3	rs7617700	0	36417251	A	G
3	rs4678530	0	36417571	C	G
3	rs57689531	0	36417600	T	A
3	rs6780381	0	36417793	G	C
3	rs62245715	0	36418088	C	T
3	rs141535013	0	36418410	G	A
3	rs62245716	0	36418521	A	G
3	rs56006618	0	36419502	C	T
3	rs6550422	0	36420628	A	G
3	rs78479904	0	36420809	T	C
3	rs73052247	0	36420993	G	A
3	rs57930526	0	36421992	T	C
3	rs59881573	0	36422064	G	A
3	rs113135397	0	36422126	C	T
3	rs112766131	0	36422135	G	A
3	rs73052248	0	36422216	T	C
3	rs62245718	0	36422403	T	G
3	rs73052252	0	36422512	C	T
3	rs62245719	0	36422663	A	G
3	rs73052253	0	36422677	C	T
3	rs62245720	0	36422704	C	T
3	rs73052254	0	36423026	T	C
3	rs4678867	0	36423657	T	A
3	rs76106538	0	36424274	T	C
3	rs56722971	0	36424375	T	A
3	rs56306821	0	36424483	G	A
3	rs58163920	0	36424629	A	T
3	rs60239415	0	36424686	C	A
3	rs1531134	0	36425536	T	C
3	rs12636811	0	36426440	A	T
3	rs17034991	0	36426701	T	C
3	rs73054116	0	36427871	A	G
3	rs9870425	0	36428232	A	T
3	rs62245721	0	36428523	G	C
3	rs62245722	0	36428818	C	T
3	rs2361037	0	36429484	T	C
3	rs62245724	0	36429523	C	A
3	rs62245725	0	36429544	G	C
3	rs2361038	0	36429578	T	C
3	rs2361039	0	36429620	C	T
3	rs17034994	0	36429696	A	G
3	rs78255813	0	36429922	A	G
3	rs17034995	0	36431080	C	T
3	rs28495659	0	36431129	T	A
3	rs4505641	0	36432081	C	T
3	rs117471205	0	36432292	C	G
3	rs17186340	0	36432613	C	T
3	rs17034997	0	36432890	A	G
3	rs76699580	0	36433186	G	A
3	rs58303436	0	36433205	A	G
3	rs12636967	0	36434155	G	A
3	rs12631541	0	36434214	A	G
3	rs4678870	0	36435497	T	C
3	rs73054131	0	36435722	C	T
3	rs2885139	0	36437075	G	C
3	rs62245726	0	36437354	C	T
3	rs74825648	0	36437363	G	C
3	rs73054132	0	36437442	G	T
3	rs55700993	0	36438119	T	A
3	rs58766368	0	36438267	C	T
3	rs73054134	0	36438284	T	C
3	rs17035006	0	36438687	T	A
3	rs76220263	0	36438955	C	A
3	rs7626345	0	36439005	T	C
3	rs7614774	0	36439076	C	T
3	rs7614787	0	36439111	C	T
3	rs7626457	0	36439116	T	C
3	rs79468334	0	36439455	T	C
3	rs7617418	0	36439485	G	T
3	rs7617520	0	36439621	G	A
3	rs66770166	0	36440213	A	G
3	rs73054148	0	36440307	G	C
3	rs73054150	0	36440492	G	A
3	rs73054152	0	36440519	A	T
3	rs17035012	0	36440897	T	C
3	rs73054157	0	36440919	A	G
3	rs17035015	0	36440945	T	C
3	rs73054163	0	36441118	C	T
3	rs145836764	0	36441298	T	C
3	rs73054165	0	36441407	G	T
3	rs73054167	0	36441628	G	A
3	rs79287010	0	36441736	T	A
3	rs7623911	0	36441859	C	T
3	rs73054169	0	36442002	T	C
3	rs73056089	0	36442209	C	A
3	rs73056091	0	36442321	G	A
3	rs73056094	0	36442353	T	C
3	rs73056097	0	36442370	T	C
3	rs77966992	0	36442478	C	G
3	rs73056102	0	36442766	T	C
3	rs17035024	0	36442842	A	G
3	rs73057904	0	36442933	C	G
3	rs141157024	0	36442936	T	C
3	rs73828877	0	36443186	C	G
3	rs73828878	0	36443239	A	T
3	rs7630199	0	36443837	G	A
3	rs75466647	0	36443852	G	A
3	rs7630285	0	36443899	G	A
3	rs73057913	0	36444363	A	G
3	rs73828881	0	36444416	A	C
3	rs80016120	0	36445068	C	A
3	rs4678871	0	36445146	A	G
3	rs73057915	0	36445151	T	C
3	rs73057917	0	36445923	T	C
3	rs73057919	0	36445983	C	T
3	rs62245727	0	36446303	T	A
3	rs73057929	0	36446532	G	A
3	rs73057931	0	36446618	G	A
3	rs73057933	0	36446825	C	T
3	rs73057936	0	36446905	G	C
3	rs58076541	0	36447269	G	A
3	rs57263589	0	36447310	C	T
3	rs61527575	0	36447356	C	A
3	rs56981041	0	36447546	G	C
3	rs12631507	0	36447597	T	C
3	rs7625902	0	36447691	C	T
3	rs73057943	0	36447754	C	G
3	rs59642579	0	36447804	A	G
3	rs73059904	0	36447838	T	A
3	rs73059910	0	36448408	G	A
3	rs74513537	0	36448498	A	C
3	rs73059911	0	36448506	G	A
3	rs76951170	0	36448784	C	A
3	rs73059913	0	36449140	C	T
3	rs73059916	0	36449306	T	G
3	rs55994224	0	36449725	C	T
3	rs73059918	0	36449790	C	T
3	rs73059919	0	36450172	C	A
3	rs728082	0	36450379	G	A
3	rs73059920	0	36450532	C	T
3	rs73059922	0	36450575	A	T
3	rs73059923	0	36450673	T	C
3	rs73059924	0	36450744	G	T
3	rs73059925	0	36450850	G	A
3	rs73059928	0	36450946	T	G
3	rs9828927	0	36451990	G	A
3	rs73830307	0	36452068	A	G
3	rs73059938	0	36452143	A	G
3	rs73059940	0	36452316	A	G
3	rs73059944	0	36452358	T	C
3	rs73059946	0	36452403	C	G
3	rs73830313	0	36452423	T	C
3	rs73830314	0	36452424	A	C
3	rs73059948	0	36452538	C	G
3	rs73830316	0	36453013	G	A
3	rs57881392	0	36453501	T	G
3	rs4678872	0	36453935	T	A
3	rs4678873	0	36453984	G	A
3	rs2885140	0	36454007	C	T
3	rs57768002	0	36454134	C	T
3	rs58177147	0	36454278	C	T
3	rs56064504	0	36454659	C	G
3	rs56384636	0	36454812	T	C
3	rs55812122	0	36455084	G	A
3	rs142989141	0	36455877	T	G
3	rs147647783	0	36455892	A	C
3	rs142151557	0	36455954	C	T
3	rs148860441	0	36456101	G	A
3	rs143501920	0	36456128	C	A
3	rs147265486	0	36456143	G	A
3	rs79623920	0	36456167	C	T
3	rs113517711	0	36456881	C	T
3	rs148710495	0	36456882	G	A
3	rs73059955	0	36457084	G	A
3	rs78631838	0	36457188	T	C
3	rs4678874	0	36457372	A	G
3	rs6796695	0	36457990	C	T
3	rs17035045	0	36458103	C	T
3	rs57675103	0	36458536	T	C
3	rs60908287	0	36458586	G	A
3	rs7611709	0	36459117	T	C
3	rs7611720	0	36459142	T	C
3	rs7644237	0	36459185	C	T
3	rs7611802	0	36459208	T	C
3	rs4678875	0	36459254	T	C
3	rs7644445	0	36459422	C	A
3	rs78204575	0	36459468	T	C
3	rs61547650	0	36459779	A	G
3	rs61333033	0	36459975	T	C
3	rs78281089	0	36460043	G	A
3	rs58992824	0	36460101	A	G
3	rs74692478	0	36460202	T	A
3	rs150476085	0	36460315	A	G
3	rs143364996	0	36460470	C	T
3	rs73059984	0	36460727	C	G
3	rs73059986	0	36460930	G	T
3	rs115050260	0	36461175	A	G
3	rs77050446	0	36461306	G	A
3	rs62245728	0	36461587	A	G
3	rs74877783	0	36461619	G	C
3	rs73059988	0	36461908	C	T
3	rs74583666	0	36462047	G	A
3	rs73059990	0	36462268	G	A
3	rs73059992	0	36462280	A	G
3	rs12630622	0	36462482	A	T
3	rs73059995	0	36463548	G	T
3	rs73059996	0	36463818	T	C
3	rs73059998	0	36463893	T	G
3	rs73830333	0	36464079	G	A
3	rs73060000	0	36464161	T	G
3	rs10514698	0	36464275	T	C
3	rs73060001	0	36464406	A	T
3	rs73061903	0	36464546	C	T
3	rs56282352	0	36464783	A	G
3	rs62245730	0	36464840	G	A
3	rs55924529	0	36465044	A	G
3	rs56020835	0	36465062	C	G
3	rs62245731	0	36465360	C	T
3	rs73061908	0	36465401	T	C
3	rs73061910	0	36465412	G	A
3	rs58052156	0	36465887	T	C
3	rs57838169	0	36466003	C	T
3	rs6788327	0	36466040	T	C
3	rs6775506	0	36466050	G	A
3	rs57385156	0	36466128	A	C
3	rs73061980	0	36466368	C	T
3	rs62245732	0	36466725	C	T
3	rs73061985	0	36466784	A	G
3	rs73061986	0	36466859	G	C
3	rs56665083	0	36467441	G	T
3	rs58618741	0	36467450	T	G
3	rs62245733	0	36467607	T	C
3	rs4678876	0	36468079	G	T
3	rs73061996	0	36468832	C	T
3	rs73061998	0	36469020	G	A
3	rs77008630	0	36469032	T	C
3	rs73830350	0	36469253	A	G
3	rs74282020	0	36469349	A	G
3	rs4678877	0	36469646	A	G
3	rs76995243	0	36470003	A	G
3	rs80262146	0	36470063	T	G
3	rs77834567	0	36470288	G	C
3	rs4678878	0	36470307	T	C
3	rs6774073	0	36470634	G	A
3	rs6774392	0	36470903	G	A
3	rs6774421	0	36471072	C	T
3	rs73830355	0	36471414	C	A
3	rs73063805	0	36471440	A	G
3	rs73063806	0	36471909	T	C
3	rs76721200	0	36471959	G	A
3	rs73063810	0	36472300	C	T
3	rs73063811	0	36472386	A	C
3	rs79750492	0	36472496	G	A
3	rs73063813	0	36472523	T	C
3	rs73830361	0	36472642	G	A
3	rs117529498	0	36472874	G	A
3	rs73063814	0	36472974	G	A
3	rs11915205	0	36473472	C	T
3	rs6808188	0	36473540	A	G
3	rs6797191	0	36473541	T	C
3	rs145563435	0	36473728	G	A
3	rs11129714	0	36473840	T	C
3	rs55647641	0	36474055	A	G
3	rs56187934	0	36474094	C	T
3	rs147363047	0	36474255	T	C
3	rs62245734	0	36474675	G	A
3	rs73063829	0	36475321	T	A
3	rs73063830	0	36475421	C	T
3	rs73063831	0	36475473	A	G
3	rs73063832	0	36475474	A	C
3	rs11921700	0	36475542	C	A
3	rs73063837	0	36475581	T	C
3	rs73830369	0	36475675	A	G
3	rs55854251	0	36475741	A	G
3	rs60702255	0	36475930	G	T
3	rs59646412	0	36475942	C	T
3	rs56033701	0	36476201	G	A
3	rs55932011	0	36476203	G	T
3	rs73063902	0	36476468	C	A
3	rs73065704	0	36476497	C	G
3	rs12492356	0	36476571	C	G
3	rs73065706	0	36476621	A	C
3	rs73065707	0	36476776	C	T
3	rs116842490	0	36476945	T	C
3	rs73065708	0	36476973	T	C
3	rs1598529	0	36477116	T	C
3	rs12374174	0	36477515	T	C
3	rs76913925	0	36477614	C	A
3	rs73065713	0	36477664	C	T
3	rs73065719	0	36477833	C	A
3	rs1869848	0	36477883	C	T
3	rs73065721	0	36478051	A	G
3	rs112252143	0	36479219	T	G
3	rs78365105	0	36479269	T	C
3	rs77455357	0	36479288	T	C
3	rs13081097	0	36479474	G	A
3	rs192369406	0	36479539	C	T
3	rs79248993	0	36479687	T	A
3	rs73065726	0	36479720	G	T
3	rs73065728	0	36479751	A	C
3	rs35307391	0	36479783	T	A
3	rs57258426	0	36480004	T	A
3	rs17035057	0	36480604	G	A
3	rs60145698	0	36481209	G	C
3	rs80059669	0	36481212	C	G
3	rs79491237	0	36481385	G	C
3	rs11717255	0	36484375	G	T
3	rs3749279	0	36484823	C	T
3	rs78070622	0	36485772	C	T
3	rs77169739	0	36486161	G	A
3	rs9875258	0	36486390	G	A
3	rs12487305	0	36487026	T	C
3	rs936154	0	36487492	G	A
3	rs936155	0	36487654	C	T
3	rs936156	0	36487696	C	T
3	rs936157	0	36487816	G	T
3	rs9881480	0	36487920	G	C
3	rs870446	0	36488350	T	C
3	rs936158	0	36488377	C	T
3	rs870445	0	36488495	T	C
3	rs936159	0	36488561	T	G
3	rs1456077	0	36488605	G	A
3	rs4352335	0	36488618	G	A
3	rs76202877	0	36489964	C	G
3	rs4678879	0	36490020	G	A
3	rs6788685	0	36490792	A	G
3	rs6764548	0	36490794	G	A
3	rs6764657	0	36490875	G	A
3	rs148659242	0	36491181	T	C
3	rs1456079	0	36491641	C	T
3	rs1456080	0	36491703	C	G
3	rs6768006	0	36491962	C	T
3	rs6792390	0	36491987	A	G
3	rs6768186	0	36492049	G	A
3	rs28436583	0	36492058	C	T
3	rs2005577	0	36492190	A	G
3	rs1109733	0	36492210	T	C
3	rs1109734	0	36492237	A	G
3	rs1109735	0	36492450	G	A
3	rs9917806	0	36492695	A	G
3	rs78152084	0	36493127	A	T
3	rs897546	0	36493673	G	A
3	rs35237806	0	36494006	C	T
3	rs9838053	0	36494163	C	T
3	rs1814562	0	36494734	C	T
3	rs4626042	0	36494858	G	C
3	rs13088973	0	36495365	T	C
3	rs149297088	0	36495514	T	C
3	rs116431364	0	36495620	C	T
3	rs9820219	0	36495946	C	T
3	rs62246672	0	36496724	C	T
3	rs17035121	0	36497762	G	A
3	rs4678532	0	36497836	C	A
3	rs73065789	0	36498018	G	C
3	rs73065792	0	36498085	A	G
3	rs73065795	0	36498282	G	T
3	rs73065796	0	36498472	G	A
3	rs73065798	0	36498498	A	G
3	rs10514699	0	36498786	T	C
3	rs10514700	0	36499047	G	A
3	rs139179480	0	36499406	C	T
3	rs73065800	0	36499655	A	G
3	rs7635001	0	36499823	T	C
3	rs6550424	0	36499959	G	T
3	rs17035130	0	36500512	C	T
3	rs3214011	0	36500714	A	G
3	rs17035133	0	36501205	T	C
3	rs7648811	0	36501234	A	C
3	rs13060288	0	36501285	G	T
3	rs73824585	0	36501862	G	A
3	rs73067810	0	36501933	A	G
3	rs73067812	0	36501976	A	G
3	rs55768528	0	36502258	T	C
3	rs55978966	0	36502365	A	G
3	rs56279726	0	36502368	G	T
3	rs55725146	0	36502491	T	C
3	rs55766331	0	36502514	G	A
3	rs56086007	0	36502671	T	C
3	rs9857246	0	36502708	C	G
3	rs715660	0	36503067	A	C
3	rs11928506	0	36503309	T	G
3	rs12494487	0	36503485	G	A
3	rs6767011	0	36504281	A	G
3	rs9859630	0	36504676	T	A
3	rs75412954	0	36504981	T	A
3	rs13100890	0	36506238	G	A
3	rs9850763	0	36506784	G	C
3	rs9812914	0	36506926	A	C
3	rs7623278	0	36507111	A	G
3	rs58775847	0	36508883	G	A
3	rs73067830	0	36509129	A	G
3	rs144891121	0	36509573	T	C
3	rs143491343	0	36510578	T	C
3	rs11718858	0	36511013	G	T
3	rs117436351	0	36511160	T	C
3	rs147542006	0	36511430	C	T
3	rs11916844	0	36511470	T	A
3	rs11928382	0	36511945	G	A
3	rs76154246	0	36512371	G	C
3	rs114506731	0	36514508	A	G
3	rs17247293	0	36515035	G	C
3	rs17035151	0	36515296	G	A
3	rs1456078	0	36515716	G	A
3	rs1350145	0	36516302	G	T
3	rs1350146	0	36516326	G	A
3	rs34773966	0	36517657	T	G
3	rs11709139	0	36517759	T	C
3	rs9881075	0	36517935	C	A
3	rs9843416	0	36518009	A	G
3	rs7646747	0	36518064	C	G
3	rs7646768	0	36518129	C	T
3	rs1456081	0	36519078	G	C
3	rs9840835	0	36520457	T	C
3	rs34135865	0	36521185	T	C
3	rs11708473	0	36521264	C	T
3	rs35014592	0	36522360	C	T
3	rs79926540	0	36522418	G	A
3	rs6795695	0	36522948	A	G
3	rs2885142	0	36523217	T	G
3	rs6787386	0	36523672	T	C
3	rs1456074	0	36524206	C	T
3	rs2290530	0	36524405	C	T
3	rs4678880	0	36524730	G	A
3	rs35558432	0	36525444	A	T
3	rs1456076	0	36525834	C	G
3	rs11926471	0	36527872	A	G
3	rs13083668	0	36528015	C	G
3	rs78953852	0	36528140	C	T
3	rs1378785	0	36528351	T	C
3	rs1869847	0	36529281	A	G
3	rs7645818	0	36530418	A	C
3	rs114092731	0	36530892	G	A
3	rs73067863	0	36530964	C	T
3	rs9872063	0	36531961	T	C
3	rs149349395	0	36532507	A	G
3	rs77465841	0	36532552	C	T
3	rs144652780	0	36532662	A	G
3	rs113053993	0	36533334	T	G
3	rs2290529	0	36534288	G	T
3	rs2290528	0	36534540	G	A
3	rs1456071	0	36536164	A	G
3	rs1456072	0	36536714	C	G
3	rs6786359	0	36537816	C	A
3	rs141072316	0	36540827	G	T
3	rs77390784	0	36542188	T	C
3	rs79637626	0	36542741	A	G
3	rs4624518	0	36542897	T	C
3	rs12637610	0	36545522	C	T
3	rs12637657	0	36545740	C	A
3	rs73067887	0	36547056	C	T
3	rs2885143	0	36548148	C	G
3	rs147711137	0	36549029	C	T
3	rs4425209	0	36550238	T	C
3	rs115199424	0	36550575	C	T
3	rs144067701	0	36550818	C	T
3	rs62243789	0	36551436	G	A
3	rs9827528	0	36552188	G	A
3	rs17035210	0	36553602	T	C
3	rs13091057	0	36553948	A	G
3	rs4678882	0	36554037	G	C
3	rs73067894	0	36555344	G	A
3	rs6797696	0	36556725	T	C
3	rs9825477	0	36556806	G	A
3	rs78558400	0	36558778	T	G
3	rs78277832	0	36559751	G	C
3	rs6777047	0	36559851	G	A
3	rs6777181	0	36560102	C	T
3	rs9861751	0	36560251	T	C
3	rs1456068	0	36561141	C	T
3	rs4678883	0	36561375	T	C
3	rs28551677	0	36561724	C	G
3	rs6797011	0	36562018	T	A
3	rs6787556	0	36563089	C	T
3	rs4678533	0	36563293	C	T
3	rs140531553	0	36564113	A	G
3	rs78721071	0	36564271	A	G
3	rs1869846	0	36565852	A	G
3	rs17035223	0	36566846	A	G
3	rs6810243	0	36567796	A	C
3	rs57328103	0	36568099	C	T
3	rs7427538	0	36570000	A	T
3	rs4635662	0	36570761	T	G
3	rs2885141	0	36572647	T	A
3	rs4482623	0	36572804	A	G
3	rs9681505	0	36573076	T	C
3	rs7647494	0	36573091	C	A
3	rs75350845	0	36574524	G	A
3	rs7372042	0	36576229	G	A
3	rs7372037	0	36576312	C	T
3	rs7627024	0	36576628	T	C
3	rs9814770	0	36580707	T	G
3	rs139080861	0	36580752	C	T
3	rs117729034	0	36580774	T	C
3	rs149468953	0	36580814	A	G
3	rs79188629	0	36581044	G	A
3	rs117480488	0	36582121	G	A
3	rs76876765	0	36582555	C	T
3	rs4308224	0	36583517	G	A
3	rs4678886	0	36584611	T	C
3	rs62243793	0	36585382	T	C
3	rs77740303	0	36587058	C	T
3	rs189542484	0	36587203	G	T
3	rs9878872	0	36587541	C	G
3	rs3772105	0	36589040	A	G
3	rs1915566	0	36589887	G	A
3	rs4678888	0	36590098	T	G
3	rs6550425	0	36591203	A	G
3	rs73827560	0	36591779	T	C
3	rs1357068	0	36591871	G	T
3	rs1521265	0	36592944	A	C
3	rs4256076	0	36592962	G	A
3	rs4678890	0	36594501	A	C
3	rs4678536	0	36594553	T	G
3	rs60154321	0	36595264	T	C
3	rs9817732	0	36595444	C	T
3	rs1879545	0	36596036	T	C
3	rs11708783	0	36596594	G	A
3	rs17195189	0	36597122	G	A
3	rs1357073	0	36597387	T	A
3	rs138983211	0	36597444	C	T
3	rs113902713	0	36597841	G	A
3	rs17035277	0	36597940	C	G
3	rs2361278	0	36602353	G	T
3	rs4678537	0	36602551	T	C
3	rs4678891	0	36602677	C	T
3	rs34934642	0	36604291	C	A
3	rs2361279	0	36604762	G	A
3	rs71328147	0	36606769	C	T
3	rs9873746	0	36607618	T	C
3	rs74635120	0	36607879	T	C
3	rs12635449	0	36607891	C	A
3	rs6789510	0	36609446	C	T
3	rs7640165	0	36610916	C	T
3	rs79216534	0	36611695	G	A
3	rs12633002	0	36611943	A	T
3	rs12638404	0	36611951	C	T
3	rs193173065	0	36612502	G	T
3	rs78881371	0	36612816	C	T
3	rs1402567	0	36613423	T	G
3	rs1402566	0	36613618	A	C
3	rs1829627	0	36614865	C	T
3	rs9873464	0	36616404	G	A
3	rs9818930	0	36617125	T	C
3	rs77858763	0	36617973	C	T
3	rs75084104	0	36618257	T	C
3	rs1357076	0	36618822	G	T
3	rs11914415	0	36618823	G	A
3	rs11914367	0	36618852	C	T
3	rs9847252	0	36619170	A	T
3	rs6783682	0	36619529	A	T
3	rs11915469	0	36619666	G	A
3	rs9814824	0	36619840	G	A
3	rs9814981	0	36619938	G	A
3	rs11712219	0	36621196	T	C
3	rs867840	0	36622550	C	T
3	rs73824407	0	36623733	C	G
3	rs117918901	0	36623892	C	T
3	rs2176994	0	36624641	A	G
3	rs78682749	0	36625977	G	T
3	rs6807650	0	36626610	A	T
3	rs4678538	0	36627347	A	G
3	rs9866606	0	36627955	A	G
3	rs118165509	0	36631149	G	T
3	rs13084725	0	36631441	T	C
3	rs62243829	0	36631483	G	T
3	rs144971683	0	36632194	C	T
3	rs6796320	0	36632206	T	G
3	rs6799477	0	36633003	T	C
3	rs6550427	0	36633152	A	C
3	rs150667996	0	36633775	T	C
3	rs9862677	0	36635385	T	C
3	rs13097823	0	36635588	G	A
3	rs1464411	0	36636183	T	C
3	rs1464412	0	36636906	C	T
3	rs1357074	0	36637751	A	G
3	rs34176351	0	36637873	T	C
3	rs76311507	0	36638007	C	T
3	rs1521271	0	36639516	T	G
3	rs1402564	0	36640211	C	T
3	rs80284688	0	36640745	C	T
3	rs75088114	0	36641822	A	T
3	rs7616895	0	36643821	T	C
3	rs7649526	0	36643951	C	T
3	rs144362539	0	36644307	A	G
3	rs76353001	0	36644445	C	T
3	rs79743690	0	36645218	C	T
3	rs78909120	0	36645497	C	T
3	rs77217593	0	36645873	C	T
3	rs1357075	0	36645939	C	T
3	rs4342062	0	36646229	A	C
3	rs76987266	0	36646440	C	T
3	rs11928585	0	36647490	C	T
3	rs150226970	0	36648290	A	G
3	rs80020115	0	36649045	G	A
3	rs2176993	0	36650040	C	G
3	rs77464294	0	36650813	C	T
3	rs9867230	0	36652419	A	T
3	rs76618785	0	36652868	T	C
3	rs12496227	0	36653648	A	G
3	rs75399334	0	36653755	A	G
3	rs146647722	0	36654175	C	G
3	rs4678892	0	36654762	A	C
3	rs6780039	0	36655637	C	G
3	rs6780043	0	36655652	C	T
3	rs73824412	0	36655917	A	G
3	rs73824414	0	36656037	T	A
3	rs6550428	0	36656234	A	G
3	rs76406659	0	36656975	C	T
3	rs147705167	0	36657313	A	T
3	rs71328150	0	36658531	T	C
3	rs79702728	0	36659203	G	A
3	rs142467338	0	36659760	C	G
3	rs80187854	0	36660574	G	A
3	rs73069684	0	36660676	G	A
3	rs6782882	0	36661966	C	T
3	rs73824416	0	36662007	A	C
3	rs9850829	0	36662130	G	T
3	rs77722382	0	36662166	A	C
3	rs11922910	0	36662232	C	T
3	rs62243830	0	36662467	G	A
3	rs9854871	0	36662503	C	T
3	rs9817391	0	36662765	A	G
3	rs144109984	0	36663193	C	T
3	rs144755786	0	36663543	G	A
3	rs113183772	0	36664299	C	T
3	rs6796622	0	36665770	C	T
3	rs9311134	0	36666334	T	A
3	rs2361277	0	36667474	A	C
3	rs11129727	0	36668393	G	A
3	rs17035336	0	36669148	C	T
3	rs17035338	0	36669930	G	C
3	rs62243833	0	36670002	C	A
3	rs17035343	0	36670483	T	C
3	rs1949632	0	36670504	G	T
3	rs62243834	0	36671218	C	A
3	rs1521272	0	36671779	T	C
3	rs11927972	0	36672106	C	T
3	rs79123150	0	36672131	A	G
3	rs7643528	0	36672279	C	T
3	rs4678540	0	36672645	A	C
3	rs74424834	0	36672739	G	A
3	rs77134736	0	36672740	C	A
3	rs10446423	0	36672909	C	T
3	rs17035359	0	36673250	G	A
3	rs6550429	0	36674940	C	T
3	rs113557568	0	36675296	C	G
3	rs9841492	0	36675538	C	T
3	rs147193108	0	36675771	G	A
3	rs9841938	0	36675826	C	T
3	rs999745	0	36677147	C	T
3	rs17035368	0	36677431	T	C
3	rs62243835	0	36677711	A	G
3	rs17035373	0	36678866	G	A
3	rs62243836	0	36679148	A	G
3	rs13323950	0	36679558	C	T
3	rs35547925	0	36679634	G	A
3	rs77395687	0	36679770	G	A
3	rs10510686	0	36679999	G	A
3	rs950147	0	36680080	T	A
3	rs950146	0	36680099	G	T
3	rs950148	0	36680425	T	A
3	rs1396027	0	36680618	A	G
3	rs1354952	0	36680670	A	T
3	rs1396028	0	36680920	A	G
3	rs5009838	0	36681026	C	T
3	rs11710386	0	36681244	A	G
3	rs1354953	0	36681666	C	A
3	rs9874289	0	36681903	G	C
3	rs13090924	0	36682286	G	A
3	rs11720186	0	36682380	C	T
3	rs1605541	0	36682732	G	A
3	rs2135950	0	36682907	A	G
3	rs1507866	0	36683277	C	G
3	rs4678893	0	36683612	C	T
3	rs4678894	0	36683782	G	A
3	rs12715295	0	36683901	T	C
3	rs35516497	0	36684391	G	A
3	rs62243838	0	36684858	T	C
3	rs138561901	0	36684894	A	G
3	rs13082268	0	36686016	C	T
3	rs7651088	0	36686613	A	T
3	rs34206216	0	36686658	T	A
3	rs7428707	0	36687852	A	G
3	rs77942931	0	36687861	C	T
3	rs112855537	0	36688300	C	T
3	rs13100010	0	36688597	G	A
3	rs11721169	0	36688921	C	T
3	rs7617990	0	36689486	T	C
3	rs4678541	0	36689524	G	A
3	rs11707655	0	36690646	G	T
3	rs1553657	0	36690671	G	A
3	rs11707751	0	36690903	G	A
3	rs9822981	0	36691401	C	T
3	rs9843434	0	36691744	T	C
3	rs11709885	0	36692872	C	G
3	rs75037645	0	36694004	C	T
3	rs11919728	0	36694237	G	C
3	rs2204039	0	36694732	C	A
3	rs28879210	0	36695140	A	G
3	rs2361304	0	36695587	A	C
3	rs9799113	0	36695653	A	T
3	rs7625222	0	36695746	C	T
3	rs73052158	0	36695872	A	G
3	rs73052160	0	36696260	T	C
3	rs9821772	0	36696513	G	A
3	rs9821507	0	36696535	C	T
3	rs71328152	0	36697270	C	G
3	rs4678895	0	36697296	G	A
3	rs34961051	0	36697910	T	C
3	rs7637358	0	36698118	A	G
3	rs2361303	0	36698361	C	T
3	rs114756638	0	36698574	G	A
3	rs1915569	0	36698957	G	A
3	rs187524394	0	36699363	C	T
3	rs1911662	0	36699731	C	T
3	rs2204041	0	36700303	A	T
3	rs1588164	0	36700772	G	A
3	rs62245169	0	36701017	C	T
3	rs78024097	0	36701018	A	G
3	rs13082991	0	36701434	T	C
3	rs1396026	0	36701507	A	G
3	rs4266137	0	36701702	T	C
3	rs6782113	0	36702058	C	A
3	rs1879547	0	36703025	G	A
3	rs2056366	0	36703285	C	G
3	rs2139853	0	36703410	T	C
3	rs1396029	0	36703758	C	T
3	rs1396031	0	36703784	C	A
3	rs906475	0	36704321	C	T
3	rs906476	0	36704514	C	G
3	rs78762609	0	36704881	G	A
3	rs4678542	0	36705192	G	A
3	rs4678543	0	36705215	T	C
3	rs11716564	0	36705541	T	C
3	rs11716715	0	36705940	T	G
3	rs80160410	0	36706501	C	T
3	rs10510687	0	36707323	G	T
3	rs35657508	0	36707602	A	G
3	rs28587472	0	36708384	A	T
3	rs73052185	0	36708580	G	T
3	rs11129730	0	36709252	A	G
3	rs9825347	0	36709809	A	G
3	rs34046024	0	36710002	A	C
3	rs7636597	0	36710181	G	A
3	rs67173044	0	36710979	C	T
3	rs9869380	0	36711297	G	T
3	rs10212170	0	36711392	T	C
3	rs11720255	0	36712493	G	A
3	rs10212578	0	36712792	C	A
3	rs74615471	0	36714160	G	A
3	rs13316545	0	36714516	A	T
3	rs7374984	0	36714641	C	T
3	rs150394887	0	36714658	C	T
3	rs9862308	0	36715114	G	A
3	rs6775990	0	36715889	T	C
3	rs73052192	0	36716028	G	C
3	rs117023122	0	36716419	C	G
3	rs1848338	0	36716522	G	C
3	rs55784771	0	36716620	A	G
3	rs73052193	0	36717157	C	T
3	rs79080937	0	36717420	T	C
3	rs9877464	0	36717776	C	T
3	rs34992013	0	36718733	C	T
3	rs9882671	0	36718767	C	T
3	rs1396034	0	36719460	G	A
3	rs189712323	0	36719728	G	T
3	rs11706696	0	36720153	G	A
3	rs73052196	0	36720266	C	T
3	rs6775117	0	36721044	T	C
3	rs56938841	0	36721837	T	C
3	rs2361281	0	36721944	T	C
3	rs113091861	0	36722067	C	G
3	rs2361282	0	36722232	A	G
3	rs9824188	0	36722265	C	T
3	rs9824328	0	36722331	C	T
3	rs6766171	0	36722440	C	T
3	rs73052200	0	36722835	G	A
3	rs55728755	0	36723096	C	T
3	rs9833364	0	36723378	C	T
3	rs6800663	0	36725284	A	G
3	rs6789350	0	36725350	T	G
3	rs6778965	0	36725512	C	T
3	rs1851216	0	36725562	A	G
3	rs11715160	0	36726198	A	C
3	rs13074151	0	36727201	C	T
3	rs73052201	0	36727558	C	T
3	rs73054203	0	36729011	G	A
3	rs9874742	0	36729473	A	G
3	rs66955015	0	36729865	T	C
3	rs17197001	0	36730373	T	G
3	rs117890007	0	36730504	G	C
3	rs12491128	0	36730767	C	A
3	rs2174855	0	36731104	A	G
3	rs7639240	0	36731881	T	C
3	rs1507881	0	36735419	T	G
3	rs67455526	0	36735788	A	G
3	rs6550430	0	36736923	A	G
3	rs9814185	0	36737608	A	G
3	rs4345022	0	36738475	G	A
3	rs906479	0	36738608	T	C
3	rs9877550	0	36738804	T	A
3	rs73054211	0	36738995	A	G
3	rs4678897	0	36739847	T	C
3	rs1543226	0	36739882	A	G
3	rs10865875	0	36740273	A	G
3	rs7648091	0	36740339	T	C
3	rs6806945	0	36740621	T	C
3	rs4678544	0	36741155	A	C
3	rs4678545	0	36741335	G	A
3	rs7651401	0	36741453	T	C
3	rs9823407	0	36742679	T	C
3	rs13081398	0	36743868	T	C
3	rs67454795	0	36745067	G	A
3	rs118058264	0	36746513	C	T
3	rs78578677	0	36747002	C	T
3	rs112805640	0	36747365	A	G
3	rs80291169	0	36747731	C	T
3	rs7625360	0	36748860	A	C
3	rs954493	0	36749177	G	A
3	rs954494	0	36749352	G	A
3	rs9849914	0	36749653	A	C
3	rs150238059	0	36750225	C	G
3	rs4678898	0	36750445	G	A
3	rs34852989	0	36751963	C	T
3	rs1507880	0	36752382	C	T
3	rs62245171	0	36752518	G	T
3	rs12107083	0	36752967	G	T
3	rs73824460	0	36753683	G	A
3	rs9811038	0	36754690	C	G
3	rs76995742	0	36755025	G	A
3	rs35721771	0	36755107	G	A
3	rs6803280	0	36755703	A	G
3	rs74571015	0	36755729	C	A
3	rs13434080	0	36755964	A	T
3	rs13433746	0	36755988	C	G
3	rs13433920	0	36756028	T	G
3	rs79913535	0	36756053	A	C
3	rs13074517	0	36757317	G	T
3	rs1858008	0	36758070	G	C
3	rs62245173	0	36758721	C	T
3	rs906477	0	36760378	G	T
3	rs116392958	0	36760438	C	T
3	rs4678899	0	36761703	T	C
3	rs6805782	0	36761900	A	T
3	rs6781924	0	36762120	C	A
3	rs1969145	0	36762221	T	C
3	rs148221881	0	36764147	T	A
3	rs115255016	0	36765065	C	T
3	rs7639722	0	36765672	C	G
3	rs138426281	0	36766693	C	T
3	rs62245174	0	36766701	G	A
3	rs1879546	0	36767565	C	T
3	rs1911663	0	36768506	A	G
3	rs7632693	0	36768688	G	A
3	rs6787554	0	36768706	G	A
3	rs115147878	0	36769276	G	A
3	rs77028085	0	36770005	T	C
3	rs11717985	0	36770832	C	A
3	rs74567016	0	36773311	C	A
3	rs4678900	0	36773962	T	A
3	rs1507878	0	36774645	C	T
3	rs6808243	0	36775011	G	A
3	rs9882438	0	36776413	A	G
3	rs2063159	0	36777041	A	G
3	rs2063160	0	36777074	T	C
3	rs2063161	0	36777102	T	C
3	rs116865058	0	36778711	C	T
3	rs56028200	0	36779031	T	G
3	rs3796187	0	36779707	G	A
3	rs146728600	0	36780757	C	G
3	rs2135951	0	36784164	G	A
3	rs73054237	0	36784335	C	T
3	rs115017065	0	36785114	C	T
3	rs116244811	0	36786406	C	A
3	rs139977012	0	36786950	C	T
3	rs140246039	0	36788224	C	T
3	rs144209744	0	36788288	G	A
3	rs75537689	0	36788936	T	C
3	rs11917941	0	36789085	T	C
3	rs12489072	0	36789676	T	C
3	rs116329477	0	36790495	A	T
3	rs9854423	0	36791047	A	G
3	rs114886254	0	36791140	G	A
3	rs58053287	0	36791181	C	T
3	rs77271561	0	36791442	C	T
3	rs11917066	0	36791843	G	A
3	rs2362148	0	36792357	A	G
3	rs868488	0	36792606	G	A
3	rs73054243	0	36792900	T	G
3	rs114781849	0	36792989	G	A
3	rs7615553	0	36793391	C	T
3	rs906478	0	36793468	T	C
3	rs4678546	0	36793613	G	C
3	rs147197994	0	36794271	A	C
3	rs73054246	0	36794341	G	A
3	rs7620928	0	36794547	C	A
3	rs7632683	0	36794597	T	C
3	rs7632696	0	36794656	T	C
3	rs1858009	0	36794956	C	G
3	rs139064446	0	36795064	G	A
3	rs76806035	0	36795415	C	T
3	rs7624436	0	36795896	C	T
3	rs9820240	0	36796647	G	A
3	rs56133425	0	36796719	G	A
3	rs73054253	0	36796838	C	T
3	rs4678547	0	36796905	C	T
3	rs142753903	0	36797366	C	A
3	rs55669078	0	36798179	G	C
3	rs2063162	0	36798989	A	G
3	rs62245206	0	36799383	C	T
3	rs6773451	0	36799477	C	G
3	rs7620657	0	36800257	C	T
3	rs4991465	0	36800754	C	T
3	rs7635239	0	36800911	T	C
3	rs1396032	0	36801218	G	A
3	rs141962873	0	36801868	C	T
3	rs150660297	0	36801875	C	A
3	rs139794229	0	36801987	G	T
3	rs7648944	0	36802257	A	G
3	rs4678902	0	36802741	C	T
3	rs4678550	0	36803994	T	C
3	rs875012	0	36805097	G	C
3	rs7650714	0	36805704	T	C
3	rs7616859	0	36805846	A	C
3	rs56131451	0	36805938	G	T
3	rs13063144	0	36807600	C	T
3	rs13085798	0	36807684	T	C
3	rs6783438	0	36807955	G	A
3	rs9311135	0	36809119	G	A
3	rs73054265	0	36809360	A	C
3	rs6550432	0	36810030	G	A
3	rs117810235	0	36810052	T	C
3	rs35890348	0	36810631	C	T
3	rs9811881	0	36811137	T	C
3	rs77146192	0	36811272	C	T
3	rs74554632	0	36811515	T	C
3	rs13087304	0	36811553	G	C
3	rs4678903	0	36812309	C	T
3	rs9838964	0	36812510	A	C
3	rs9876871	0	36812570	C	T
3	rs75227807	0	36812678	C	A
3	rs1507871	0	36812847	A	G
3	rs9877525	0	36812936	C	A
3	rs7612075	0	36812952	T	C
3	rs9882217	0	36813568	C	A
3	rs56206726	0	36813945	G	A
3	rs192659504	0	36814024	T	C
3	rs4258906	0	36814533	G	A
3	rs9859767	0	36814612	G	A
3	rs62245209	0	36815130	T	C
3	rs112006015	0	36815309	G	A
3	rs9865184	0	36815704	G	A
3	rs17035576	0	36817025	T	C
3	rs6550433	0	36817328	T	A
3	rs11927951	0	36817611	C	G
3	rs17035583	0	36818159	A	G
3	rs75756985	0	36818512	G	A
3	rs1876470	0	36819221	A	T
3	rs1876471	0	36819260	G	A
3	rs1876472	0	36819761	G	T
3	rs1848337	0	36819919	C	A
3	rs67283237	0	36820143	A	T
3	rs62245210	0	36820396	G	C
3	rs7652672	0	36820515	C	T
3	rs55634384	0	36820877	A	T
3	rs6767538	0	36822476	C	T
3	rs1876473	0	36823138	C	T
3	rs1396035	0	36823416	C	T
3	rs13318230	0	36823417	G	A
3	rs62245211	0	36823785	T	C
3	rs906480	0	36824677	G	A
3	rs1472861	0	36825111	C	T
3	rs1472862	0	36825139	G	A
3	rs1472863	0	36825533	G	A
3	rs67527113	0	36825962	C	T
3	rs147141521	0	36826140	G	A
3	rs7624701	0	36826151	G	A
3	rs967672	0	36826591	T	C
3	rs140346939	0	36827241	C	T
3	rs4678551	0	36827261	T	C
3	rs149242790	0	36827319	A	G
3	rs62245212	0	36827687	C	G
3	rs68143935	0	36828139	G	A
3	rs4075977	0	36828658	T	C
3	rs145650686	0	36828945	G	T
3	rs885165	0	36829228	C	T
3	rs885164	0	36829251	C	T
3	rs1588165	0	36829697	G	A
3	rs987190	0	36829980	G	A
3	rs987191	0	36830114	C	T
3	rs1507869	0	36830246	G	A
3	rs1507870	0	36830901	C	T
3	rs117978429	0	36831314	A	C
3	rs11129732	0	36831830	C	A
3	rs62245248	0	36831872	G	A
3	rs11713606	0	36831937	C	T
3	rs7648754	0	36832082	A	G
3	rs6550434	0	36832273	G	C
3	rs6781113	0	36832347	C	T
3	rs6781364	0	36832371	G	A
3	rs77978230	0	36832787	C	G
3	rs67994182	0	36832949	C	T
3	rs76761283	0	36833223	T	C
3	rs4678904	0	36833883	C	G
3	rs55644704	0	36834099	A	G
3	rs1008070	0	36834257	G	A
3	rs9849965	0	36837401	C	G
3	rs75476316	0	36837572	T	A
3	rs74730614	0	36837573	C	G
3	rs7641128	0	36841757	G	C
3	rs35481323	0	36842021	C	G
3	rs13072940	0	36842623	T	A
3	rs9311137	0	36842884	T	G
3	rs931913	0	36843149	G	A
3	rs4678906	0	36843661	T	C
3	rs9882879	0	36844071	C	T
3	rs182614755	0	36844315	A	G
3	rs4678552	0	36844522	G	A
3	rs6807190	0	36844881	G	A
3	rs55882033	0	36846396	C	A
3	rs4678553	0	36846786	G	A
3	rs185791704	0	36846999	G	T
3	rs9311138	0	36847271	A	G
3	rs9876665	0	36848283	G	T
3	rs9876421	0	36848316	C	T
3	rs7646422	0	36848743	C	T
3	rs75048521	0	36848851	G	A
3	rs7646626	0	36848916	C	T
3	rs1806582	0	36849377	G	A
3	rs2063157	0	36850417	T	A
3	rs11707149	0	36850490	C	T
3	rs78136662	0	36850660	C	T
3	rs9853959	0	36850884	A	G
3	rs7633739	0	36851900	A	T
3	rs146232920	0	36852108	T	C
3	rs7636849	0	36852776	A	T
3	rs4678908	0	36853622	G	T
3	rs925134	0	36854194	T	G
3	rs925135	0	36854253	G	A
3	rs4678554	0	36855613	C	T
3	rs9834970	0	36856030	T	C
3	rs906482	0	36856328	G	A
3	rs906483	0	36856473	C	T
3	rs906484	0	36856587	T	A
3	rs75968099	0	36858583	C	T
3	rs1027840	0	36859083	A	G
3	rs1553656	0	36859705	T	C
3	rs1532964	0	36860543	G	A
3	rs1472864	0	36860697	A	G
3	rs1532965	0	36861196	T	G
3	rs1532966	0	36861206	T	A
3	rs1006834	0	36861481	A	T
3	rs1507882	0	36862288	G	A
3	rs4072458	0	36862680	T	C
3	rs4624519	0	36862980	C	T
3	rs77810433	0	36863900	A	G
3	rs9917659	0	36864160	A	G
3	rs35784452	0	36864457	C	T
3	rs6550435	0	36864489	T	G
3	rs115264543	0	36867166	T	C
3	rs4789	0	36869439	T	C
3	rs11129735	0	36870230	A	G
3	rs2174854	0	36870427	C	G
3	rs7652637	0	36871507	T	C
3	rs12637912	0	36871894	C	A
3	rs3732386	0	36871993	C	T
3	rs3732385	0	36872193	C	A
3	rs3732384	0	36872224	T	C
3	rs3796186	0	36876154	C	T
3	rs9811916	0	36878086	A	G
3	rs117311714	0	36878370	C	G
3	rs4678909	0	36878563	A	G
3	rs4234258	0	36878970	A	G
3	rs79244041	0	36879202	C	G
3	rs11129736	0	36879605	A	G
3	rs4431050	0	36880684	A	G
3	rs4476463	0	36880858	A	G
3	rs56345988	0	36881240	G	T
3	rs4547646	0	36881654	A	T
3	rs12495792	0	36881699	C	A
3	rs4392371	0	36883010	C	A
3	rs9821223	0	36883369	T	C
3	rs6771655	0	36884370	C	A
3	rs139121810	0	36884379	C	T
3	rs9882911	0	36885392	T	C
3	rs9863798	0	36885960	C	T
3	rs35979223	0	36886306	G	A
3	rs4678910	0	36887973	C	G
3	rs4678911	0	36888064	G	T
3	rs9819304	0	36888172	T	G
3	rs12497299	0	36888575	C	T
3	rs9985296	0	36889621	T	C
3	rs77195211	0	36890387	G	T
3	rs11129737	0	36890461	A	G
3	rs147917134	0	36890577	C	T
3	rs11712098	0	36891615	T	G
3	rs76465876	0	36891634	C	A
3	rs3733032	0	36892409	G	A
3	rs3733033	0	36892586	A	G
3	rs4441609	0	36892717	T	C
3	rs4375995	0	36893000	A	G
3	rs17195098	0	36893965	C	T
3	rs17807744	0	36894048	C	T
3	rs9883001	0	36894579	C	T
3	rs4678912	0	36894646	A	T
3	rs184221089	0	36895311	C	T
3	rs4678913	0	36895741	C	G
3	rs11706780	0	36896235	C	T
3	rs4327336	0	36896270	C	T
3	rs76739135	0	36897630	C	A
3	rs11712950	0	36897812	T	C
3	rs7619089	0	36899593	C	T
3	rs4642070	0	36900944	C	T
3	rs11129738	0	36901580	T	C
3	rs145644228	0	36903418	G	C
3	rs57251184	0	36903491	C	T
3	rs12637747	0	36904783	A	G
3	rs9311139	0	36905623	T	C
3	rs28522146	0	36906822	C	G
3	rs68185107	0	36907090	C	T
3	rs138739237	0	36907389	C	T
3	rs76851125	0	36908424	G	A
3	rs188902370	0	36909462	T	C
3	rs9859093	0	36909472	C	G
3	rs17035672	0	36909902	T	G
3	rs6550437	0	36911079	G	A
3	rs6808230	0	36911597	T	C
3	rs6775274	0	36913259	A	T
3	rs9881419	0	36913888	G	A
3	rs12488181	0	36913967	T	A
3	rs7649846	0	36914958	C	T
3	rs4510338	0	36915524	T	C
3	rs4296548	0	36915814	T	G
3	rs6764968	0	36917368	C	T
3	rs6765139	0	36917406	G	A
3	rs75684038	0	36918029	G	T
3	rs72619986	0	36918399	G	A
3	rs6550438	0	36918614	C	A
3	rs73068044	0	36919481	G	A
3	rs9810132	0	36920050	G	A
3	rs6769594	0	36920156	T	C
3	rs73068046	0	36920158	C	T
3	rs4497988	0	36920622	G	T
3	rs12629833	0	36920796	C	T
3	rs4404400	0	36921795	C	T
3	rs4340652	0	36922004	T	A
3	rs67702069	0	36922066	G	A
3	rs55690320	0	36922229	A	T
3	rs7633292	0	36922419	A	C
3	rs7613678	0	36922474	C	T
3	rs138368106	0	36923026	C	G
3	rs12107029	0	36923207	C	T
3	rs143850138	0	36923235	G	C
3	rs11129739	0	36923342	A	G
3	rs9830322	0	36923392	G	A
3	rs9830379	0	36923615	C	A
3	rs9882814	0	36924421	G	A
3	rs11918190	0	36924629	T	C
3	rs11921747	0	36924636	A	C
3	rs11129740	0	36925194	C	A
3	rs4583586	0	36925460	T	C
3	rs7428947	0	36926338	C	A
3	rs9833928	0	36926372	T	C
3	rs6804957	0	36927111	A	G
3	rs6794134	0	36927363	T	C
3	rs6765624	0	36927546	G	A
3	rs72861201	0	36928235	T	C
3	rs9862188	0	36928318	A	C
3	rs148264883	0	36928430	C	G
3	rs56149992	0	36930451	C	T
3	rs6776162	0	36930801	G	A
3	rs6550439	0	36930875	A	C
3	rs4602338	0	36932232	A	C
3	rs10222525	0	36932601	C	T
3	rs6783176	0	36933023	C	G
3	rs9832646	0	36934534	G	C
3	rs717734	0	36935744	A	G
3	rs717733	0	36935752	C	T
3	rs6793902	0	36936149	G	A
3	rs11129741	0	36937106	G	A
3	rs6781803	0	36937521	G	A
3	rs11129742	0	36937674	G	A
3	rs4508725	0	36937943	C	T
3	rs4423718	0	36937964	G	A
3	rs4328757	0	36938180	C	T
3	rs4425210	0	36938417	G	A
3	rs4528889	0	36939094	A	G
3	rs6550440	0	36939286	G	A
3	rs6550441	0	36939606	G	A
3	rs7645639	0	36939771	T	C
3	rs9864910	0	36940741	G	T
3	rs6550442	0	36941924	G	A
3	rs7643366	0	36942881	C	T
3	rs11708164	0	36943118	T	C
3	rs9882924	0	36945591	T	C
3	rs73068054	0	36945794	G	A
3	rs7611656	0	36946818	C	A
3	rs114895522	0	36948167	T	C
3	rs4678914	0	36948417	T	G
3	rs6805239	0	36949962	G	T
3	rs9819348	0	36951527	C	T
3	rs17035748	0	36951572	C	A
3	rs4425211	0	36951898	A	G
3	rs6779665	0	36952932	T	C
3	rs17035750	0	36952984	T	G
3	rs11709254	0	36953043	G	A
3	rs9867455	0	36953424	A	T
3	rs72619987	0	36954884	G	C
3	rs57222201	0	36955780	A	G
3	rs9813869	0	36956349	C	G
3	rs7624498	0	36957719	T	C
3	rs13080850	0	36958463	C	A
3	rs6769189	0	36958773	G	A
3	rs6769400	0	36958995	G	A
3	rs6772646	0	36959792	G	A
3	rs28576724	0	36959899	T	C
3	rs7622114	0	36960660	C	A
3	rs73826914	0	36962175	G	A
3	rs13314421	0	36962388	A	G
3	rs11714248	0	36962588	G	A
3	rs72619988	0	36962739	C	G
3	rs7628483	0	36962774	C	T
3	rs62246862	0	36963274	C	A
3	rs7629009	0	36963360	C	T
3	rs11129743	0	36963420	C	T
3	rs11715554	0	36964216	G	A
3	rs4678915	0	36964583	G	A
3	rs6789885	0	36964854	C	T
3	rs4678916	0	36965002	A	C
3	rs11710779	0	36965037	G	A
3	rs34827295	0	36965123	A	G
3	rs4678917	0	36965158	T	C
3	rs6806158	0	36966067	T	C
3	rs11129744	0	36966449	G	A
3	rs9849555	0	36968309	C	T
3	rs11926768	0	36968347	T	C
3	rs11129745	0	36968873	G	A
3	rs111899745	0	36969705	G	A
3	rs1105573	0	36971517	C	T
3	rs75683797	0	36972262	G	A
3	rs141723508	0	36973969	G	T
3	rs12497643	0	36974003	G	A
3	rs6781272	0	36974632	A	T
3	rs75719820	0	36976483	G	A
3	rs75543397	0	36976537	A	G
3	rs6777094	0	36976926	T	A
3	rs4535177	0	36977460	A	G
3	rs11706926	0	36978647	A	G
3	rs6777217	0	36979042	A	G
3	rs56231935	0	36979260	T	C
3	rs7619689	0	36981363	T	G
3	rs7619703	0	36981411	T	A
3	rs9857252	0	36985232	C	A
3	rs35143437	0	36985315	T	G
3	rs6776697	0	36985664	C	T
3	rs13421	0	36985879	T	C
3	rs143109735	0	36986808	G	A
3	rs2276809	0	36986932	C	T
3	rs2276808	0	36986992	C	T
3	rs2276807	0	36987083	A	C
3	rs4678555	0	36987573	C	G
3	rs60404305	0	36988221	G	T
3	rs4431051	0	36992405	C	T
3	rs73826924	0	36994957	G	C
3	rs139684234	0	36995363	A	C
3	rs6768108	0	36998755	C	T
3	rs112483344	0	36999050	C	G
3	rs6550443	0	36999582	A	T
3	rs112614368	0	37001130	G	A
3	rs11129746	0	37001972	C	G
3	rs7628085	0	37003076	G	A
3	rs116268546	0	37003545	C	G
3	rs7633998	0	37004908	C	T
3	rs13069542	0	37005513	T	C
3	rs7615363	0	37006262	A	G
3	rs7649344	0	37006396	T	C
3	rs7651903	0	37006686	T	C
3	rs117754110	0	37006926	C	T
3	rs4678556	0	37007396	C	G
3	rs9847384	0	37007862	C	G
3	rs113582435	0	37007939	G	A
3	rs9883604	0	37011026	T	C
3	rs58129217	0	37011624	G	A
3	rs75655777	0	37011831	T	C
3	rs11718237	0	37012099	G	A
3	rs4515003	0	37013231	C	G
3	rs77864739	0	37015960	G	A
3	rs79640879	0	37016074	C	T
3	rs7622170	0	37016576	T	C
3	rs7632760	0	37016953	A	G
3	rs7611106	0	37017024	G	A
3	rs11720073	0	37018991	C	T
3	rs9681525	0	37019906	T	C
3	rs72862692	0	37020268	T	C
3	rs138658814	0	37020501	A	G
3	rs4678920	0	37020649	T	C
3	rs186151349	0	37021000	T	C
3	rs4678921	0	37022803	T	C
3	rs4678922	0	37022864	A	T
3	rs11714125	0	37024256	T	C
3	rs6769734	0	37024338	G	A
3	rs13061520	0	37025534	G	A
3	rs9831084	0	37025661	T	C
3	rs6789043	0	37025867	T	C
3	rs1055095	0	37027933	C	A
3	rs1133661	0	37028066	A	G
3	rs9311149	0	37030175	C	A
3	rs4678557	0	37030229	T	C
3	rs76034534	0	37030304	T	C
3	rs1046512	0	37032296	A	C
3	rs3172297	0	37032370	T	C
3	rs1800734	0	37034946	G	A
3	rs3774343	0	37035834	A	G
3	rs76307598	0	37036301	T	A
3	rs13096329	0	37036684	G	A
3	rs9852378	0	37038771	C	T
3	rs4647215	0	37041320	C	A
3	rs4647218	0	37042082	A	G
3	rs4647222	0	37042960	A	C
3	rs4647224	0	37043230	G	A
3	rs4647226	0	37043796	G	A
3	rs1540354	0	37044489	A	T
3	rs3774341	0	37045233	A	C
3	rs12171282	0	37047583	A	G
3	rs113479434	0	37047777	G	A
3	rs4234259	0	37048633	A	G
3	rs4647250	0	37049098	T	C
3	rs9855475	0	37051667	A	C
3	rs113956733	0	37052070	T	C
3	rs1799977	0	37053568	A	G
3	rs4647260	0	37054601	T	C
3	rs1558528	0	37056990	C	A
3	rs4647269	0	37057591	C	T
3	rs4647277	0	37058509	A	G
3	rs181484846	0	37059582	C	T
3	rs111574542	0	37059942	C	T
3	rs11710807	0	37060321	C	T
3	rs2286939	0	37062040	T	C
3	rs3774339	0	37062854	C	T
3	rs3774338	0	37062959	G	T
3	rs28754348	0	37063728	G	A
3	rs75793463	0	37063907	T	C
3	rs12489959	0	37065605	G	A
3	rs6550445	0	37066369	T	C
3	rs6550446	0	37066373	T	A
3	rs11129748	0	37067050	A	G
3	rs63750447	0	37067240	T	A
3	rs144287831	0	37068079	T	C
3	rs111801681	0	37068204	C	T
3	rs6781146	0	37068257	C	T
3	rs62244263	0	37068557	G	A
3	rs9852810	0	37068969	G	A
3	rs2286940	0	37070106	C	T
3	rs41562513	0	37070437	G	A
3	rs3774336	0	37071915	A	G
3	rs3774335	0	37072627	A	C
3	rs3774334	0	37072705	G	A
3	rs9819025	0	37073287	T	G
3	rs6765395	0	37073579	T	G
3	rs3774333	0	37074216	C	T
3	rs3821826	0	37074368	C	G
3	rs3774332	0	37074668	A	G
3	rs6772548	0	37075934	T	C
3	rs6784088	0	37075984	A	G
3	rs6550447	0	37078280	G	C
3	rs4678925	0	37078506	A	G
3	rs113887194	0	37082599	C	T
3	rs748766	0	37082874	T	C
3	rs113505289	0	37082908	C	T
3	rs9876116	0	37083740	A	G
3	rs2363500	0	37085188	T	A
3	rs112024335	0	37085840	A	C
3	rs145972495	0	37085939	C	T
3	rs67401825	0	37085970	T	C
3	rs9822082	0	37086204	G	A
3	rs75062690	0	37086254	C	T
3	rs116014380	0	37087133	C	G
3	rs9831178	0	37087417	C	T
3	rs2241031	0	37090274	C	T
3	rs1860968	0	37091325	G	A
3	rs74837207	0	37091694	A	G
3	rs1558529	0	37093064	T	C
3	rs4678930	0	37093605	A	G
3	rs111226642	0	37094107	G	T
3	rs148720085	0	37094505	C	T
3	rs4579	0	37094679	G	A
3	rs10849	0	37095070	C	T
3	rs749072	0	37096024	T	C
3	rs4678932	0	37096303	T	G
3	rs2110194	0	37097087	C	T
3	rs74676504	0	37097454	C	T
3	rs76532428	0	37097794	T	C
3	rs150981123	0	37098582	T	C
3	rs12487922	0	37098723	A	C
3	rs3774327	0	37099367	G	A
3	rs3774326	0	37099566	G	A
3	rs7639327	0	37099788	A	G
3	rs7372653	0	37101079	G	A
3	rs7372657	0	37101149	G	A
3	rs11720064	0	37101519	G	T
3	rs58693636	0	37102623	C	T
3	rs116483964	0	37102696	G	A
3	rs6808735	0	37104246	A	C
3	rs2058476	0	37104896	G	T
3	rs1468712	0	37106013	T	C
3	rs7639375	0	37107022	C	A
3	rs2302503	0	37107470	G	A
3	rs75924445	0	37108484	A	G
3	rs6550448	0	37108896	T	A
3	rs56180213	0	37109633	C	A
3	rs9823428	0	37111130	G	A
3	rs17810211	0	37113405	T	C
3	rs138841637	0	37113800	T	A
3	rs1558527	0	37115658	T	C
3	rs7651033	0	37116042	C	T
3	rs2302504	0	37116386	G	T
3	rs11709376	0	37116808	C	G
3	rs726769	0	37117741	A	G
3	rs148648107	0	37118345	G	A
3	rs4678935	0	37119835	A	C
3	rs9810355	0	37121074	A	G
3	rs6806487	0	37121092	C	T
3	rs6806861	0	37121293	G	A
3	rs9814918	0	37121613	A	G
3	rs11714838	0	37121844	G	A
3	rs75636567	0	37121984	C	T
3	rs11707197	0	37122329	A	C
3	rs72864273	0	37122716	G	C
3	rs6550449	0	37122997	A	G
3	rs6550450	0	37123099	C	G
3	rs4678936	0	37123202	G	A
3	rs6550451	0	37123250	G	A
3	rs1990492	0	37124620	A	G
3	rs3821825	0	37124961	A	G
3	rs148250430	0	37125000	A	G
3	rs9846039	0	37125699	C	T
3	rs148560143	0	37127176	G	A
3	rs192257390	0	37129310	C	G
3	rs3821824	0	37130942	G	C
3	rs2302505	0	37131404	C	T
3	rs147891316	0	37131815	G	T
3	rs9879135	0	37132279	G	A
3	rs2302506	0	37133124	A	G
3	rs11915301	0	37133853	G	A
3	rs3774323	0	37134451	T	C
3	rs75859916	0	37134800	C	T
3	rs17204675	0	37135797	T	C
3	rs9820888	0	37136711	T	G
3	rs17810493	0	37137709	A	T
3	rs67385735	0	37138751	A	G
3	rs79815703	0	37140303	T	C
3	rs79381289	0	37141703	C	T
3	rs7638252	0	37141732	G	C
3	rs7616160	0	37141977	A	G
3	rs11710860	0	37143017	G	A
3	rs17204801	0	37143434	G	A
3	rs6800554	0	37143879	C	T
3	rs2302507	0	37144535	C	A
3	rs4678937	0	37145174	C	T
3	rs9859086	0	37146191	A	C
3	rs6550455	0	37147358	T	C
3	rs6796088	0	37147572	G	T
3	rs9836891	0	37148882	C	G
3	rs7643836	0	37148958	G	A
3	rs17810754	0	37149447	C	T
3	rs6806252	0	37150988	C	G
3	rs7620643	0	37152131	T	C
3	rs3774322	0	37153270	G	A
3	rs79712964	0	37154927	A	G
3	rs182775786	0	37156262	A	G
3	rs55755638	0	37157145	C	T
3	rs67233917	0	37157635	A	G
3	rs3774321	0	37158567	T	G
3	rs9861967	0	37158798	C	T
3	rs3821823	0	37158827	T	C
3	rs35835767	0	37160285	A	G
3	rs173051	0	37160489	A	T
3	rs11707406	0	37160677	T	C
3	rs75469177	0	37161233	C	A
3	rs6780799	0	37162758	G	A
3	rs75741550	0	37162864	T	C
3	rs79142238	0	37164443	G	C
3	rs6787539	0	37164647	G	A
3	rs1500794	0	37165542	A	G
3	rs11927149	0	37166061	C	T
3	rs11713122	0	37168314	A	C
3	rs3733030	0	37170717	T	C
3	rs3733029	0	37170750	G	C
3	rs6764444	0	37173715	T	C
3	rs11717310	0	37175150	C	T
3	rs77133748	0	37175866	G	A
3	rs9832138	0	37175960	A	G
3	rs2885608	0	37176045	A	G
3	rs9832423	0	37176116	A	G
3	rs147013276	0	37177495	T	C
3	rs6775008	0	37179031	A	G
3	rs4678938	0	37181015	G	C
3	rs6809297	0	37181591	G	A
3	rs6550456	0	37181995	A	G
3	rs6550457	0	37182198	T	C
3	rs17035994	0	37182717	G	A
3	rs336601	0	37184473	G	A
3	rs7640224	0	37185143	A	T
3	rs10154916	0	37185960	T	C
3	rs4678939	0	37187398	C	T
3	rs4678940	0	37187513	G	A
3	rs62244272	0	37187950	C	T
3	rs6550458	0	37188318	T	A
3	rs148810932	0	37188949	T	C
3	rs76740138	0	37191322	T	A
3	rs7630221	0	37192199	A	G
3	rs151158261	0	37193711	T	C
3	rs9839933	0	37195162	G	T
3	rs4678942	0	37195921	C	A
3	rs9869432	0	37196601	T	C
3	rs4678943	0	37197355	T	C
3	rs116655040	0	37197814	T	A
3	rs9823120	0	37199050	A	G
3	rs9823617	0	37199350	A	T
3	rs2362824	0	37199453	G	A
3	rs7638620	0	37200085	A	G
3	rs2175881	0	37201118	C	T
3	rs374951	0	37201611	T	C
3	rs2362825	0	37202988	T	C
3	rs2362826	0	37203360	T	C
3	rs77340616	0	37204816	T	C
3	rs6786857	0	37205015	C	T
3	rs1392749	0	37205191	C	T
3	rs7634972	0	37205716	C	T
3	rs138124594	0	37206515	G	A
3	rs7637994	0	37206586	C	T
3	rs11917563	0	37207638	T	C
3	rs9755599	0	37208192	T	C
3	rs113334978	0	37208239	G	A
3	rs11706079	0	37208947	C	A
3	rs186445461	0	37208992	A	G
3	rs73057481	0	37209341	C	T
3	rs75888249	0	37210481	T	C
3	rs11920928	0	37210874	T	C
3	rs11916897	0	37211128	C	G
3	rs80200976	0	37211371	T	C
3	rs931721	0	37211972	T	C
3	rs6796640	0	37213274	C	A
3	rs17811658	0	37214204	T	C
3	rs4678944	0	37214685	C	T
3	rs9829683	0	37217622	C	A
3	rs9854641	0	37218461	T	C
3	rs9854956	0	37218588	T	G
3	rs963078	0	37220509	G	T
3	rs11717564	0	37220888	T	A
3	rs113013412	0	37221084	A	G
3	rs9852386	0	37222329	G	A
3	rs11714667	0	37222360	G	A
3	rs6550459	0	37223735	G	A
3	rs1053006	0	37224099	G	A
3	rs11711937	0	37224838	C	G
3	rs11711968	0	37224967	C	G
3	rs6786584	0	37225728	T	C
3	rs6773752	0	37225837	C	T
3	rs6786906	0	37226016	T	C
3	rs12629462	0	37226969	A	C
3	rs60832053	0	37227733	T	C
3	rs7616105	0	37229522	G	A
3	rs150053824	0	37231590	G	A
3	rs13098279	0	37232458	G	A
3	rs111284151	0	37233313	G	A
3	rs111616429	0	37234107	T	C
3	rs7631605	0	37234589	C	T
3	rs6762716	0	37235370	A	G
3	rs76336425	0	37239047	T	C
3	rs4678945	0	37239324	G	C
3	rs113606019	0	37242169	G	T
3	rs138794027	0	37242191	G	C
3	rs75886912	0	37243297	G	T
3	rs147146696	0	37244505	C	A
3	rs75658707	0	37244687	T	G
3	rs56304874	0	37245983	G	T
3	rs17206443	0	37246383	T	A
3	rs58948051	0	37246496	G	A
3	rs72866090	0	37246902	G	A
3	rs145039427	0	37246904	T	C
3	rs55898028	0	37248337	A	G
3	rs146988502	0	37248491	C	T
3	rs55656326	0	37248492	G	A
3	rs150712398	0	37248761	T	C
3	rs336594	0	37252270	G	A
3	rs4678949	0	37253277	C	T
3	rs4678950	0	37253682	C	T
3	rs4678561	0	37253945	G	A
3	rs60490177	0	37254925	G	C
3	rs62244283	0	37255251	G	A
3	rs62244284	0	37256232	C	T
3	rs140817297	0	37256873	G	A
3	rs6801864	0	37257242	A	G
3	rs111552713	0	37257503	A	C
3	rs58491735	0	37257553	G	C
3	rs11129752	0	37257793	C	T
3	rs7610068	0	37257843	G	T
3	rs7632108	0	37258063	A	C
3	rs1399178	0	37258669	G	A
3	rs144613985	0	37258700	G	T
3	rs11716414	0	37258835	G	A
3	rs9860764	0	37259144	C	T
3	rs72866099	0	37259646	C	A
3	rs68159333	0	37259739	G	A
3	rs11708049	0	37261396	T	C
3	rs9876275	0	37261697	G	C
3	rs61489663	0	37261734	T	A
3	rs9839105	0	37262286	A	G
3	rs7628444	0	37263592	C	G
3	rs57863333	0	37263719	G	A
3	rs1392748	0	37265313	T	C
3	rs146787134	0	37265546	C	T
3	rs11926827	0	37266125	C	G
3	rs187170380	0	37266230	T	A
3	rs9874437	0	37266678	C	T
3	rs11705906	0	37268496	G	A
3	rs7627949	0	37268913	G	T
3	rs7639607	0	37269039	T	C
3	rs11714716	0	37269678	A	G
3	rs79688145	0	37270103	A	G
3	rs6809976	0	37270341	A	C
3	rs925649	0	37270864	C	T
3	rs336599	0	37272136	T	C
3	rs336598	0	37272575	A	C
3	rs62244286	0	37276320	C	T
3	rs9834928	0	37276408	A	G
3	rs2062587	0	37276674	T	C
3	rs138186017	0	37277102	C	T
3	rs62244287	0	37277558	G	A
3	rs6770520	0	37278048	A	G
3	rs141758611	0	37278206	C	T
3	rs11921099	0	37278358	A	G
3	rs73059464	0	37278835	A	G
3	rs28533984	0	37280200	C	T
3	rs141256074	0	37281055	G	A
3	rs4678562	0	37282070	C	T
3	rs11710131	0	37282685	G	A
3	rs4678952	0	37284427	T	G
3	rs2271549	0	37284763	G	C
3	rs2271548	0	37285152	C	T
3	rs2271547	0	37285188	G	C
3	rs6773419	0	37285522	G	T
3	rs6550463	0	37288002	T	C
3	rs4678953	0	37289234	T	C
3	rs6800842	0	37289604	G	A
3	rs336597	0	37289822	C	T
3	rs17206856	0	37290210	G	A
3	rs146117611	0	37290297	A	G
3	rs77597703	0	37293174	A	C
3	rs188101947	0	37293362	G	A
3	rs35953631	0	37293625	C	A
3	rs150102908	0	37294176	G	A
3	rs4458322	0	37295389	C	T
3	rs62244333	0	37296662	T	C
3	rs9810522	0	37296826	A	G
3	rs11714766	0	37297443	C	A
3	rs56990886	0	37298243	G	A
3	rs17036166	0	37298888	C	T
3	rs17036169	0	37299214	C	T
3	rs73059479	0	37299798	T	G
3	rs7637545	0	37299976	A	G
3	rs7618155	0	37300477	C	G
3	rs144778389	0	37301175	T	G
3	rs11129754	0	37302282	A	G
3	rs1533321	0	37302408	G	A
3	rs4621287	0	37304523	A	G
3	rs6550466	0	37305480	T	C
3	rs62244335	0	37307162	A	G
3	rs62244336	0	37307714	A	G
3	rs111334780	0	37307785	G	A
3	rs73059487	0	37308262	A	T
3	rs1040073	0	37308532	C	T
3	rs883523	0	37311092	A	G
3	rs6791305	0	37311477	C	T
3	rs7651477	0	37313088	T	C
3	rs142626196	0	37313572	T	C
3	rs78616193	0	37314059	A	G
3	rs76188333	0	37314598	T	C
3	rs144518373	0	37315028	A	G
3	rs6805305	0	37315873	G	C
3	rs3774317	0	37317515	G	T
3	rs3774318	0	37317526	A	T
3	rs77896226	0	37321482	C	T
3	rs9857674	0	37324990	T	C
3	rs62244337	0	37326022	C	T
3	rs117333302	0	37326105	A	G
3	rs13072995	0	37329236	A	G
3	rs4336065	0	37329654	G	A
3	rs77519911	0	37330974	T	G
3	rs79764532	0	37332296	G	A
3	rs6791671	0	37332821	T	C
3	rs11720550	0	37332897	C	T
3	rs150653593	0	37333985	T	C
3	rs6550469	0	37334135	A	G
3	rs115533755	0	37334237	C	T
3	rs143538413	0	37335467	A	T
3	rs140758028	0	37335673	A	G
3	rs150565694	0	37341276	C	T
3	rs4283531	0	37341469	G	A
3	rs11716746	0	37341909	A	G
3	rs114504289	0	37342828	A	G
3	rs60330515	0	37342972	T	C
3	rs11129755	0	37343427	A	G
3	rs11129756	0	37344180	G	A
3	rs6550470	0	37345226	A	G
3	rs4452278	0	37346319	G	A
3	rs4574224	0	37347150	A	G
3	rs113227914	0	37347514	G	T
3	rs7638631	0	37347877	G	A
```
