## Supplementary material for "Characterization of shared and ancestry-specific signals driving complex traits using multi-ancestry fine-mapping": susiex_nc3.cs80.cs

```
CS_ID	SNP	BP	REF_ALLELE	ALT_ALLELE	REF_FRQ	BETA	SE	-LOG10P	CS_PIP	OVRL_PIP
1	rs9876421	36848316	T,T	C,C	0.650099,0.947421	0.0281639,-0.019516	0.0041455,0.0191524	10.9618,0.511153	0.175775	0.175831
1	rs4678552	36844522	A,A	G,G	0.651093,0.945437	0.0280912,-0.0182414	0.00414823,0.0188207	10.8957,0.478292	0.14665	0.146706
1	rs931913	36843149	A,A	G,G	0.652087,0.945437	0.0279754,-0.0185561	0.00415099,0.0188207	10.7987,0.489238	0.121131	0.121188
1	rs9882879	36844071	T,T	C,C	0.652087,0.947421	0.0279754,-0.0181107	0.00415099,0.0191524	10.7987,0.463002	0.116588	0.116645
1	rs75968099	36858583	T,T	C,C	0.637177,0.945437	0.0277438,-0.00434187	0.00411209,0.0188207	10.8209,0.0874853	0.0914359	0.0914923
1	rs6550435	36864489	G,G	T,T	0.627237,0.938492	0.0271534,-0.00335355	0.00408891,0.0177919	10.5057,0.0703284	0.0536585	0.0537173
1	rs3732385	36872193	A,A	C,C	0.626243,0.938492	0.0268806,-0.00200654	0.00408671,0.0177919	10.3204,0.0408602	0.0362754	0.0363352
1	rs7652637	36871507	C,C	T,T	0.626243,0.938492	0.0268372,-0.00210058	0.00408671,0.0177919	10.2894,0.0428636	0.0339721	0.0340315
1	rs3732384	36872224	C,C	T,T	0.626243,0.938492	0.0268372,-0.00210058	0.00408671,0.0177919	10.2894,0.0428636	0.0339721	0.0340315
2	rs35481323	36842021	G,G	C,C	0.600398,0.962302	-0.019826,-0.0951265	0.00403651,0.0224433	6.04426,4.64784	0.285884	0.286572
2	rs906482	36856328	A,A	G,G	0.60835,0.886905	-0.0205726,-0.0497958	0.00405055,0.0134972	6.42079,3.64815	0.0431698	0.0442089
2	rs11707149	36850490	T,T	C,C	0.602386,0.946429	-0.0208351,-0.069305	0.00403991,0.0189842	6.60121,3.58242	0.0330785	0.0335049
2	rs3796186	36876154	T,T	C,C	0.73161,0.934524	-0.0187578,-0.06387	0.00446187,0.0172809	4.58137,3.6595	0.0268026	0.0277761
2	rs13072940	36842623	A,A	T,T	0.600398,0.946429	-0.0203635,-0.0678096	0.00403651,0.0189842	6.34302,3.4505	0.021945	0.0222738
2	rs35979223	36886306	A,A	G,G	0.964215,0.967262	0.00137179,-0.0855095	0.0106439,0.0240217	0.0469885,3.43025	0.0167705	0.017472
2	rs1532964	36860543	A,A	G,G	0.729622,0.852183	-0.0166113,-0.0433806	0.00445148,0.0120441	3.72071,3.5003	0.0142478	0.0150673
2	rs1472864	36860697	G,G	A,A	0.729622,0.852183	-0.0167972,-0.0428177	0.00445148,0.0120441	3.79306,3.42266	0.0126165	0.0133633
2	rs4678908	36853622	T,T	G,G	0.261431,0.909722	0.00984219,-0.0599766	0.00449951,0.0149162	1.54191,4.23676	0.0122033	0.0128434
2	rs9917659	36864160	G,G	A,A	0.729622,0.855159	-0.0183563,-0.040504	0.00445148,0.012146	4.42836,3.06867	0.00833366	0.00904788
2	rs35784452	36864457	T,T	C,C	0.728628,0.855159	-0.018062,-0.0406562	0.00444635,0.012146	4.31326,3.08828	0.0079871	0.00868339
2	rs7636849	36852776	T,T	A,A	0.602386,0.871032	-0.0205185,-0.0406452	0.00403991,0.012754	6.42079,2.84217	0.00732449	0.00767397
2	rs925135	36854253	A,A	G,G	0.620278,0.871032	-0.0188589,-0.0413899	0.00407393,0.012754	5.43515,2.93054	0.00568518	0.00598244
2	rs870446	36488350	C,C	T,T	0.733598,0.810516	-0.0160545,-0.0147775	0.00447241,0.0109078	3.48004,0.755745	0.00543981	0.0116837
2	rs9849965	36837401	G,G	C,C	0.282306,0.910714	0.00950354,-0.0555338	0.00439248,0.0149907	1.51576,3.67416	0.00401555	0.00437187
2	rs2063157	36850417	A,A	T,T	0.243539,0.892857	0.00766269,-0.0497939	0.0046064,0.0138207	1.01676,3.50204	0.0038152	0.00412946
2	rs7633739	36851900	T,T	A,A	0.243539,0.818452	0.00766269,-0.0386223	0.0046064,0.0110895	1.01676,3.30433	0.00361926	0.00398513
2	rs906483	36856473	T,T	C,C	0.265408,0.819444	0.00965646,-0.0390392	0.00447775,0.0111132	1.50806,3.35333	0.00329516	0.00364946
2	rs78953852	36528140	NA,T	NA,C	NA,0.925595	NA,-0.0419717	NA,0.0162889	NA,2.0011	0.00321472	0.00865985
2	rs1806582	36849377	A,A	G,G	0.259443,0.893849	0.0100537,-0.0504454	0.00451065,0.0138774	1.58802,3.55611	0.00321451	0.00350057
2	rs9876665	36848283	T,T	G,G	0.259443,0.893849	0.00995008,-0.050395	0.00451065,0.0138774	1.5624,3.54999	0.00320191	0.00348636
2	rs7646422	36848743	T,T	C,C	0.264414,0.893849	0.0102739,-0.050395	0.00448312,0.0138774	1.65909,3.54999	0.00315845	0.00344201
2	rs187839626	36948564	G,NA	A,NA	0.997018,NA	0.0977817,NA	0.0362599,NA	2.1547,NA	0.00314238	0.00779559
2	rs4678553	36846786	A,A	G,G	0.260437,0.892857	0.00966263,-0.0498063	0.00450506,0.0138207	1.49531,3.50353	0.00303591	0.00331151
2	rs4678906	36843661	C,C	T,T	0.246521,0.891865	0.00730307,-0.0480522	0.00458751,0.0137648	0.953127,3.31756	0.00288243	0.00314483
2	rs9853959	36850884	G,G	A,A	0.243539,0.893849	0.00780126,-0.0486226	0.0046064,0.0138774	1.04408,3.33836	0.00274525	0.00299474
2	rs182775786	37156262	NA,G	NA,A	NA,0.982143	NA,0.0807088	NA,0.0322783	NA,1.9064	0.00271864	0.00536132
2	rs7646626	36848916	T,T	C,C	0.263419,0.893849	0.0102386,-0.0496333	0.00448855,0.0138774	1.64693,3.45822	0.00267096	0.00292436
2	rs925134	36854194	G,G	T,T	0.260437,0.818452	0.00985432,-0.0383035	0.00450506,0.0110895	1.54191,3.25787	0.00259355	0.00289327
2	rs141118750	36625234	G,NA	A,NA	0.983101,NA	0.0416669,NA	0.0153396,NA	2.18034,NA	0.00245293	0.00598815
2	rs9311137	36842884	G,G	T,T	0.245527,0.891865	0.00749874,-0.0474516	0.00459376,0.0137648	0.988851,3.24703	0.00244787	0.00268288
2	rs79468334	36439455	NA,C	NA,T	NA,0.917659	NA,0.0371454	NA,0.0155508	NA,1.77184	0.00243812	0.00529009
2	rs4678879	36490020	A,A	G,G	0.700795,0.811508	-0.013941,-0.0144303	0.00431777,0.0109298	2.9054,0.728758	0.00240241	0.00521262
2	rs906484	36856587	A,A	T,T	0.265408,0.819444	0.00937559,-0.0373963	0.00447775,0.0111132	1.44038,3.11617	0.00217218	0.00243542
2	rs4678554	36855613	T,T	C,C	0.264414,0.818452	0.00990173,-0.0374347	0.00448312,0.0110895	1.56547,3.13296	0.00215275	0.00241881
2	rs7641128	36841757	C,C	G,G	0.243539,0.893849	0.0073536,-0.0468925	0.0046064,0.0138774	0.957021,3.13824	0.00206795	0.00227585
2	rs6777047	36559851	A,A	G,G	0.466203,0.22123	-0.00719986,-0.0257954	0.00396336,0.0102986	1.15941,1.91174	0.00191235	0.00351715
2	rs1848337	36819919	A,A	C,C	0.162028,0.349206	-0.0165039,-0.000235911	0.00536574,0.00896686	2.67789,0.00921256	0.00179625	0.00432652
2	rs76202877	36489964	G,G	C,C	0.922465,0.926587	-0.00725766,-0.0453927	0.00739292,0.0163898	0.486455,2.2508	0.00175456	0.00498538
2	rs7646768	36518129	T,T	C,C	0.127237,0.134921	-0.015256,-0.0276796	0.00593314,0.0125123	1.99434,1.56939	0.00175161	0.00431346
2	rs114895522	36948167	NA,C	NA,T	NA,0.972222	NA,-0.0615143	NA,0.0260119	NA,1.74383	0.00165311	0.00337911
2	rs1532966	36861206	A,A	T,T	0.356859,0.795635	0.0118258,-0.0348245	0.00412703,0.0106009	2.38046,2.99155	0.00165182	0.00195127
2	rs139794229	36801987	NA,T	NA,G	NA,0.983135	NA,-0.0737627	NA,0.0331973	NA,1.58027	0.00164167	0.00356799
2	rs6786359	36537816	A,A	C,C	0.128231,0.140873	-0.0148701,-0.0275405	0.00591347,0.0122874	1.92386,1.60201	0.00163013	0.00415098
2	rs1456072	36536714	G,G	C,C	0.126243,0.139881	-0.0150169,-0.027217	0.00595306,0.0123238	1.93365,1.56527	0.00158125	0.00401464
2	rs6807190	36844881	A,A	G,G	0.260437,0.891865	0.00966263,-0.0465995	0.00450506,0.0137648	1.49531,3.14829	0.00157117	0.0017499
2	rs9857246	36502708	G,G	C,C	0.127237,0.134921	-0.0153034,-0.0268578	0.00593314,0.0125123	2.00437,1.49714	0.00155474	0.00384403
2	rs1507882	36862288	A,A	G,G	0.357853,0.795635	0.0114003,-0.0343427	0.00412449,0.0106009	2.24346,2.92192	0.00151328	0.00179567
2	rs7646747	36518064	G,G	C,C	0.127237,0.133929	-0.015256,-0.0267893	0.00593314,0.0125513	1.99434,1.48398	0.0014959	0.00369303
2	rs1456071	36536164	G,G	A,A	0.126243,0.138889	-0.0148838,-0.0271934	0.00595306,0.0123606	1.90613,1.55586	0.00148988	0.00366739
2	rs9850763	36506784	C,C	G,G	0.127237,0.133929	-0.0153034,-0.0265091	0.00593314,0.0125513	2.00437,1.4599	0.00145272	0.00358678
2	rs7623278	36507111	G,G	A,A	0.127237,0.133929	-0.0153034,-0.0265091	0.00593314,0.0125513	2.00437,1.4599	0.00145272	0.00358678
2	rs9817732	36595444	T,T	C,C	0.474155,0.213294	-0.00718147,-0.0252914	0.00395959,0.0104354	1.15661,1.81343	0.00144421	0.00280055
2	rs6767011	36504281	G,G	A,A	0.127237,0.133929	-0.015256,-0.0265657	0.00593314,0.0125513	1.99434,1.46475	0.00144262	0.00356149
2	rs6550425	36591203	G,G	A,A	0.473161,0.212302	-0.00713689,-0.0252103	0.00396001,0.0104531	1.14565,1.79925	0.00144054	0.00279548
2	rs115626818	36651428	T,NA	A,NA	0.983101,NA	0.0389325,NA	0.0153396,NA	1.95281,NA	0.00143253	0.00362236
2	rs1006834	36861481	T,T	A,A	0.356859,0.795635	0.0116403,-0.0341822	0.00412703,0.0106009	2.31922,2.89891	0.00142361	0.00169331
2	rs6550424	36499959	T,T	G,G	0.129225,0.136905	-0.0149798,-0.0268389	0.00589404,0.0124355	1.95714,1.50992	0.00142323	0.00364424
2	rs1456081	36519078	C,C	G,G	0.129225,0.132937	-0.0149327,-0.0273612	0.00589404,0.0125908	1.94722,1.52618	0.00141269	0.00357369
2	rs9812914	36506926	C,C	A,A	0.127237,0.133929	-0.0152129,-0.0265091	0.00593314,0.0125513	1.98523,1.4599	0.00140877	0.00347761
2	rs6795695	36522948	G,G	A,A	0.127237,0.133929	-0.0150792,-0.0264009	0.00593314,0.0125513	1.95714,1.45066	0.00132361	0.0032665
2	rs7372037	36576312	T,T	C,C	0.474155,0.213294	-0.00723781,-0.0250244	0.00395959,0.0104354	1.1703,1.78296	0.00132128	0.00255984
2	rs2271547	37285188	NA,C	NA,G	NA,0.982143	NA,0.0712125	NA,0.0322783	NA,1.56273	0.00131936	0.0027496
2	rs1869847	36529281	G,G	A,A	0.126243,0.134921	-0.0149267,-0.0265841	0.00595306,0.0125123	1.91499,1.47345	0.00131523	0.00323161
2	rs2885142	36523217	G,G	T,T	0.127237,0.133929	-0.0150095,-0.0264575	0.00593314,0.0125513	1.94257,1.45549	0.00130502	0.00322017
2	rs1378785	36528351	C,C	T,T	0.126243,0.134921	-0.0147033,-0.0266914	0.00595306,0.0125123	1.86914,1.48272	0.0012443	0.003056
2	rs6783682	36619529	T,T	A,A	0.474155,0.214286	-0.0070908,-0.0246975	0.00395959,0.0104178	1.13474,1.75071	0.00122783	0.00238678
2	rs9847252	36619170	T,T	A,A	0.474155,0.214286	-0.0070908,-0.0246975	0.00395959,0.0104178	1.13474,1.75071	0.00122783	0.00238678
2	rs9814981	36619938	A,A	G,G	0.474155,0.214286	-0.00704546,-0.0246975	0.00395959,0.0104178	1.12387,1.75071	0.00120586	0.0023444
2	rs9814824	36619840	A,A	G,G	0.474155,0.214286	-0.00704546,-0.0246975	0.00395959,0.0104178	1.12387,1.75071	0.00120586	0.0023444
2	rs113997244	36844739	G,NA	A,NA	0.982107,NA	0.0455992,NA	0.014915,NA	2.65099,NA	0.00120464	0.00279991
2	rs138658814	37020501	NA,G	NA,A	NA,0.97619	NA,-0.0600792	NA,0.0280389	NA,1.493	0.00116746	0.00278544
2	rs13080850	36958463	A,A	C,C	0.806163,0.96131	-0.0120747,-0.0601392	0.00500161,0.0221651	1.80212,2.17634	0.00116419	0.00127365
2	rs1357076	36618822	T,T	G,G	0.474155,0.214286	-0.00700011,-0.0245959	0.00395959,0.0104178	1.11306,1.73926	0.00115816	0.0022536
2	rs115233769	36655368	T,NA	C,NA	0.989066,NA	-0.0380689,NA	0.0190121,NA	1.34441,NA	0.00115237	0.00288824
2	rs114857310	36537716	G,NA	A,NA	0.983101,NA	0.029443,NA	0.0153396,NA	1.26017,NA	0.00113737	0.00289471
2	rs147013276	37177495	NA,C	NA,T	NA,0.991071	NA,-0.0982803	NA,0.0454422	NA,1.51484	0.00113546	0.00338759
2	rs145836764	36441298	NA,C	NA,T	NA,0.981151	NA,-0.0893941	NA,0.0314332	NA,2.35106	0.00111033	0.0099583
2	rs11712219	36621196	C,C	T,T	0.473161,0.212302	-0.00681487,-0.0247814	0.00396001,0.0104531	1.06923,1.75071	0.00110726	0.00215784
2	rs7610107	36486859	A,NA	G,NA	0.858847,NA	0.013789,NA	0.00567854,NA	1.81898,NA	0.00106605	0.00245858
2	rs77390784	36542188	NA,C	NA,T	NA,0.909722	NA,-0.0308574	NA,0.0149162	NA,1.41372	0.00103734	0.00294141
2	rs182303338	36374221	NA,G	NA,A	NA,0.992063	NA,0.100493	NA,0.0481747	NA,1.43206	0.00102509	0.00265254
2	rs117480488	36582121	NA,A	NA,G	NA,0.963294	NA,-0.0466975	NA,0.0227328	NA,1.3984	0.00100871	0.00216105
2	rs1464411	36636183	C,C	T,T	0.473161,0.214286	-0.00653803,-0.0246788	0.00396001,0.0104178	1.00553,1.7486	0.00099974	0.00194598
2	rs75062690	37086254	NA,T	NA,C	NA,0.983135	NA,0.0677155	NA,0.0331973	NA,1.3833	0.000964134	0.00203018
2	rs73069684	36660676	A,A	G,G	0.785288,0.912698	0.0131961,0.0143294	0.00481501,0.0151436	2.21236,0.463404	0.00092446	0.0022099
2	rs78969813	36528610	A,NA	G,NA	0.980119,NA	0.0271475,NA	0.0141639,NA	1.25743,NA	0.000900934	0.00235526
2	rs78281089	36460043	NA,A	NA,G	NA,0.972222	NA,-0.0750247	NA,0.0260119	NA,2.40633	0.000851502	0.0110486
2	rs74513537	36448498	NA,C	NA,A	NA,0.972222	NA,-0.0746292	NA,0.0260119	NA,2.3854	0.000828116	0.0106117
2	rs76740138	37191322	A,A	T,T	0.914513,0.668651	0.00548659,0.0205044	0.00707122,0.00908156	0.358718,1.62055	0.000827621	0.00153767
2	rs75412954	36504981	NA,A	NA,T	NA,0.946429	NA,-0.0374378	NA,0.0189842	NA,1.31333	0.00082301	0.00218578
2	rs74825648	36437363	NA,C	NA,G	NA,0.972222	NA,-0.0744759	NA,0.0260119	NA,2.37732	0.000819276	0.0104478
2	rs78204575	36459468	NA,C	NA,T	NA,0.972222	NA,-0.0744119	NA,0.0260119	NA,2.37395	0.000815617	0.0103801
2	rs149578436	36456840	C,NA	T,NA	0.989066,NA	-0.0305627,NA	0.0190121,NA	0.966833,NA	0.000815104	0.00205035
2	rs77133748	37175866	NA,A	NA,G	NA,0.917659	NA,-0.0286667	NA,0.0155508	NA,1.1853	0.000814747	0.00218925
2	rs114092731	36530892	A,A	G,G	0.978131,0.953373	0.0200797,-0.0465585	0.0135185,0.0202746	0.861853,1.66447	0.000797601	0.00242248
2	rs75466647	36443852	NA,A	NA,G	NA,0.972222	NA,-0.0740764	NA,0.0260119	NA,2.35632	0.000796792	0.0100338
2	rs3821825	37124961	NA,G	NA,A	NA,0.982143	NA,0.062599	NA,0.0322783	NA,1.28019	0.000795784	0.00168364
2	rs80016120	36445068	NA,A	NA,C	NA,0.972222	NA,-0.0739378	NA,0.0260119	NA,2.34905	0.000789177	0.00989459
2	rs74692478	36460202	NA,A	NA,T	NA,0.972222	NA,-0.073809	NA,0.0260119	NA,2.34231	0.000782189	0.00976726
2	rs75399334	36653755	NA,G	NA,A	NA,0.974206	NA,-0.052863	NA,0.0269663	NA,1.30141	0.000778743	0.00206931
2	rs75888249	37210481	C,C	T,T	0.910537,0.668651	0.00504498,0.0204014	0.00692737,0.00908156	0.331195,1.60775	0.000776944	0.00145755
2	rs74282020	36469349	NA,G	NA,A	NA,0.972222	NA,-0.0733545	NA,0.0260119	NA,2.3186	0.00075815	0.00933255
2	rs115701277	36592416	C,NA	T,NA	0.984095,NA	0.0365974,NA	0.0158037,NA	1.68672,NA	0.00074863	0.00183343
2	rs77966992	36442478	NA,G	NA,C	NA,0.972222	NA,-0.0731261	NA,0.0260119	NA,2.30673	0.000746434	0.00912257
2	rs76951170	36448784	NA,A	NA,C	NA,0.973214	NA,-0.0739427	NA,0.0264757	NA,2.28195	0.000744923	0.008603
2	rs141157024	36442936	NA,C	NA,T	NA,0.972222	NA,-0.0729974	NA,0.0260119	NA,2.30006	0.000739936	0.00900662
2	rs77834567	36470288	NA,C	NA,G	NA,0.972222	NA,-0.0729095	NA,0.0260119	NA,2.2955	0.000735536	0.00892834
2	rs71328164	37074671	T,NA	C,NA	0.983101,NA	0.0204845,NA	0.0153396,NA	0.740534,NA	0.000732725	0.00176974
2	rs77008630	36469032	NA,C	NA,T	NA,0.972222	NA,-0.0727492	NA,0.0260119	NA,2.28722	0.00072761	0.00878777
2	rs56299599	36649406	C,NA	T,NA	0.972167,NA	0.0252207,NA	0.0120196,NA	1.44516,NA	0.000719158	0.00171232
2	rs114885120	36435194	C,NA	T,NA	0.984095,NA	0.0300922,NA	0.0158037,NA	1.24493,NA	0.000708754	0.00177394
2	rs987191	36830114	T,T	C,C	0.178926,0.366071	-0.0136535,-0.00114361	0.00515836,0.00887361	2.09024,0.0469876	0.000697318	0.00171904
2	rs80262146	36470063	NA,G	NA,T	NA,0.972222	NA,-0.0721099	NA,0.0260119	NA,2.2543	0.000697073	0.00825169
2	rs76879083	36512332	A,NA	G,NA	0.976143,NA	0.0240238,NA	0.0129561,NA	1.19583,NA	0.000670689	0.00156117
2	rs76721200	36471959	NA,A	NA,G	NA,0.972222	NA,-0.0713524	NA,0.0260119	NA,2.21561	0.000663037	0.00766469
2	rs76154246	36512371	NA,C	NA,G	NA,0.960318	NA,0.0372524	NA,0.0218976	NA,1.05108	0.000662491	0.00159254
2	rs147917134	36890577	NA,T	NA,C	NA,0.988095	NA,-0.0749835	NA,0.0394133	NA,1.24331	0.000656679	0.00155099
2	rs7636993	36446318	A,NA	G,NA	0.866799,NA	-0.0130302,NA	0.00581871,NA	1.59977,NA	0.000655048	0.00144055
2	rs79319818	36460611	T,NA	G,NA	0.94831,NA	-0.0183375,NA	0.00893021,NA	1.3976,NA	0.000652625	0.0014251
2	rs6777181	36560102	T,T	C,C	0.329026,0.22123	-0.0031203,-0.0262657	0.00420796,0.0102986	0.338778,1.96821	0.000645714	0.00119643
2	rs73052238	36417236	T,NA	C,NA	0.919483,NA	0.0158086,NA	0.00726648,NA	1.52888,NA	0.000640851	0.00160082
2	rs57689531	36417600	NA,A	NA,T	NA,0.77877	NA,0.0181942	NA,0.0102986	NA,1.11192	0.000637615	0.00155767
2	rs987190	36829980	A,A	G,G	0.178926,0.367063	-0.0134546,-0.000479142	0.00515836,0.00886855	2.04101,0.0191273	0.000627689	0.00154874
2	rs73054270	36812304	T,NA	C,NA	0.961233,NA	0.0180463,NA	0.0102422,NA	1.10748,NA	0.000620037	0.00161921
2	rs4678888	36590098	G,G	T,T	0.133201,0.164683	0.00205918,-0.0298956	0.00581871,0.0115253	0.140609,2.02276	0.000617331	0.00115846
2	rs1456068	36561141	T,T	C,C	0.329026,0.222222	-0.00298547,-0.0260231	0.00420796,0.0102821	0.320549,1.94398	0.000608223	0.00112858
2	rs7648091	36740339	C,C	T,T	0.182903,0.22123	0.0102754,-0.0180232	0.00511437,0.0102986	1.3514,1.09633	0.000589218	0.00127233
2	rs6797696	36556725	C,C	T,T	0.326044,0.219246	-0.00335725,-0.0256565	0.0042178,0.0103319	0.370541,1.88541	0.000583765	0.00114732
2	rs79815703	37140303	NA,C	NA,T	NA,0.988095	NA,0.0677518	NA,0.0394133	NA,1.06746	0.000580075	0.0012422
2	rs114513504	36818471	A,NA	G,NA	0.99006,NA	0.0314931,NA	0.01993,NA	0.94285,NA	0.000572725	0.00142806
2	rs1357073	36597387	A,A	T,T	0.135189,0.165675	0.00170209,-0.0294505	0.0057824,0.0114976	0.114364,1.98198	0.0005727	0.00107753
2	rs4678890	36594501	C,C	A,A	0.133201,0.165675	0.00196926,-0.0294213	0.00581871,0.0114976	0.133692,1.97881	0.00056971	0.0010722
2	rs115047542	36724485	T,NA	C,NA	0.972167,NA	0.0264808,NA	0.0120196,NA	1.55933,NA	0.000565095	0.00140229
2	rs1521265	36592944	C,C	A,A	0.134195,0.166667	0.00187346,-0.0292991	0.00580045,0.0114701	0.12685,1.97315	0.000560333	0.00105285
2	rs111853528	37187899	T,NA	C,NA	0.970179,NA	0.0184332,NA	0.0116239,NA	0.947749,NA	0.000553637	0.0011949
2	rs34176351	36637873	C,C	T,T	0.842942,0.576389	-0.00418443,-0.0211456	0.00543389,0.00865091	0.355302,1.83826	0.000552976	0.00152739
2	rs139064446	36795064	NA,A	NA,G	NA,0.979167	NA,-0.0486976	NA,0.0299292	NA,0.984146	0.000548453	0.00117539
2	rs77311937	36498835	G,NA	A,NA	0.978131,NA	0.0245357,NA	0.0135185,NA	1.15784,NA	0.00053901	0.00138782
2	rs2363499	37097546	G,NA	A,NA	0.007952,NA	-0.0343725,NA	0.0222605,NA	0.911637,NA	0.000536446	0.00120081
2	rs115749336	36520384	C,NA	G,NA	0.988072,NA	0.035318,NA	0.0182119,NA	1.28012,NA	0.000531456	0.0012399
2	rs9681505	36573076	C,C	T,T	0.22167,0.16369	0.000314448,-0.0292395	0.00475997,0.0115534	0.023499,1.94387	0.000527216	0.000997187
2	rs1876470	36819221	T,T	A,A	0.140159,0.348214	-0.0137692,0.00168954	0.00569534,0.00897279	1.80625,0.070252	0.000522064	0.00127747
2	rs11928585	36647490	T,T	C,C	0.846918,0.578373	-0.00440921,-0.0208735	0.00549107,0.00865635	0.374701,1.79878	0.000519229	0.00142343
2	rs76095349	36670896	A,NA	G,NA	0.982107,NA	0.0258417,NA	0.014915,NA	1.08005,NA	0.000516583	0.00129416
2	rs78255813	36429922	NA,G	NA,A	NA,0.782738	NA,0.016858	NA,0.0103658	NA,0.983448	0.000509618	0.00124306
2	rs113054910	36531717	C,NA	T,NA	0.989066,NA	-0.0234461,NA	0.0190121,NA	0.662555,NA	0.000507814	0.00123958
2	rs144652780	36532662	NA,G	NA,A	NA,0.986111	NA,0.0596978	NA,0.0365264	NA,0.990635	0.000507319	0.00114841
2	rs1472863	36825533	A,A	G,G	0.141153,0.365079	-0.0137719,0.000617638	0.00567854,0.00887871	1.81538,0.0247793	0.000507198	0.00124007
2	rs1472861	36825111	T,T	C,C	0.141153,0.366071	-0.0137719,0.000569771	0.00567854,0.00887361	1.81538,0.0228238	0.000507013	0.00123965
2	rs148250430	37125000	NA,G	NA,A	NA,0.97123	NA,-0.0455054	NA,0.0255725	NA,1.12399	0.000504212	0.00116357
2	rs12631507	36447597	NA,C	NA,T	NA,0.782738	NA,0.0167176	NA,0.0103658	NA,0.971446	0.000499062	0.00121712
2	rs79637626	36542741	NA,G	NA,A	NA,0.943452	NA,-0.0312795	NA,0.018507	NA,1.04096	0.00049896	0.00128645
2	rs9834970	36856030	C,C	T,T	0.489066,0.419643	0.0237793,0.0166395	0.00395525,0.00866195	8.73718,1.26175	0.000490566	0.00181553
2	rs143418804	37142394	C,NA	T,NA	0.980119,NA	0.0388051,NA	0.0141639,NA	2.21118,NA	0.000484765	0.00109382
2	rs115734396	36565946	C,NA	T,NA	0.978131,NA	0.0246022,NA	0.0135185,NA	1.16257,NA	0.0004825	0.00121099
2	rs76220263	36438955	NA,A	NA,C	NA,0.782738	NA,0.0164628	NA,0.0103658	NA,0.949832	0.000480669	0.00117194
2	rs145972495	37085939	NA,T	NA,C	NA,0.97123	NA,-0.044691	NA,0.0255725	NA,1.09404	0.000480228	0.00110901
2	rs4308224	36583517	A,A	G,G	0.336978,0.213294	-0.0036307,-0.0249562	0.00418287,0.0104354	0.414089,1.77522	0.000471137	0.000926118
2	rs144755786	36663543	NA,A	NA,G	NA,0.952381	NA,0.0310888	NA,0.0200728	NA,0.915676	0.000468227	0.00107913
2	rs4678871	36445146	NA,G	NA,A	NA,0.782738	NA,0.0162734	NA,0.0103658	NA,0.933911	0.00046761	0.00113986
2	rs936155	36487654	T,T	C,C	0.275348,0.154762	-0.0112451,-0.0189632	0.00442623,0.011819	1.95595,0.964124	0.000463052	0.00104166
2	rs73064071	36830730	T,NA	C,NA	0.971173,NA	-0.0220569,NA	0.0118166,NA	1.20791,NA	0.000462549	0.00111304
2	rs117311714	36878370	NA,G	NA,C	NA,0.952381	NA,0.0326217	NA,0.0200728	NA,0.982439	0.000459533	0.00102381
2	rs9878872	36587541	G,G	C,C	0.554672,0.482143	-0.00699712,-0.0171103	0.00397815,0.00855481	1.1046,1.34207	0.000459393	0.00119552
2	rs4678536	36594553	G,G	T,T	0.220676,0.165675	-0,-0.0283858	0.00476763,0.0114976	-0,1.86791	0.000459071	0.000867948
2	rs148659242	36491181	NA,C	NA,T	NA,0.983135	NA,0.0489924	NA,0.0331973	NA,0.853876	0.000459059	0.00124422
2	rs1829627	36614865	T,T	C,C	0.135189,0.166667	0.00201717,-0.0283243	0.0057824,0.0114701	0.138343,1.86857	0.000456931	0.000864849
2	rs73052241	36417389	C,NA	T,NA	0.919483,NA	0.0144012,NA	0.00726648,NA	1.32335,NA	0.000446793	0.00111151
2	rs17035994	37182717	NA,A	NA,G	NA,0.917659	NA,-0.0229544	NA,0.0155508	NA,0.85412	0.000445724	0.00117143
2	rs3774333	37074216	NA,T	NA,C	NA,0.983135	NA,0.0524819	NA,0.0331973	NA,0.943482	0.000445473	0.000965768
2	rs74617149	36745246	A,NA	G,NA	0.978131,NA	0.0214917,NA	0.0135185,NA	0.951246,NA	0.000443129	0.00111555
2	rs11129735	36870230	G,G	A,A	0.436382,0.433532	0.0196142,0.0199274	0.0039867,0.00862591	6.06254,1.68031	0.000439432	0.000696577
2	rs4678872	36453935	NA,A	NA,T	NA,0.78373	NA,0.0157831	NA,0.010383	NA,0.89114	0.000435695	0.00106046
2	rs4678873	36453984	NA,A	NA,G	NA,0.78373	NA,0.0157831	NA,0.010383	NA,0.89114	0.000435695	0.00106046
2	rs17035277	36597940	G,G	C,C	0.555666,0.482143	-0.00684761,-0.017162	0.00397904,0.00855481	1.06923,1.34831	0.00043406	0.00112975
2	rs141535013	36418410	NA,A	NA,G	NA,0.985119	NA,-0.05275	NA,0.0353055	NA,0.869185	0.000432363	0.00101841
2	rs76913925	36477614	NA,A	NA,C	NA,0.973214	NA,-0.0645689	NA,0.0264757	NA,1.83161	0.000431436	0.00384391
2	rs2361278	36602353	T,T	G,G	0.222664,0.165675	-0.000181006,-0.0280749	0.00475237,0.0114976	0.0133994,1.83523	0.000431265	0.000816799
2	rs1879545	36596036	C,C	T,T	0.555666,0.482143	-0.0068932,-0.0170073	0.00397904,0.00855481	1.07985,1.32969	0.00042644	0.00110822
2	rs117023122	36716419	NA,G	NA,C	NA,0.980159	NA,0.0452299	NA,0.0306528	NA,0.853676	0.00042232	0.000914885
2	rs936156	36487696	T,T	C,C	0.272366,0.154762	-0.011102,-0.0189297	0.00444126,0.011819	1.90559,0.961631	0.000418856	0.000945909
2	rs4789	36869439	C,C	T,T	0.437376,0.433532	0.0191411,0.019979	0.00398568,0.00862591	5.80488,1.68721	0.00041337	0.000657812
2	rs111382852	36571332	A,NA	G,NA	0.988072,NA	-0.0220243,NA	0.0182119,NA	0.644869,NA	0.000406573	0.000987271
2	rs76851125	36908424	NA,A	NA,G	NA,0.980159	NA,0.0484549	NA,0.0306528	NA,0.943357	0.000406269	0.00102649
2	rs112198089	36415546	G,NA	A,NA	0.988072,NA	-0.0178868,NA	0.0182119,NA	0.486747,NA	0.000405923	0.00102634
2	rs78762609	36704881	NA,A	NA,G	NA,0.950397	NA,-0.0289567	NA,0.0196877	NA,0.849716	0.000405037	0.000933399
2	rs11708783	36596594	A,A	G,G	0.337972,0.213294	-0.00330897,-0.0245356	0.00417985,0.0104354	0.367982,1.72785	0.000404906	0.000799327
2	rs4256076	36592962	A,A	G,G	0.337972,0.214286	-0.00335457,-0.0243925	0.00417985,0.0104178	0.37445,1.71648	0.000404883	0.000798213
2	rs79043318	36560107	A,NA	G,NA	0.862823,NA	0.0104977,NA	0.00574696,NA	1.16908,NA	0.000402978	0.000955356
2	rs79909047	36540861	A,NA	G,NA	0.968191,NA	-0.0218746,NA	0.0112664,NA	1.28244,NA	0.000401318	0.00092537
2	rs77342631	36358025	NA,G	NA,A	NA,0.909722	NA,-0.0206582	NA,0.0149162	NA,0.779717	0.000400354	0.000958923
2	rs58059217	36396433	NA,A	NA,T	NA,0.760913	NA,0.0140609	NA,0.0100221	NA,0.794201	0.000397641	0.00097796
2	rs1402567	36613423	G,G	T,T	0.222664,0.165675	4.52629e-05,-0.0276985	0.00475237,0.0114976	0.00331288,1.79606	0.000396696	0.000754595
2	rs2885141	36572647	A,A	T,T	0.337972,0.21131	-0.00308802,-0.0247678	0.00417985,0.010471	0.337208,1.74443	0.000396631	0.000783937
2	rs7640165	36610916	T,T	C,C	0.337972,0.213294	-0.00349134,-0.0243151	0.00417985,0.0104354	0.394091,1.70328	0.000392944	0.000775639
2	rs4482623	36572804	G,G	A,A	0.337972,0.21131	-0.00308802,-0.0247199	0.00417985,0.010471	0.337208,1.73907	0.000392487	0.000776005
2	rs142304286	36378483	C,NA	T,NA	0.974155,NA	0.0234428,NA	0.0124606,NA	1.2224,NA	0.000391428	0.000920675
2	rs149950171	36523640	T,NA	G,NA	0.984095,NA	0.0274189,NA	0.0158037,NA	1.08224,NA	0.000391124	0.000981476
2	rs4072458	36862680	C,C	T,T	0.43837,0.4375	0.0190548,0.0197572	0.00398468,0.00861694	5.76059,1.6604	0.000390451	0.000590572
2	rs79608446	36614353	C,NA	T,NA	0.863817,NA	0.0103469,NA	0.00576457,NA	1.13867,NA	0.000388686	0.000923385
2	rs142156074	36878208	A,NA	T,NA	0.984095,NA	0.0417133,NA	0.0158037,NA	2.08072,NA	0.000387953	0.000886023
2	rs2176994	36624641	G,G	A,A	0.337972,0.212302	-0.00303071,-0.024542	0.00417985,0.0104531	0.329378,1.7239	0.000387164	0.000766267
2	rs59749819	36370992	NA,A	NA,C	NA,0.759921	NA,0.0137963	NA,0.0100079	NA,0.774602	0.000386948	0.000954581
2	rs75306720	36395195	NA,A	NA,C	NA,0.762897	NA,0.0138183	NA,0.0100508	NA,0.771651	0.000384149	0.000946809
2	rs7372042	36576229	A,A	G,G	0.55666,0.481151	-0.00713539,-0.0163194	0.00397994,0.00855543	1.13669,1.24828	0.00038414	0.000993146
2	rs1553656	36859705	C,C	T,T	0.437376,0.436508	0.0185059,0.0200097	0.00398568,0.00861912	5.46444,1.69342	0.000384003	0.000571143
2	rs12638404	36611951	T,T	C,C	0.337972,0.213294	-0.00303071,-0.0244165	0.00417985,0.0104354	0.329378,1.71456	0.00037877	0.000748836
2	rs77227533	36614363	A,NA	G,NA	0.863817,NA	0.0102552,NA	0.00576457,NA	1.12356,NA	0.000378426	0.000899074
2	rs4678891	36602677	T,T	C,C	0.336978,0.213294	-0.00312422,-0.0242833	0.00418287,0.0104354	0.341874,1.69975	0.000374416	0.000740581
2	rs1402566	36613618	C,C	A,A	0.220676,0.164683	0.000224945,-0.0275081	0.00476763,0.0115253	0.0166586,1.7696	0.000372181	0.000710029
2	rs145947580	37126026	T,NA	C,NA	0.99006,NA	0.025591,NA	0.01993,NA	0.70087,NA	0.000372001	0.00090015
2	rs78035937	36595218	T,NA	C,NA	0.863817,NA	0.0101939,NA	0.00576457,NA	1.11352,NA	0.000371776	0.000883316
2	rs62243829	36631483	T,T	G,G	0.555666,0.482143	-0.00663369,-0.0167629	0.00397904,0.00855481	1.02008,1.30053	0.000367925	0.00095683
2	rs77918877	36595221	T,NA	C,NA	0.863817,NA	0.0101452,NA	0.00576457,NA	1.10557,NA	0.000366607	0.000871067
2	rs2361279	36604762	A,A	G,G	0.555666,0.482143	-0.00643258,-0.0170605	0.00397904,0.00855481	0.974854,1.33608	0.000366172	0.000955584
2	rs139684234	36995363	NA,C	NA,A	NA,0.968254	NA,0.0361549	NA,0.0243817	NA,0.859779	0.000365358	0.000855868
2	rs1479145	36375793	NA,C	NA,A	NA,0.758929	NA,0.0133731	NA,0.00999379	NA,0.742679	0.000362844	0.000890676
2	rs79116920	36633699	C,NA	T,NA	0.863817,NA	0.0101014,NA	0.00576457,NA	1.09845,NA	0.000362038	0.000860241
2	rs1402564	36640211	T,T	C,C	0.337972,0.214286	-0.00290749,-0.0242248	0.00417985,0.0104178	0.312755,1.69781	0.000359601	0.000710685
2	rs140250241	36404764	C,NA	G,NA	0.973161,NA	-0.0267555,NA	0.0122339,NA	1.54148,NA	0.000358	0.00106353
2	rs11711958	36564602	T,NA	C,NA	0.863817,NA	0.0100621,NA	0.00576457,NA	1.09207,NA	0.000357998	0.000850668
2	rs1464412	36636906	T,T	C,C	0.555666,0.482143	-0.00658411,-0.0167151	0.00397904,0.00855481	1.00884,1.29487	0.000357775	0.000930479
2	rs6796320	36632206	G,G	T,T	0.555666,0.481151	-0.00672384,-0.0164677	0.00397904,0.00855543	1.04066,1.26558	0.000356845	0.000926711
2	rs186445461	37208992	NA,G	NA,A	NA,0.980159	NA,-0.042348	NA,0.0306528	NA,0.776989	0.00035489	0.000919398
2	rs7644206	36571784	A,NA	G,NA	0.861829,NA	0.0100009,NA	0.00572955,NA	1.09207,NA	0.00035408	0.000840723
2	rs11714333	36567078	A,NA	C,NA	0.863817,NA	0.0100186,NA	0.00576457,NA	1.08504,NA	0.000353611	0.00084027
2	rs149141720	36410248	A,NA	G,NA	0.974155,NA	0.0226609,NA	0.0124606,NA	1.16133,NA	0.000352666	0.000830035
2	rs11914415	36618823	A,A	G,G	0.555666,0.482143	-0.00653902,-0.0167113	0.00397904,0.00855481	0.99867,1.29441	0.000351877	0.000915453
2	rs114628785	36904791	T,NA	C,NA	0.969185,NA	0.03267,NA	0.0114407,NA	2.36696,NA	0.000351771	0.000775218
2	rs4075977	36828658	C,C	T,T	0.139165,0.354167	-0.0132564,0.00151099	0.00571235,0.00893797	1.69239,0.062605	0.000351029	0.000852685
2	rs56281634	36793707	A,NA	G,NA	0.942346,NA	0.0160386,NA	0.00848241,NA	1.23173,NA	0.000350241	0.000786812
2	rs79381289	37141703	NA,T	NA,C	NA,0.987103	NA,0.05216	NA,0.0378862	NA,0.773174	0.000349145	0.000763621
2	rs79859634	36356519	NA,T	NA,G	NA,0.759921	NA,0.0130023	NA,0.0100079	NA,0.71248	0.000348025	0.000857143
2	rs7645444	36587544	A,NA	G,NA	0.863817,NA	0.00995548,NA	0.00576457,NA	1.07486,NA	0.000347361	0.000825459
2	rs11914367	36618852	T,T	C,C	0.555666,0.482143	-0.00658411,-0.0165622	0.00397904,0.00855481	1.00884,1.27682	0.000346069	0.000899001
2	rs75736780	36438212	T,NA	C,NA	0.833996,NA	-0.0111499,NA	0.00531372,NA	1.44519,NA	0.000344241	0.000785234
2	rs79092526	36564047	C,NA	T,NA	0.863817,NA	0.00992213,NA	0.00576457,NA	1.06951,NA	0.000344122	0.000817784
2	rs75665620	36570279	T,NA	A,NA	0.863817,NA	0.00992213,NA	0.00576457,NA	1.06951,NA	0.000344122	0.000817784
2	rs112058982	36565910	G,NA	C,NA	0.863817,NA	0.00992213,NA	0.00576457,NA	1.06951,NA	0.000344122	0.000817784
2	rs79536445	36572662	G,NA	C,NA	0.863817,NA	0.00992213,NA	0.00576457,NA	1.06951,NA	0.000344122	0.000817784
2	rs6807650	36626610	T,T	A,A	0.554672,0.481151	-0.00663222,-0.0165634	0.00397815,0.00855543	1.02008,1.27682	0.00034372	0.000893952
2	rs71328141	36395655	A,NA	G,NA	0.963221,NA	0.01741,NA	0.0105045,NA	1.01126,NA	0.000343571	0.0008533
2	rs76345309	36776283	C,NA	T,NA	0.979125,NA	0.0239978,NA	0.0138296,NA	1.08251,NA	0.000342435	0.000787022
2	rs77430638	36585540	A,NA	G,NA	0.862823,NA	0.00992506,NA	0.00574696,NA	1.07486,NA	0.000341887	0.000812987
2	rs3774318	37317526	NA,T	NA,A	NA,0.982143	NA,-0.0504817	NA,0.0322783	NA,0.928749	0.000341334	0.000833232
2	rs3774317	37317515	NA,T	NA,G	NA,0.982143	NA,-0.0504817	NA,0.0322783	NA,0.928749	0.000341334	0.000833232
2	rs74326026	36823009	G,NA	A,NA	0.978131,NA	0.028297,NA	0.0135185,NA	1.43973,NA	0.000340453	0.000795826
2	rs112659912	36778416	A,NA	G,NA	0.975149,NA	-0.0183684,NA	0.0127009,NA	0.829413,NA	0.000340096	0.000803728
2	rs78311346	36594361	A,NA	G,NA	0.863817,NA	0.00986306,NA	0.00576457,NA	1.06006,NA	0.000338487	0.000804428
2	rs76520144	36572629	G,NA	A,NA	0.863817,NA	0.00983046,NA	0.00576457,NA	1.05485,NA	0.000335431	0.000797185
2	rs142893248	36572341	G,NA	C,NA	0.863817,NA	0.00983046,NA	0.00576457,NA	1.05485,NA	0.000335431	0.000797185
2	rs74505555	36562545	T,NA	C,NA	0.863817,NA	0.00983046,NA	0.00576457,NA	1.05485,NA	0.000335431	0.000797185
2	rs144209744	36788288	NA,A	NA,G	NA,0.988095	NA,-0.0515688	NA,0.0394133	NA,0.719572	0.000334887	0.000824562
2	rs6781771	36586272	T,NA	C,NA	0.863817,NA	0.00981442,NA	0.00576457,NA	1.0523,NA	0.000333942	0.000793657
2	rs76409638	36584541	C,NA	T,NA	0.863817,NA	0.00981442,NA	0.00576457,NA	1.0523,NA	0.000333942	0.000793657
2	rs78170125	37150646	T,NA	A,NA	0.972167,NA	0.0337875,NA	0.0120196,NA	2.30643,NA	0.000333695	0.000739653
2	rs12633002	36611943	NA,T	NA,A	NA,0.860119	NA,-0.0165639	NA,0.0123238	NA,0.747321	0.000333511	0.000772355
2	rs114689988	37043009	C,NA	A,NA	0.955268,NA	0.0305558,NA	0.00956466,NA	2.85388,NA	0.000333287	0.000744742
2	rs6799477	36633003	C,C	T,T	0.554672,0.481151	-0.00640232,-0.0166159	0.00397815,0.00855543	0.968448,1.283	0.000332833	0.000868532
2	rs12487922	37098723	NA,C	NA,A	NA,0.979167	NA,-0.0396639	NA,0.0299292	NA,0.732624	0.00033187	0.000850036
2	rs79156336	36532164	A,NA	C,NA	0.978131,NA	0.0206939,NA	0.0135185,NA	0.900242,NA	0.00032973	0.000839799
2	rs75912316	36531907	T,NA	C,NA	0.978131,NA	0.0206939,NA	0.0135185,NA	0.900242,NA	0.00032973	0.000839799
2	rs6808581	36586680	G,NA	A,NA	0.863817,NA	0.00976579,NA	0.00576457,NA	1.04458,NA	0.000329482	0.000783086
2	rs17188371	36588168	C,NA	T,NA	0.863817,NA	0.00976579,NA	0.00576457,NA	1.04458,NA	0.000329482	0.000783086
2	rs6781630	36586021	T,NA	G,NA	0.863817,NA	0.00976579,NA	0.00576457,NA	1.04458,NA	0.000329482	0.000783086
2	rs79980275	36585634	C,NA	T,NA	0.863817,NA	0.00976579,NA	0.00576457,NA	1.04458,NA	0.000329482	0.000783086
2	rs79851144	36590005	T,NA	C,NA	0.863817,NA	0.00976579,NA	0.00576457,NA	1.04458,NA	0.000329482	0.000783086
2	rs79324300	36531392	T,NA	C,NA	0.978131,NA	0.0206481,NA	0.0135185,NA	0.897349,NA	0.000327958	0.000835176
2	rs115143549	36531214	T,NA	C,NA	0.978131,NA	0.0206481,NA	0.0135185,NA	0.897349,NA	0.000327958	0.000835176
2	rs114543694	36531299	C,NA	T,NA	0.978131,NA	0.0206481,NA	0.0135185,NA	0.897349,NA	0.000327958	0.000835176
2	rs75957533	36531528	C,NA	T,NA	0.978131,NA	0.0206481,NA	0.0135185,NA	0.897349,NA	0.000327958	0.000835176
2	rs75062887	36530693	G,NA	A,NA	0.978131,NA	0.0206481,NA	0.0135185,NA	0.897349,NA	0.000327958	0.000835176
2	rs78562003	36531529	A,NA	G,NA	0.978131,NA	0.0206481,NA	0.0135185,NA	0.897349,NA	0.000327958	0.000835176
2	rs79763750	36531580	C,NA	T,NA	0.978131,NA	0.0206481,NA	0.0135185,NA	0.897349,NA	0.000327958	0.000835176
2	rs4647221	37042757	C,NA	T,NA	0.955268,NA	0.0304406,NA	0.00956466,NA	2.83579,NA	0.000326963	0.000730981
2	rs77910537	36865483	C,NA	A,NA	0.969185,NA	0.032149,NA	0.0114407,NA	2.30509,NA	0.000326944	0.000722129
2	rs117471205	36432292	NA,G	NA,C	NA,0.945437	NA,0.0246046	NA,0.0188207	NA,0.718725	0.000326738	0.000756977
2	rs79665490	36561951	C,NA	T,NA	0.863817,NA	0.00973398,NA	0.00576457,NA	1.03953,NA	0.000326609	0.000776275
2	rs55739925	36793706	T,NA	G,NA	0.942346,NA	0.0156693,NA	0.00848241,NA	1.18904,NA	0.000326592	0.000734902
2	rs1521271	36639516	G,G	T,T	0.555666,0.480159	-0.00658411,-0.0162728	0.00397904,0.00855609	1.00884,1.24272	0.000326435	0.000849181
2	rs76773989	36597061	A,NA	G,NA	0.862823,NA	0.00954692,NA	0.00574696,NA	1.0147,NA	0.000325775	0.000772716
2	rs11706476	36624470	T,NA	C,NA	0.863817,NA	0.00971717,NA	0.00576457,NA	1.03688,NA	0.000325105	0.00077271
2	rs11129723	36597901	C,NA	A,NA	0.863817,NA	0.00971717,NA	0.00576457,NA	1.03688,NA	0.000325105	0.00077271
2	rs11716822	36591669	G,NA	A,NA	0.863817,NA	0.00971717,NA	0.00576457,NA	1.03688,NA	0.000325105	0.00077271
2	rs80015488	36594474	C,NA	A,NA	0.863817,NA	0.00971717,NA	0.00576457,NA	1.03688,NA	0.000325105	0.00077271
2	rs12152348	36600317	T,NA	C,NA	0.863817,NA	0.00971717,NA	0.00576457,NA	1.03688,NA	0.000325105	0.00077271
2	rs79760440	36621366	C,NA	T,NA	0.863817,NA	0.00971717,NA	0.00576457,NA	1.03688,NA	0.000325105	0.00077271
2	rs12152301	36597942	T,NA	C,NA	0.863817,NA	0.00971717,NA	0.00576457,NA	1.03688,NA	0.000325105	0.00077271
2	rs76523651	36594791	T,NA	C,NA	0.863817,NA	0.00971717,NA	0.00576457,NA	1.03688,NA	0.000325105	0.00077271
2	rs2176995	36588887	T,NA	A,NA	0.863817,NA	0.00971717,NA	0.00576457,NA	1.03688,NA	0.000325105	0.00077271
2	rs78150526	36531144	A,NA	C,NA	0.978131,NA	0.0205609,NA	0.0135185,NA	0.891865,NA	0.000324627	0.000826491
2	rs79258285	36532082	G,NA	A,NA	0.978131,NA	0.0205403,NA	0.0135185,NA	0.890568,NA	0.000323845	0.000824451
2	rs6800131	36406186	G,G	A,A	0.84493,0.582341	0.00300499,0.0172868	0.00546217,0.00866769	0.234913,1.33622	0.000322767	0.000614676
2	rs76197587	36821529	C,NA	T,NA	0.978131,NA	0.0278347,NA	0.0135185,NA	1.40348,NA	0.000322401	0.000754
2	rs80114173	36634515	T,NA	C,NA	0.863817,NA	0.00968575,NA	0.00576457,NA	1.03192,NA	0.000322319	0.000766106
2	rs77197403	36561916	T,NA	C,NA	0.863817,NA	0.00968575,NA	0.00576457,NA	1.03192,NA	0.000322319	0.000766106
2	rs146232920	36852108	NA,C	NA,T	NA,0.989087	NA,-0.0586469	NA,0.0411453	NA,0.812331	0.000322067	0.000759169
2	rs4678538	36627347	G,G	A,A	0.222664,0.165675	4.52629e-05,-0.0266595	0.00475237,0.0114976	0.00331288,1.69013	0.00032171	0.000616715
2	rs75654990	36533191	A,NA	G,NA	0.978131,NA	0.0204738,NA	0.0135185,NA	0.886397,NA	0.000321344	0.00081793
2	rs80136213	36532890	A,NA	C,NA	0.978131,NA	0.0204738,NA	0.0135185,NA	0.886397,NA	0.000321344	0.00081793
2	rs79646583	36533820	G,NA	A,NA	0.978131,NA	0.0204738,NA	0.0135185,NA	0.886397,NA	0.000321344	0.00081793
2	rs112365886	36494924	G,NA	C,NA	0.958251,NA	0.0139408,NA	0.00988495,NA	0.800106,NA	0.000321319	0.000786297
2	rs11716761	36591403	C,NA	A,NA	0.863817,NA	0.00967341,NA	0.00576457,NA	1.02997,NA	0.000321234	0.000763536
2	rs11710249	36592898	A,NA	C,NA	0.863817,NA	0.00967341,NA	0.00576457,NA	1.02997,NA	0.000321234	0.000763536
2	rs79578250	36594535	A,NA	C,NA	0.863817,NA	0.00967341,NA	0.00576457,NA	1.02997,NA	0.000321234	0.000763536
2	rs74811019	36591965	G,NA	A,NA	0.863817,NA	0.00967341,NA	0.00576457,NA	1.02997,NA	0.000321234	0.000763536
2	rs11711400	36624228	G,NA	C,NA	0.863817,NA	0.00967341,NA	0.00576457,NA	1.02997,NA	0.000321234	0.000763536
2	rs11710283	36592808	C,NA	G,NA	0.863817,NA	0.00967341,NA	0.00576457,NA	1.02997,NA	0.000321234	0.000763536
2	rs1357071	36592372	C,NA	T,NA	0.863817,NA	0.00967341,NA	0.00576457,NA	1.02997,NA	0.000321234	0.000763536
2	rs1357070	36592132	T,NA	C,NA	0.863817,NA	0.00967341,NA	0.00576457,NA	1.02997,NA	0.000321234	0.000763536
2	rs79095185	36591365	C,NA	A,NA	0.863817,NA	0.00967341,NA	0.00576457,NA	1.02997,NA	0.000321234	0.000763536
2	rs1357069	36592038	G,NA	A,NA	0.863817,NA	0.00967341,NA	0.00576457,NA	1.02997,NA	0.000321234	0.000763536
2	rs148628085	36652941	C,NA	T,NA	0.982107,NA	0.0216012,NA	0.014915,NA	0.831101,NA	0.000318898	0.00079304
2	rs74662299	36640385	T,NA	C,NA	0.863817,NA	0.00963752,NA	0.00576457,NA	1.02432,NA	0.000318107	0.000756124
2	rs75723544	36593798	T,NA	C,NA	0.863817,NA	0.00963752,NA	0.00576457,NA	1.02432,NA	0.000318107	0.000756124
2	rs79538950	36593805	G,NA	A,NA	0.863817,NA	0.00963752,NA	0.00576457,NA	1.02432,NA	0.000318107	0.000756124
2	rs78534045	36595330	C,NA	G,NA	0.863817,NA	0.00962479,NA	0.00576457,NA	1.02232,NA	0.000317009	0.00075352
2	rs34542402	36593000	C,NA	T,NA	0.863817,NA	0.00962479,NA	0.00576457,NA	1.02232,NA	0.000317009	0.00075352
2	rs115702396	36627040	T,NA	G,NA	0.863817,NA	0.00962479,NA	0.00576457,NA	1.02232,NA	0.000317009	0.00075352
2	rs113753205	36611378	A,NA	G,NA	0.863817,NA	0.00962479,NA	0.00576457,NA	1.02232,NA	0.000317009	0.00075352
2	rs1607941	36612195	A,NA	G,NA	0.863817,NA	0.00962479,NA	0.00576457,NA	1.02232,NA	0.000317009	0.00075352
2	rs112292883	36593197	G,NA	C,NA	0.863817,NA	0.00962479,NA	0.00576457,NA	1.02232,NA	0.000317009	0.00075352
2	rs78949477	36594212	A,NA	T,NA	0.863817,NA	0.00962479,NA	0.00576457,NA	1.02232,NA	0.000317009	0.00075352
2	rs17188722	36593922	A,NA	G,NA	0.863817,NA	0.00962479,NA	0.00576457,NA	1.02232,NA	0.000317009	0.00075352
2	rs7649526	36643951	T,T	C,C	0.555666,0.484127	-0.00649393,-0.016316	0.00397904,0.00855366	0.988549,1.24828	0.000316924	0.000819175
2	rs77530891	36534129	A,NA	G,NA	0.978131,NA	0.0203455,NA	0.0135185,NA	0.878369,NA	0.00031659	0.000805539
2	rs2361277	36667474	NA,C	NA,A	NA,0.950397	NA,-0.026795	NA,0.0196877	NA,0.760667	0.000315097	0.000795451
2	rs77810709	36534066	C,NA	T,NA	0.978131,NA	0.0202996,NA	0.0135185,NA	0.87551,NA	0.000314917	0.000801177
2	rs78136769	36576714	T,NA	C,NA	0.863817,NA	0.00959412,NA	0.00576457,NA	1.01751,NA	0.000314383	0.000747296
2	rs1521268	36634989	C,NA	A,NA	0.863817,NA	0.00959412,NA	0.00576457,NA	1.01751,NA	0.000314383	0.000747296
2	rs147542006	36511430	NA,T	NA,C	NA,0.988095	NA,0.0502673	NA,0.0394133	NA,0.69428	0.000313369	0.000707747
2	rs78918034	36826330	A,NA	G,NA	0.978131,NA	0.0275836,NA	0.0135185,NA	1.38397,NA	0.000313149	0.000732559
2	rs79162033	36583795	T,NA	G,NA	0.863817,NA	0.00957618,NA	0.00576457,NA	1.0147,NA	0.000312861	0.000743689
2	rs12152345	36596333	A,NA	T,NA	0.863817,NA	0.00957618,NA	0.00576457,NA	1.0147,NA	0.000312861	0.000743689
2	rs12152364	36596380	G,NA	T,NA	0.863817,NA	0.00957618,NA	0.00576457,NA	1.0147,NA	0.000312861	0.000743689
2	rs11712850	36613082	G,NA	A,NA	0.863817,NA	0.00957618,NA	0.00576457,NA	1.0147,NA	0.000312861	0.000743689
2	rs113824827	36611439	A,NA	G,NA	0.863817,NA	0.00957618,NA	0.00576457,NA	1.0147,NA	0.000312861	0.000743689
2	rs78241250	36596612	T,NA	A,NA	0.863817,NA	0.00957618,NA	0.00576457,NA	1.0147,NA	0.000312861	0.000743689
2	rs77096578	36596685	C,NA	T,NA	0.863817,NA	0.00957618,NA	0.00576457,NA	1.0147,NA	0.000312861	0.000743689
2	rs142467338	36659760	NA,G	NA,C	NA,0.954365	NA,0.0282218	NA,0.0204832	NA,0.774008	0.000312576	0.000840064
2	rs79455765	36525400	A,NA	G,NA	0.978131,NA	0.0202322,NA	0.0135185,NA	0.871314,NA	0.000312478	0.000794821
2	rs11710098	36557517	T,NA	C,NA	0.864811,NA	0.00952706,NA	0.0057824,NA	1.00246,NA	0.000312146	0.000740761
2	rs79513027	36978709	T,NA	C,NA	0.947316,NA	0.0285128,NA	0.0088502,NA	2.89474,NA	0.000311463	0.000682399
2	rs79703222	36581893	G,NA	C,NA	0.863817,NA	0.0095459,NA	0.00576457,NA	1.00997,NA	0.000310316	0.000737656
2	rs7619047	36628781	T,NA	C,NA	0.863817,NA	0.0095459,NA	0.00576457,NA	1.00997,NA	0.000310316	0.000737656
2	rs17035580	36817660	A,NA	G,NA	0.978131,NA	0.0274984,NA	0.0135185,NA	1.37739,NA	0.000310096	0.000725482
2	rs4264677	36624134	C,NA	T,NA	0.863817,NA	0.00952758,NA	0.00576457,NA	1.00711,NA	0.00030879	0.000734039
2	rs11714226	36622644	C,NA	T,NA	0.863817,NA	0.00952758,NA	0.00576457,NA	1.00711,NA	0.00030879	0.000734039
2	rs75015150	36624943	C,NA	T,NA	0.863817,NA	0.00952758,NA	0.00576457,NA	1.00711,NA	0.00030879	0.000734039
2	rs78936921	36621746	G,NA	A,NA	0.863817,NA	0.00952758,NA	0.00576457,NA	1.00711,NA	0.00030879	0.000734039
2	rs79098464	36607383	G,NA	A,NA	0.863817,NA	0.00952758,NA	0.00576457,NA	1.00711,NA	0.00030879	0.000734039
2	rs11716101	36608642	T,NA	C,NA	0.863817,NA	0.00952758,NA	0.00576457,NA	1.00711,NA	0.00030879	0.000734039
2	rs76945102	36605843	G,NA	A,NA	0.863817,NA	0.00952758,NA	0.00576457,NA	1.00711,NA	0.00030879	0.000734039
2	rs113604561	36620051	A,NA	C,NA	0.863817,NA	0.00952758,NA	0.00576457,NA	1.00711,NA	0.00030879	0.000734039
2	rs74637973	36621256	T,NA	G,NA	0.863817,NA	0.00952758,NA	0.00576457,NA	1.00711,NA	0.00030879	0.000734039
2	rs56317980	36629143	C,NA	T,NA	0.863817,NA	0.00952758,NA	0.00576457,NA	1.00711,NA	0.00030879	0.000734039
2	rs144701601	36619993	C,NA	G,NA	0.863817,NA	0.00952758,NA	0.00576457,NA	1.00711,NA	0.00030879	0.000734039
2	rs79707160	36634767	A,NA	C,NA	0.863817,NA	0.00949769,NA	0.00576457,NA	1.00246,NA	0.000306324	0.000728192
2	rs76654949	36597378	A,NA	G,NA	0.863817,NA	0.00949769,NA	0.00576457,NA	1.00246,NA	0.000306324	0.000728192
2	rs115177641	36531222	A,NA	C,NA	0.978131,NA	0.0200434,NA	0.0135185,NA	0.859604,NA	0.000305784	0.000777379
2	rs74457764	36624688	T,NA	G,NA	0.863817,NA	0.00947898,NA	0.00576457,NA	0.999549,NA	0.000304793	0.000724565
2	rs77216282	36530049	A,NA	G,NA	0.978131,NA	0.0199927,NA	0.0135185,NA	0.856475,NA	0.000304023	0.000772791
2	rs77423019	36580279	A,NA	T,NA	0.864811,NA	0.00943035,NA	0.0057824,NA	0.987511,NA	0.00030373	0.000723322
2	rs74730614	36837573	G,G	C,C	0.966203,0.97123	0.0149877,-0.00423906	0.0109412,0.0255725	0.767675,0.0613097	0.000303635	0.000674662
2	rs60029363	36403168	NA,C	NA,T	NA,0.779762	NA,0.0120785	NA,0.0103152	NA,0.616865	0.000302846	0.000707631
2	rs11714086	36637102	C,NA	G,NA	0.863817,NA	0.00944948,NA	0.00576457,NA	0.994971,NA	0.000302403	0.000718899
2	rs77462589	36597356	G,NA	A,NA	0.863817,NA	0.00944948,NA	0.00576457,NA	0.994971,NA	0.000302403	0.000718899
2	rs6777327	36581177	C,NA	T,NA	0.863817,NA	0.00944948,NA	0.00576457,NA	0.994971,NA	0.000302403	0.000718899
2	rs7628713	36632081	A,NA	C,NA	0.863817,NA	0.00944948,NA	0.00576457,NA	0.994971,NA	0.000302403	0.000718899
2	rs76227883	36639856	C,NA	T,NA	0.863817,NA	0.00944948,NA	0.00576457,NA	0.994971,NA	0.000302403	0.000718899
2	rs112483344	36999050	G,G	C,C	0.937376,0.967262	-0.00963235,-0.0586108	0.0081604,0.0240217	0.623697,1.83295	0.000302327	0.000620233
2	rs116383816	36626672	G,NA	A,NA	0.863817,NA	0.00943524,NA	0.00576457,NA	0.992764,NA	0.000301259	0.000716186
2	rs4444664	36609588	G,NA	A,NA	0.863817,NA	0.00943524,NA	0.00576457,NA	0.992764,NA	0.000301259	0.000716186
2	rs906480	36824677	A,A	G,G	0.156064,0.365079	-0.0114316,0.00114702	0.00544795,0.00887871	1.44519,0.0471062	0.00029999	0.000750588
2	rs138125454	36399068	NA,T	NA,C	NA,0.985119	NA,-0.0639209	NA,0.0353055	NA,1.15356	0.000299867	0.0012983
2	rs1521269	36635147	C,NA	T,NA	0.863817,NA	0.00940128,NA	0.00576457,NA	0.987511,NA	0.000298554	0.000709775
2	rs12635449	36607891	NA,A	NA,C	NA,0.676587	NA,-0.0114909	NA,0.00913824	NA,0.680703	0.000298443	0.000775984
2	rs56344205	36475679	A,NA	C,NA	0.966203,NA	0.0163484,NA	0.0109412,NA	0.869275,NA	0.000298033	0.000745004
2	rs4678897	36739847	C,C	T,T	0.848907,0.698413	0.00989085,-0.00519189	0.00552061,0.0093141	1.13553,0.238645	0.000297262	0.000754922
2	rs75476316	36837572	A,A	T,T	0.966203,0.97123	0.0148396,-0.00498788	0.0109412,0.0255725	0.756953,0.0729608	0.000295765	0.000657622
2	rs74777540	36530544	C,NA	T,NA	0.978131,NA	0.0197317,NA	0.0135185,NA	0.840442,NA	0.000295175	0.000749747
2	rs2176993	36650040	G,G	C,C	0.336978,0.21627	-0.00281923,-0.0232772	0.00418287,0.010383	0.300756,1.60258	0.000294805	0.00058445
2	rs13094861	37124874	C,NA	A,NA	0.987078,NA	0.0160931,NA	0.0175062,NA	0.44618,NA	0.000293709	0.000680088
2	rs114864894	36529477	G,NA	A,NA	0.978131,NA	0.019686,NA	0.0135185,NA	0.837644,NA	0.000293661	0.000745805
2	rs76222625	36603881	C,NA	T,NA	0.863817,NA	0.00933806,NA	0.00576457,NA	0.977767,NA	0.000293611	0.000698055
2	rs11720278	36608525	C,NA	T,NA	0.863817,NA	0.00933806,NA	0.00576457,NA	0.977767,NA	0.000293611	0.000698055
2	rs111249556	36533421	A,NA	G,NA	0.978131,NA	0.0196627,NA	0.0135185,NA	0.836221,NA	0.000292894	0.000743809
2	rs45549732	36527720	C,NA	T,NA	0.978131,NA	0.0196458,NA	0.0135185,NA	0.83519,NA	0.000292341	0.000742367
2	rs77025583	36528641	C,NA	T,NA	0.978131,NA	0.0196448,NA	0.0135185,NA	0.83513,NA	0.000292308	0.000742283
2	rs115159739	36720524	T,NA	C,NA	0.982107,NA	0.0205221,NA	0.014915,NA	0.77252,NA	0.000291625	0.000713712
2	rs77336977	37284131	C,NA	T,NA	0.975149,NA	0.0311831,NA	0.0127009,NA	1.85138,NA	0.000291319	0.000675329
2	rs115751093	36532562	T,NA	G,NA	0.978131,NA	0.0196049,NA	0.0135185,NA	0.832694,NA	0.000291005	0.000738889
2	rs115180678	36528088	T,NA	A,NA	0.978131,NA	0.019599,NA	0.0135185,NA	0.83234,NA	0.000290816	0.000738397
2	rs75772119	36528296	C,NA	G,NA	0.978131,NA	0.019599,NA	0.0135185,NA	0.83234,NA	0.000290816	0.000738397
2	rs45619738	36527951	C,NA	T,NA	0.978131,NA	0.019599,NA	0.0135185,NA	0.83234,NA	0.000290816	0.000738397
2	rs74640790	36530313	C,NA	T,NA	0.978131,NA	0.0195755,NA	0.0135185,NA	0.830905,NA	0.000290051	0.000736406
2	rs75540132	36531201	T,NA	C,NA	0.978131,NA	0.0195715,NA	0.0135185,NA	0.830661,NA	0.000289921	0.000736068
2	rs77663606	36617514	A,NA	G,NA	0.863817,NA	0.00928948,NA	0.00576457,NA	0.970309,NA	0.000289891	0.000689236
2	rs74704450	36606495	T,NA	C,NA	0.863817,NA	0.00928948,NA	0.00576457,NA	0.970309,NA	0.000289891	0.000689236
2	rs112533706	36527541	T,NA	C,NA	0.978131,NA	0.0195579,NA	0.0135185,NA	0.829834,NA	0.000289482	0.000734924
2	rs80168087	36530152	T,NA	C,NA	0.978131,NA	0.0195121,NA	0.0135185,NA	0.827053,NA	0.00028801	0.000731093
2	rs79603775	36530275	T,NA	C,NA	0.978131,NA	0.0195121,NA	0.0135185,NA	0.827053,NA	0.00028801	0.000731093
2	rs113127298	37060252	A,NA	G,NA	0.969185,NA	0.0140264,NA	0.0114407,NA	0.657185,NA	0.000287766	0.00063239
2	rs1351234	36385822	C,C	A,A	0.859841,0.576389	0.00341631,0.0170078	0.00569534,0.00865091	0.260736,1.30718	0.000287667	0.000545735
2	rs76515968	36529733	C,NA	T,NA	0.978131,NA	0.0194664,NA	0.0135185,NA	0.824277,NA	0.000286549	0.00072729
2	rs4647275	37058438	T,NA	C,NA	0.969185,NA	0.0139869,NA	0.0114407,NA	0.654629,NA	0.00028628	0.000629244
2	rs115264543	36867166	NA,C	NA,T	NA,0.964286	NA,-0.031625	NA,0.0230345	NA,0.770136	0.000286198	0.000639203
2	rs17035274	36597699	C,NA	T,NA	0.968191,NA	-0.0129814,NA	0.0112664,NA	0.603404,NA	0.000285433	0.000684918
2	rs148637012	36369675	NA,A	NA,C	NA,0.983135	NA,-0.0399156	NA,0.0331973	NA,0.639751	0.000285017	0.000715204
2	rs78344468	36526217	G,NA	A,NA	0.978131,NA	0.0194036,NA	0.0135185,NA	0.820473,NA	0.00028456	0.000722115
2	rs77697960	36526208	A,NA	G,NA	0.978131,NA	0.0194011,NA	0.0135185,NA	0.820323,NA	0.000284482	0.000721913
2	rs75584204	36526276	T,NA	A,NA	0.978131,NA	0.0194011,NA	0.0135185,NA	0.820323,NA	0.000284482	0.000721913
2	rs74975922	36526309	C,NA	T,NA	0.978131,NA	0.0194011,NA	0.0135185,NA	0.820323,NA	0.000284482	0.000721913
2	rs60154321	36595264	C,C	T,T	0.843936,0.578373	-0.00438254,-0.0182654	0.00544795,0.00865635	0.375569,1.45776	0.0002842	0.000766738
2	rs77475108	36527223	G,NA	A,NA	0.978131,NA	0.0193795,NA	0.0135185,NA	0.819014,NA	0.000283802	0.000720143
2	rs6550434	36832273	C,C	G,G	0.163022,0.235119	-0.00889057,-0.0170958	0.00535253,0.01008	1.01452,1.04631	0.000283497	0.000702899
2	rs75181005	36525927	A,NA	G,NA	0.978131,NA	0.0193552,NA	0.0135185,NA	0.817549,NA	0.000283043	0.000718167
2	rs77158727	36536284	G,NA	A,NA	0.978131,NA	0.0193412,NA	0.0135185,NA	0.816701,NA	0.000282604	0.000717025
2	rs78382041	36527206	C,NA	T,NA	0.978131,NA	0.0193383,NA	0.0135185,NA	0.816527,NA	0.000282515	0.000716792
2	rs116454290	36525522	A,NA	G,NA	0.978131,NA	0.019314,NA	0.0135185,NA	0.815056,NA	0.000281756	0.000714819
2	rs113161663	36527398	T,NA	C,NA	0.978131,NA	0.0192926,NA	0.0135185,NA	0.813768,NA	0.000281094	0.000713096
2	rs74525434	36820155	A,NA	T,NA	0.978131,NA	0.0265785,NA	0.0135185,NA	1.30725,NA	0.000279649	0.000654891
2	rs1456076	36525834	G,G	C,C	0.244533,0.15377	-0.00646682,-0.0232252	0.00460006,0.0118501	0.796479,1.30098	0.000278454	0.000678051
2	rs76551567	36524974	T,NA	C,NA	0.978131,NA	0.019181,NA	0.0135185,NA	0.807049,NA	0.000277669	0.000704184
2	rs6780381	36417793	C,C	G,G	0.906561,0.765873	0.0125591,0.0150931	0.00679323,0.0100948	1.19049,0.870053	0.000277243	0.000737071
2	rs141767618	36399415	NA,A	NA,G	NA,0.983135	NA,0.0392665	NA,0.0331973	NA,0.625474	0.000276636	0.000666827
2	rs45562534	37099883	A,NA	G,NA	0.977137,NA	0.0102063,NA	0.0132281,NA	0.356179,NA	0.00027639	0.000719856
2	rs74685626	36525694	T,NA	G,NA	0.978131,NA	0.0191351,NA	0.0135185,NA	0.804297,NA	0.000276279	0.00070057
2	rs79640879	37016074	T,T	C,C	0.913519,0.676587	0.00457865,0.0167301	0.00703429,0.00913824	0.288101,1.17306	0.000275182	0.000533194
2	rs77069230	36525224	A,NA	C,NA	0.978131,NA	0.0190939,NA	0.0135185,NA	0.801824,NA	0.000275038	0.00069734
2	rs76731519	36524778	T,NA	C,NA	0.978131,NA	0.0190939,NA	0.0135185,NA	0.801824,NA	0.000275038	0.00069734
2	rs116512548	36524868	C,NA	T,NA	0.978131,NA	0.0190939,NA	0.0135185,NA	0.801824,NA	0.000275038	0.00069734
2	rs79820074	36524951	C,NA	T,NA	0.978131,NA	0.0190939,NA	0.0135185,NA	0.801824,NA	0.000275038	0.00069734
2	rs6788560	36406017	C,C	T,T	0.846918,0.584325	0.00181431,0.0173453	0.00549107,0.00867359	0.13013,1.34176	0.000275003	0.000526944
2	rs78551102	36517590	G,NA	A,NA	0.978131,NA	0.0190822,NA	0.0135185,NA	0.801128,NA	0.000274689	0.000696433
2	rs78245996	36643199	A,NA	G,NA	0.863817,NA	0.00907363,NA	0.00576457,NA	0.937494,NA	0.000274154	0.000651927
2	rs55847649	36524308	A,NA	G,NA	0.978131,NA	0.0190068,NA	0.0135185,NA	0.796615,NA	0.000272443	0.000690592
2	rs41285095	36524408	G,NA	A,NA	0.978131,NA	0.0190068,NA	0.0135185,NA	0.796615,NA	0.000272443	0.000690592
2	rs1869846	36565852	G,G	A,A	0.380716,0.224206	-0.00163033,-0.0230604	0.00407187,0.0102496	0.161863,1.61162	0.000270216	0.000527008
2	rs143850138	36923235	NA,C	NA,G	NA,0.960318	NA,0.0264065	NA,0.0218976	NA,0.642345	0.000269379	0.000618863
2	rs75376489	36494612	G,NA	A,NA	0.958251,NA	0.0134385,NA	0.00988495,NA	0.759471,NA	0.000269228	0.000658263
2	rs531060958	36924951	T,NA	C,NA	0.977137,NA	-0.0292262,NA	0.0132281,NA	1.56629,NA	0.000269108	0.000661149
2	rs75883651	36537274	G,NA	A,NA	0.978131,NA	0.0188539,NA	0.0135185,NA	0.787508,NA	0.000267974	0.000678971
2	rs77915587	36523917	A,NA	C,NA	0.978131,NA	0.0188386,NA	0.0135185,NA	0.7866,NA	0.000267533	0.000677824
2	rs78434471	36524130	T,NA	C,NA	0.978131,NA	0.0188386,NA	0.0135185,NA	0.7866,NA	0.000267533	0.000677824
2	rs7620160	36645036	C,NA	T,NA	0.863817,NA	0.00897731,NA	0.00576457,NA	0.923019,NA	0.000267529	0.000636218
2	rs56249318	36642418	A,NA	G,NA	0.863817,NA	0.00897731,NA	0.00576457,NA	0.923019,NA	0.000267529	0.000636218
2	rs148502904	37098005	T,NA	C,NA	0.977137,NA	0.00991015,NA	0.0132281,NA	0.343182,NA	0.000267461	0.000695733
2	rs115764339	36844941	A,NA	G,NA	0.958251,NA	0.0333731,NA	0.00988495,NA	3.13367,NA	0.000266316	0.000585978
2	rs11713288	36631229	T,NA	C,NA	0.862823,NA	0.00892704,NA	0.00574696,NA	0.919592,NA	0.000265128	0.000627414
2	rs115506154	36518315	A,NA	T,NA	0.978131,NA	0.0187326,NA	0.0135185,NA	0.780318,NA	0.000264506	0.000669953
2	rs11710168	36645653	G,NA	A,NA	0.863817,NA	0.00892915,NA	0.00576457,NA	0.915821,NA	0.000264304	0.000628571
2	rs7652184	36650274	T,NA	C,NA	0.863817,NA	0.00892915,NA	0.00576457,NA	0.915821,NA	0.000264304	0.000628571
2	rs75226990	37120254	A,NA	G,NA	0.976143,NA	0.00997354,NA	0.0129561,NA	0.355145,NA	0.000264127	0.000687705
2	rs148641859	36821215	T,NA	G,NA	0.978131,NA	0.0260383,NA	0.0135185,NA	1.26689,NA	0.000263741	0.000617993
2	rs78222609	36640458	T,NA	C,NA	0.863817,NA	0.00891071,NA	0.00576457,NA	0.913072,NA	0.000263084	0.000625679
2	rs55644704	36834099	G,G	A,A	0.579523,0.367063	0.016762,0.0181646	0.00400528,0.00886855	4.54485,1.39211	0.000262726	0.000411344
2	rs11705862	36649142	T,NA	C,NA	0.863817,NA	0.008881,NA	0.00576457,NA	0.90865,NA	0.000261136	0.00062106
2	rs79252206	36659477	G,NA	A,NA	0.984095,NA	0.018598,NA	0.0158037,NA	0.621108,NA	0.000260664	0.000642226
2	rs1819816	37101893	A,NA	G,NA	0.976143,NA	0.00977129,NA	0.0129561,NA	0.346074,NA	0.000258257	0.000671827
2	rs73824460	36753683	NA,A	NA,G	NA,0.975198	NA,-0.0292562	NA,0.0274863	NA,0.54189	0.000257364	0.000577426
2	rs148815774	37068141	A,NA	G,NA	0.969185,NA	0.0131436,NA	0.0114407,NA	0.600981,NA	0.000256982	0.000567171
2	rs74775818	36524086	T,NA	C,NA	0.978131,NA	0.0184472,NA	0.0135185,NA	0.763507,NA	0.000256596	0.000649394
2	rs75774082	36524091	A,NA	T,NA	0.978131,NA	0.0184017,NA	0.0135185,NA	0.760843,NA	0.000255367	0.000646202
2	rs17248831	36643459	A,NA	G,NA	0.863817,NA	0.00878953,NA	0.00576457,NA	0.895098,NA	0.00025527	0.000607151
2	rs35821140	37125665	A,NA	G,NA	0.987078,NA	0.014416,NA	0.0175062,NA	0.386968,NA	0.000255116	0.000591935
2	rs137898211	36685949	G,NA	A,NA	0.978131,NA	-0.0154565,NA	0.0135185,NA	0.597068,NA	0.000254985	0.000607171
2	rs79635736	37180498	A,NA	C,NA	0.977137,NA	0.00945301,NA	0.0132281,NA	0.323447,NA	0.000254488	0.000660711
2	rs936154	36487492	A,A	G,G	0.305169,0.154762	-0.00831604,-0.0204107	0.00429368,0.011819	1.27762,1.0748	0.00025411	0.000587448
2	rs80071431	37221053	C,NA	G,NA	0.978131,NA	0.0136707,NA	0.0135185,NA	0.505993,NA	0.000253918	0.000574919
2	rs79921767	36632700	G,NA	A,NA	0.863817,NA	0.00876511,NA	0.00576457,NA	0.891496,NA	0.000253737	0.000603515
2	rs79485984	37295040	C,NA	T,NA	0.989066,NA	0.0370715,NA	0.0190121,NA	1.29083,NA	0.000253734	0.000593546
2	rs76521882	36415568	NA,G	NA,A	NA,0.998016	NA,-0.103505	NA,0.0960615	NA,0.55089	0.000253437	0.000608911
2	rs75607303	36524048	T,NA	C,NA	0.978131,NA	0.0183153,NA	0.0135185,NA	0.755794,NA	0.000253058	0.000640202
2	rs77806933	36524169	C,NA	T,NA	0.978131,NA	0.0183153,NA	0.0135185,NA	0.755794,NA	0.000253058	0.000640202
2	rs117529498	36472874	NA,A	NA,G	NA,0.784722	NA,0.0113178	NA,0.0104003	NA,0.558309	0.000252802	0.000612498
2	rs56199134	36454680	C,NA	G,NA	0.964215,NA	0.0143937,NA	0.0106439,NA	0.753794,NA	0.000251847	0.000625767
2	rs76653256	36639758	C,NA	T,NA	0.863817,NA	0.00871659,NA	0.00576457,NA	0.884358,NA	0.000250732	0.000596388
2	rs6788685	36490792	G,G	A,A	0.153082,0.159722	-0.0115574,-0.0179748	0.00549107,0.0116683	1.45207,0.908526	0.000250421	0.000606571
2	rs55842080	36649442	A,NA	C,NA	0.863817,NA	0.00869327,NA	0.00576457,NA	0.880937,NA	0.000249306	0.000593006
2	rs140346939	36827241	NA,T	NA,C	NA,0.948413	NA,0.0204822	NA,0.0193256	NA,0.538781	0.000249149	0.000612951
2	rs6764548	36490794	A,A	G,G	0.153082,0.159722	-0.0115574,-0.017924	0.00549107,0.0116683	1.45207,0.904799	0.000248819	0.000602704
2	rs116522219	36625286	A,NA	G,NA	0.966203,NA	0.0167011,NA	0.0109412,NA	0.896536,NA	0.000248078	0.000619428
2	rs17034893	36371328	NA,A	NA,G	NA,0.777778	NA,0.010094	NA,0.0102821	NA,0.48646	0.000246694	0.000586627
2	rs140944431	37014281	A,NA	T,NA	0.983101,NA	0.0120769,NA	0.0153396,NA	0.365417,NA	0.000246247	0.000644323
2	rs17035950	37147069	T,NA	C,NA	0.976143,NA	0.00931979,NA	0.0129561,NA	0.326118,NA	0.000245832	0.000638243
2	rs4635662	36570761	NA,G	NA,T	NA,0.672619	NA,-0.00980472	NA,0.00910944	NA,0.550087	0.000245717	0.000634124
2	rs148404535	36502086	A,NA	G,NA	0.989066,NA	0.0234018,NA	0.0190121,NA	0.660822,NA	0.000245668	0.000582178
2	rs17248873	36643481	G,NA	C,NA	0.863817,NA	0.00862441,NA	0.00576457,NA	0.87087,NA	0.000245166	0.000583189
2	rs74784044	36827688	G,NA	A,NA	0.978131,NA	0.0253425,NA	0.0135185,NA	1.21581,NA	0.000245138	0.000574827
2	rs114940685	37342372	G,NA	C,NA	0.975149,NA	0.0297885,NA	0.0127009,NA	1.72108,NA	0.000244806	0.000566677
2	rs76299979	37152438	G,NA	T,NA	0.973161,NA	0.0302513,NA	0.0122339,NA	1.87264,NA	0.000243628	0.000557939
2	rs149349395	36532507	NA,G	NA,A	NA,0.949405	NA,0.0222913	NA,0.019504	NA,0.59675	0.000242677	0.000635337
2	rs55785141	36642310	G,NA	A,NA	0.863817,NA	0.0085759,NA	0.00576457,NA	0.86381,NA	0.000242311	0.00057642
2	rs139449476	37163652	T,NA	C,NA	0.977137,NA	0.00898951,NA	0.0132281,NA	0.303843,NA	0.000242265	0.000627751
2	rs144929106	36506684	A,NA	T,NA	0.978131,NA	0.0178952,NA	0.0135185,NA	0.731461,NA	0.000242265	0.00061217
2	rs10510689	36846294	C,NA	T,NA	0.974155,NA	0.00866228,NA	0.0124606,NA	0.31252,NA	0.000241378	0.000560054
2	rs17035968	37162397	A,NA	G,NA	0.976143,NA	0.00910295,NA	0.0129561,NA	0.316676,NA	0.000240181	0.000622978
2	rs13066826	36401634	A,A	G,G	0.845924,0.58631	0.00173296,0.0168714	0.00547654,0.00867965	0.123971,1.28466	0.00023886	0.000452754
2	rs77864739	37015960	A,A	G,G	0.936382,0.96627	-0.007531,-0.0563838	0.00810069,0.023678	0.452791,1.76314	0.000238736	0.000515942
2	rs6764657	36490875	A,A	G,G	0.153082,0.160714	-0.0114595,-0.0177727	0.00549107,0.0116392	1.43304,0.896995	0.000238051	0.000575659
2	rs140758028	37335673	NA,G	NA,A	NA,0.980159	NA,-0.0314825	NA,0.0306528	NA,0.516573	0.000236993	0.000630516
2	rs17248901	36647461	C,NA	T,NA	0.863817,NA	0.0084789,NA	0.00576457,NA	0.849771,NA	0.000236751	0.000563234
2	rs17195706	36647750	A,NA	T,NA	0.863817,NA	0.0084789,NA	0.00576457,NA	0.849771,NA	0.000236751	0.000563234
2	rs10865875	36740273	G,G	A,A	0.392644,0.275794	0.00645335,-0.0111611	0.00404873,0.00956488	0.954859,0.613934	0.000236454	0.000533812
2	rs1357075	36645939	T,T	C,C	0.222664,0.165675	8.96763e-05,-0.0251034	0.00475237,0.0114976	0.00658804,1.53746	0.000235553	0.000456482
2	rs78152084	36493127	NA,T	NA,A	NA,0.972222	NA,0.0282282	NA,0.0260119	NA,0.55622	0.000234755	0.000600028
2	rs6765424	37110463	G,NA	A,NA	0.976143,NA	0.00888175,NA	0.0129561,NA	0.307141,NA	0.000234616	0.000607956
2	rs114903780	36566686	C,NA	T,NA	0.99006,NA	0.0296795,NA	0.01993,NA	0.865063,NA	0.000234249	0.000551167
2	rs115748059	36431451	G,NA	C,NA	0.984095,NA	-0.0288668,NA	0.0158037,NA	1.16901,NA	0.000234169	0.000534377
2	rs17195741	36648368	T,NA	C,NA	0.863817,NA	0.0084304,NA	0.00576457,NA	0.842792,NA	0.000234044	0.000556813
2	rs117156195	36369751	NA,G	NA,A	NA,0.984127	NA,-0.05474	NA,0.0342017	NA,0.960639	0.000233478	0.000950451
2	rs140531553	36564113	NA,G	NA,A	NA,0.983135	NA,0.0314376	NA,0.0331973	NA,0.463894	0.000232677	0.000603369
2	rs73063822	36473732	A,NA	G,NA	0.973161,NA	-0.0228417,NA	0.0122339,NA	1.20838,NA	0.000231973	0.000824332
2	rs73057925	36446348	G,NA	A,NA	0.973161,NA	-0.0228363,NA	0.0122339,NA	1.20795,NA	0.000231836	0.000823747
2	rs76551100	36501720	G,NA	A,NA	0.959245,NA	0.0123241,NA	0.00999958,NA	0.661991,NA	0.000231698	0.000562239
2	rs79631994	36646952	C,NA	T,NA	0.863817,NA	0.00838676,NA	0.00576457,NA	0.836533,NA	0.000231648	0.000551131
2	rs73057906	36443104	G,NA	T,NA	0.973161,NA	-0.0228011,NA	0.0122339,NA	1.20513,NA	0.000230933	0.00081989
2	rs148810932	37188949	NA,C	NA,T	NA,0.994048	NA,-0.0524475	NA,0.0555718	NA,0.461826	0.000229007	0.000455331
2	rs73061912	36465768	C,NA	T,NA	0.973161,NA	-0.0227061,NA	0.0122339,NA	1.19754,NA	0.000228525	0.000809608
2	rs144650412	36456885	A,NA	G,NA	0.973161,NA	-0.0227061,NA	0.0122339,NA	1.19754,NA	0.000228525	0.000809608
2	rs142122078	36456475	A,NA	G,NA	0.973161,NA	-0.0227061,NA	0.0122339,NA	1.19754,NA	0.000228525	0.000809608
2	rs192427278	36456374	C,NA	T,NA	0.973161,NA	-0.0227061,NA	0.0122339,NA	1.19754,NA	0.000228525	0.000809608
2	rs62245723	36429227	T,NA	A,NA	0.870775,NA	0.011271,NA	0.00589404,NA	1.25305,NA	0.000228249	0.000554239
2	rs139394366	36820583	A,NA	G,NA	0.978131,NA	0.0246318,NA	0.0135185,NA	1.16467,NA	0.000228101	0.00053528
2	rs56155704	36463038	T,NA	C,NA	0.972167,NA	-0.0220937,NA	0.0120196,NA	1.18019,NA	0.000227734	0.000819896
2	rs73059908	36447986	T,NA	C,NA	0.973161,NA	-0.0226654,NA	0.0122339,NA	1.1943,NA	0.000227505	0.000805257
2	rs76434112	36444421	T,NA	C,NA	0.973161,NA	-0.0226654,NA	0.0122339,NA	1.1943,NA	0.000227505	0.000805257
2	rs73056100	36442628	G,NA	A,NA	0.973161,NA	-0.0226654,NA	0.0122339,NA	1.1943,NA	0.000227505	0.000805257
2	rs138561901	36684894	NA,G	NA,A	NA,0.993056	NA,-0.0533502	NA,0.0514752	NA,0.522874	0.000226876	0.000582711
2	rs76406659	36656975	NA,T	NA,C	NA,0.936508	NA,-0.0183654	NA,0.0175302	NA,0.530469	0.000226535	0.000555749
2	rs7621934	36650491	G,NA	T,NA	0.863817,NA	0.0082898,NA	0.00576457,NA	0.822702,NA	0.000226457	0.000538819
2	rs73059999	36463919	C,NA	T,NA	0.973161,NA	-0.0226206,NA	0.0122339,NA	1.19073,NA	0.000226391	0.000800508
2	rs111276202	36502918	G,NA	C,NA	0.959245,NA	0.0121379,NA	0.00999958,NA	0.648188,NA	0.00022596	0.000548212
2	rs115391697	36754682	C,NA	T,NA	0.971173,NA	0.0143402,NA	0.0118166,NA	0.647987,NA	0.00022556	0.000563411
2	rs116657619	36464337	A,NA	G,NA	0.973161,NA	-0.0225798,NA	0.0122339,NA	1.1875,NA	0.000225385	0.000796224
2	rs187542127	36494777	G,NA	C,NA	0.989066,NA	0.0365337,NA	0.0190121,NA	1.26236,NA	0.000225278	0.000531383
2	rs17810493	37137709	T,T	A,A	0.936382,0.964286	-0.0108341,-0.052094	0.00810069,0.0230345	0.742127,1.6248	0.000224511	0.000483533
2	rs58902773	36352405	NA,T	NA,C	NA,0.776786	NA,0.00909868	NA,0.0102658	NA,0.425449	0.000224345	0.000539834
2	rs73061988	36467052	T,NA	G,NA	0.973161,NA	-0.022535,NA	0.0122339,NA	1.18394,NA	0.000224287	0.000791548
2	rs144971683	36632194	NA,T	NA,C	NA,0.987103	NA,-0.0368439	NA,0.0378862	NA,0.480425	0.000223486	0.000544194
2	rs73059929	36451420	A,NA	C,NA	0.973161,NA	-0.0224943,NA	0.0122339,NA	1.18071,NA	0.000223296	0.00078733
2	rs73063804	36470927	T,NA	C,NA	0.973161,NA	-0.0224943,NA	0.0122339,NA	1.18071,NA	0.000223296	0.00078733
2	rs6768006	36491962	T,T	C,C	0.152087,0.159722	-0.0112517,-0.0177106	0.00550577,0.0116683	1.38731,0.889219	0.00022319	0.000539701
2	rs138983211	36597444	NA,T	NA,C	NA,0.982143	NA,0.0293525	NA,0.0322783	NA,0.4399	0.00022302	0.000573092
2	rs1357074	36637751	G,G	A,A	0.220676,0.165675	0.000404981,-0.0247624	0.00476763,0.0114976	0.0304415,1.50496	0.000222989	0.000434455
2	rs76532428	37097794	NA,C	NA,T	NA,0.930556	NA,-0.0152322	NA,0.0168156	NA,0.43768	0.000222933	0.000543512
2	rs77788886	36500140	C,NA	G,NA	0.978131,NA	0.0170601,NA	0.0135185,NA	0.684121,NA	0.000222778	0.000561606
2	rs151238941	37286338	T,NA	C,NA	0.991054,NA	0.0128096,NA	0.0209976,NA	0.266139,NA	0.00022228	0.000566358
2	rs74867163	36500024	G,NA	A,NA	0.978131,NA	0.0170151,NA	0.0135185,NA	0.681614,NA	0.000221799	0.000559066
3	rs78281089	36460043	NA,A	NA,G	NA,0.972222	NA,-0.0750247	NA,0.0260119	NA,2.40633	0.0102058	0.0110486
3	rs74513537	36448498	NA,C	NA,A	NA,0.972222	NA,-0.0746292	NA,0.0260119	NA,2.3854	0.00979173	0.0106117
3	rs74825648	36437363	NA,C	NA,G	NA,0.972222	NA,-0.0744759	NA,0.0260119	NA,2.37732	0.00963641	0.0104478
3	rs78204575	36459468	NA,C	NA,T	NA,0.972222	NA,-0.0744119	NA,0.0260119	NA,2.37395	0.00957232	0.0103801
3	rs75466647	36443852	NA,A	NA,G	NA,0.972222	NA,-0.0740764	NA,0.0260119	NA,2.35632	0.00924439	0.0100338
3	rs80016120	36445068	NA,A	NA,C	NA,0.972222	NA,-0.0739378	NA,0.0260119	NA,2.34905	0.0091126	0.00989459
3	rs74692478	36460202	NA,A	NA,T	NA,0.972222	NA,-0.073809	NA,0.0260119	NA,2.34231	0.0089921	0.00976726
3	rs145836764	36441298	NA,C	NA,T	NA,0.981151	NA,-0.0893941	NA,0.0314332	NA,2.35106	0.00885779	0.0099583
3	rs74282020	36469349	NA,G	NA,A	NA,0.972222	NA,-0.0733545	NA,0.0260119	NA,2.3186	0.0085809	0.00933255
3	rs77966992	36442478	NA,G	NA,C	NA,0.972222	NA,-0.0731261	NA,0.0260119	NA,2.30673	0.00838238	0.00912257
3	rs141157024	36442936	NA,C	NA,T	NA,0.972222	NA,-0.0729974	NA,0.0260119	NA,2.30006	0.0082728	0.00900662
3	rs77834567	36470288	NA,C	NA,G	NA,0.972222	NA,-0.0729095	NA,0.0260119	NA,2.2955	0.00819883	0.00892834
3	rs77008630	36469032	NA,C	NA,T	NA,0.972222	NA,-0.0727492	NA,0.0260119	NA,2.28722	0.00806602	0.00878777
3	rs76951170	36448784	NA,A	NA,C	NA,0.973214	NA,-0.0739427	NA,0.0264757	NA,2.28195	0.00786393	0.008603
3	rs80262146	36470063	NA,G	NA,T	NA,0.972222	NA,-0.0721099	NA,0.0260119	NA,2.2543	0.00755988	0.00825169
3	rs76721200	36471959	NA,A	NA,G	NA,0.972222	NA,-0.0713524	NA,0.0260119	NA,2.21561	0.0070063	0.00766469
3	rs870446	36488350	C,C	T,T	0.733598,0.810516	-0.0160545,-0.0147775	0.00447241,0.0109078	3.48004,0.755745	0.00627787	0.0116837
3	rs78953852	36528140	NA,T	NA,C	NA,0.925595	NA,-0.0419717	NA,0.0162889	NA,2.0011	0.00546267	0.00865985
3	rs187839626	36948564	G,NA	A,NA	0.997018,NA	0.0977817,NA	0.0362599,NA	2.1547,NA	0.00466786	0.00779559
3	rs141118750	36625234	G,NA	A,NA	0.983101,NA	0.0416669,NA	0.0153396,NA	2.18034,NA	0.0035439	0.00598815
3	rs76913925	36477614	NA,A	NA,C	NA,0.973214	NA,-0.0645689	NA,0.0264757	NA,1.83161	0.00341394	0.00384391
3	rs76202877	36489964	G,G	C,C	0.922465,0.926587	-0.00725766,-0.0453927	0.00739292,0.0163898	0.486455,2.2508	0.00323649	0.00498538
3	rs79468334	36439455	NA,C	NA,T	NA,0.917659	NA,0.0371454	NA,0.0155508	NA,1.77184	0.00285892	0.00529009
3	rs4678879	36490020	A,A	G,G	0.700795,0.811508	-0.013941,-0.0144303	0.00431777,0.0109298	2.9054,0.728758	0.00281694	0.00521262
3	rs182775786	37156262	NA,G	NA,A	NA,0.982143	NA,0.0807088	NA,0.0322783	NA,1.9064	0.00264987	0.00536132
3	rs7646768	36518129	T,T	C,C	0.127237,0.134921	-0.015256,-0.0276796	0.00593314,0.0125123	1.99434,1.56939	0.00256632	0.00431346
3	rs1848337	36819919	A,A	C,C	0.162028,0.349206	-0.0165039,-0.000235911	0.00536574,0.00896686	2.67789,0.00921256	0.00253481	0.00432652
3	rs6786359	36537816	A,A	C,C	0.128231,0.140873	-0.0148701,-0.0275405	0.00591347,0.0122874	1.92386,1.60201	0.00252494	0.00415098
3	rs1456072	36536714	G,G	C,C	0.126243,0.139881	-0.0150169,-0.027217	0.00595306,0.0123238	1.93365,1.56527	0.00243722	0.00401464
3	rs9857246	36502708	G,G	C,C	0.127237,0.134921	-0.0153034,-0.0268578	0.00593314,0.0125123	2.00437,1.49714	0.00229283	0.00384403
3	rs7630199	36443837	A,A	G,G	0.972167,0.972222	-0.0220937,-0.0634872	0.0120196,0.0260119	1.18019,1.8339	0.00227893	0.00242987
3	rs147013276	37177495	NA,C	NA,T	NA,0.991071	NA,-0.0982803	NA,0.0454422	NA,1.51484	0.00225468	0.00338759
3	rs73054131	36435722	T,T	C,C	0.972167,0.972222	-0.0214143,-0.0643985	0.0120196,0.0260119	1.12603,1.87627	0.0022445	0.00239185
3	rs73057913	36444363	G,G	A,A	0.972167,0.972222	-0.0220496,-0.0633252	0.0120196,0.0260119	1.17663,1.82642	0.0022321	0.00238098
3	rs6550424	36499959	T,T	G,G	0.129225,0.136905	-0.0149798,-0.0268389	0.00589404,0.0124355	1.95714,1.50992	0.00222416	0.00364424
3	rs73056091	36442321	A,A	G,G	0.972167,0.972222	-0.0221339,-0.0630414	0.0120196,0.0260119	1.18343,1.81335	0.00220354	0.00235155
3	rs7646747	36518064	G,G	C,C	0.127237,0.133929	-0.015256,-0.0267893	0.00593314,0.0125513	1.99434,1.48398	0.0022004	0.00369303
3	rs73054134	36438284	C,C	T,T	0.972167,0.972222	-0.0216358,-0.0638063	0.0120196,0.0260119	1.14355,1.84868	0.00219581	0.00234186
3	rs115626818	36651428	T,NA	A,NA	0.983101,NA	0.0389325,NA	0.0153396,NA	1.95281,NA	0.00219295	0.00362236
3	rs73054132	36437442	T,T	G,G	0.972167,0.972222	-0.0214586,-0.0640502	0.0120196,0.0260119	1.12953,1.86002	0.00218887	0.0023341
3	rs1456071	36536164	G,G	A,A	0.126243,0.138889	-0.0148838,-0.0271934	0.00595306,0.0123606	1.90613,1.55586	0.00218074	0.00366739
3	rs7617418	36439485	T,T	G,G	0.972167,0.972222	-0.0217522,-0.0635396	0.0120196,0.0260119	1.15281,1.83633	0.00217999	0.00232577
3	rs55700993	36438119	A,A	T,T	0.972167,0.972222	-0.0214586,-0.0639283	0.0120196,0.0260119	1.12953,1.85435	0.00216509	0.00230935
3	rs73828881	36444416	C,C	A,A	0.972167,0.972222	-0.0218366,-0.0633252	0.0120196,0.0260119	1.15955,1.82642	0.00216481	0.00231023
3	rs1456081	36519078	C,C	G,G	0.129225,0.132937	-0.0149327,-0.0273612	0.00589404,0.0125908	1.94722,1.52618	0.00216403	0.00357369
3	rs73057917	36445923	C,C	T,T	0.972167,0.972222	-0.0218366,-0.0633173	0.0120196,0.0260119	1.15955,1.82606	0.00216331	0.00230867
3	rs7614774	36439076	T,T	C,C	0.972167,0.972222	-0.0215431,-0.0637842	0.0120196,0.0260119	1.1362,1.84766	0.00216296	0.00230738
3	rs73057933	36446825	T,T	C,C	0.972167,0.972222	-0.0220094,-0.0630309	0.0120196,0.0260119	1.1734,1.81287	0.0021622	0.00230809
3	rs73057919	36445983	T,T	C,C	0.972167,0.972222	-0.0218366,-0.0632785	0.0120196,0.0260119	1.15955,1.82427	0.00215587	0.00230093
3	rs57675103	36458536	C,C	T,T	0.972167,0.972222	-0.0222968,-0.0625192	0.0120196,0.0260119	1.19661,1.78943	0.00215522	0.00230181
3	rs58766368	36438267	T,T	C,C	0.972167,0.972222	-0.0214586,-0.0638481	0.0120196,0.0260119	1.12953,1.85062	0.00214963	0.00229325
3	rs73059955	36457084	A,A	G,G	0.972167,0.972222	-0.0222121,-0.0626274	0.0120196,0.0260119	1.18975,1.79437	0.00214903	0.00229507
3	rs7614787	36439111	T,T	C,C	0.972167,0.972222	-0.0215431,-0.0637038	0.0120196,0.0260119	1.1362,1.84393	0.00214751	0.0022913
3	rs7626345	36439005	C,C	T,T	0.972167,0.972222	-0.0214988,-0.0637423	0.0120196,0.0260119	1.1327,1.84571	0.00214149	0.0022849
3	rs7626457	36439116	C,C	T,T	0.972167,0.972222	-0.0215431,-0.0636619	0.0120196,0.0260119	1.1362,1.84199	0.0021395	0.00228296
3	rs57263589	36447310	T,T	C,C	0.972167,0.972222	-0.0220094,-0.062907	0.0120196,0.0260119	1.1734,1.80718	0.00213873	0.00228366
3	rs7623278	36507111	G,G	A,A	0.127237,0.133929	-0.0153034,-0.0265091	0.00593314,0.0125513	2.00437,1.4599	0.00213714	0.00358678
3	rs9850763	36506784	C,C	G,G	0.127237,0.133929	-0.0153034,-0.0265091	0.00593314,0.0125513	2.00437,1.4599	0.00213714	0.00358678
3	rs73057915	36445151	C,C	T,T	0.972167,0.972222	-0.0218366,-0.0631783	0.0120196,0.0260119	1.15955,1.81965	0.00213686	0.00228113
3	rs73054163	36441118	T,T	C,C	0.972167,0.972222	-0.0218366,-0.0631491	0.0120196,0.0260119	1.15955,1.81831	0.00213135	0.0022754
3	rs6767011	36504281	G,G	A,A	0.127237,0.133929	-0.015256,-0.0265657	0.00593314,0.0125513	1.99434,1.46475	0.00212191	0.00356149
3	rs73057931	36446618	A,A	G,G	0.972167,0.972222	-0.0218366,-0.0630698	0.0120196,0.0260119	1.15955,1.81466	0.00211647	0.0022599
3	rs6796695	36457990	T,T	C,C	0.972167,0.972222	-0.0221275,-0.0625624	0.0120196,0.0260119	1.18291,1.7914	0.00211073	0.0022549
3	rs73054148	36440307	C,C	G,G	0.972167,0.972222	-0.0215833,-0.0634329	0.0120196,0.0260119	1.13939,1.8314	0.00210831	0.00225061
3	rs73054150	36440492	A,A	G,G	0.972167,0.972222	-0.0216275,-0.0633524	0.0120196,0.0260119	1.1429,1.82768	0.00210643	0.00224879
3	rs7617520	36439621	A,A	G,G	0.972167,0.972222	-0.0215833,-0.0634173	0.0120196,0.0260119	1.13939,1.83067	0.00210538	0.00224756
3	rs73057936	36446905	C,C	G,G	0.972167,0.972222	-0.0218366,-0.0629884	0.0120196,0.0260119	1.15955,1.81092	0.00210133	0.00224414
3	rs66770166	36440213	G,G	A,A	0.972167,0.972222	-0.0215833,-0.0633944	0.0120196,0.0260119	1.13939,1.82962	0.00210111	0.00224311
3	rs78631838	36457188	C,C	T,T	0.972167,0.972222	-0.0220872,-0.0625447	0.0120196,0.0260119	1.17966,1.79059	0.00209518	0.00223857
3	rs7611709	36459117	C,C	T,T	0.972167,0.972222	-0.0222183,-0.0623103	0.0120196,0.0260119	1.19024,1.7799	0.00209215	0.00223586
3	rs73059913	36449140	T,T	C,C	0.972167,0.972222	-0.0220872,-0.062528	0.0120196,0.0260119	1.17966,1.78983	0.00209212	0.00223538
3	rs58076541	36447269	A,A	G,G	0.972167,0.972222	-0.0218481,-0.062907	0.0120196,0.0260119	1.16047,1.80718	0.00208975	0.00223212
3	rs7644445	36459422	A,A	C,C	0.972167,0.972222	-0.0222183,-0.0622843	0.0120196,0.0260119	1.19024,1.77872	0.00208742	0.00223093
3	rs73054152	36440519	T,T	A,A	0.972167,0.972222	-0.0215833,-0.0633103	0.0120196,0.0260119	1.13939,1.82574	0.00208551	0.00222687
3	rs60908287	36458586	A,A	G,G	0.972167,0.972222	-0.0220872,-0.0624796	0.0120196,0.0260119	1.17966,1.78762	0.00208329	0.00222618
3	rs7630285	36443899	A,A	G,G	0.972167,0.972222	-0.0219652,-0.0626659	0.0120196,0.0260119	1.16985,1.79613	0.00208062	0.00222299
3	rs9812914	36506926	C,C	A,A	0.127237,0.133929	-0.0152129,-0.0265091	0.00593314,0.0125513	1.98523,1.4599	0.00207174	0.00347761
3	rs7611720	36459142	C,C	T,T	0.972167,0.972222	-0.0220872,-0.0624106	0.0120196,0.0260119	1.17966,1.78447	0.00207077	0.00221314
3	rs73057929	36446532	A,A	G,G	0.972167,0.972222	-0.0216677,-0.0630698	0.0120196,0.0260119	1.14609,1.81466	0.00206618	0.00220699
3	rs61527575	36447356	A,A	C,C	0.972167,0.972222	-0.0220937,-0.0623723	0.0120196,0.0260119	1.18019,1.78273	0.00206582	0.00220801
3	rs73054157	36440919	G,G	A,A	0.972167,0.972222	-0.0215833,-0.0631877	0.0120196,0.0260119	1.13939,1.82008	0.002063	0.00220342
3	rs61547650	36459779	G,G	A,A	0.972167,0.972222	-0.0221275,-0.0622843	0.0120196,0.0260119	1.18291,1.77872	0.00206007	0.00220213
3	rs73054165	36441407	T,T	G,G	0.972167,0.972222	-0.021925,-0.0625916	0.0120196,0.0260119	1.16662,1.79274	0.00205521	0.00219639
3	rs73059911	36448506	A,A	G,G	0.972167,0.972222	-0.0219581,-0.0625104	0.0120196,0.0260119	1.16928,1.78902	0.00205037	0.00219146
3	rs73054167	36441628	A,A	G,G	0.972167,0.972222	-0.021925,-0.0625108	0.0120196,0.0260119	1.16662,1.78904	0.00204071	0.00218129
3	rs73059904	36447838	A,A	T,T	0.972167,0.972222	-0.0217964,-0.0627161	0.0120196,0.0260119	1.15634,1.79843	0.00203986	0.00217998
3	rs73056102	36442766	C,C	T,T	0.972167,0.972222	-0.0216275,-0.0629368	0.0120196,0.0260119	1.1429,1.80855	0.00203048	0.00216969
3	rs73056094	36442353	C,C	T,T	0.972167,0.972222	-0.021925,-0.0624438	0.0120196,0.0260119	1.16662,1.78599	0.0020288	0.00216888
3	rs73054169	36442002	C,C	T,T	0.972167,0.972222	-0.021925,-0.0624299	0.0120196,0.0260119	1.16662,1.78535	0.00202633	0.00216631
3	rs73056089	36442209	A,A	C,C	0.972167,0.972222	-0.021925,-0.0624299	0.0120196,0.0260119	1.16662,1.78535	0.00202633	0.00216631
3	rs73059919	36450172	A,A	C,C	0.972167,0.972222	-0.0218734,-0.0624853	0.0120196,0.0260119	1.16249,1.78788	0.00202116	0.00216075
3	rs73059916	36449306	G,G	T,T	0.972167,0.972222	-0.0218734,-0.0624853	0.0120196,0.0260119	1.16249,1.78788	0.00202116	0.00216075
3	rs73059910	36448408	A,A	G,G	0.972167,0.972222	-0.0218808,-0.0624287	0.0120196,0.0260119	1.16308,1.7853	0.00201332	0.00215261
3	rs73057904	36442933	G,G	C,C	0.972167,0.972222	-0.021925,-0.0623204	0.0120196,0.0260119	1.16662,1.78036	0.00200707	0.00214624
3	rs73059918	36449790	T,T	C,C	0.972167,0.972222	-0.0218734,-0.0624035	0.0120196,0.0260119	1.16249,1.78415	0.00200677	0.00214576
3	rs73059920	36450532	T,T	C,C	0.972167,0.972222	-0.0218734,-0.0624035	0.0120196,0.0260119	1.16249,1.78415	0.00200677	0.00214576
3	rs59642579	36447804	G,G	A,A	0.972167,0.972222	-0.0219652,-0.0622228	0.0120196,0.0260119	1.16985,1.77592	0.00200159	0.00214066
3	rs73059922	36450575	T,T	A,A	0.972167,0.972222	-0.0218734,-0.0623609	0.0120196,0.0260119	1.16249,1.7822	0.0019993	0.00213798
3	rs148710495	36456882	A,A	G,G	0.972167,0.972222	-0.0213648,-0.0631732	0.0120196,0.0260119	1.12214,1.81942	0.00199806	0.00213512
3	rs56981041	36447546	C,C	G,G	0.972167,0.972222	-0.0219137,-0.0622483	0.0120196,0.0260119	1.16572,1.77708	0.00199126	0.00212973
3	rs73059923	36450673	C,C	T,T	0.972167,0.972222	-0.0218734,-0.0622399	0.0120196,0.0260119	1.16249,1.7767	0.00197833	0.00211613
3	rs73059924	36450744	T,T	G,G	0.972167,0.972222	-0.0218734,-0.0622399	0.0120196,0.0260119	1.16249,1.7767	0.00197833	0.00211613
3	rs73830307	36452068	G,G	A,A	0.972167,0.972222	-0.0220496,-0.0619219	0.0120196,0.0260119	1.17663,1.76226	0.00197381	0.002112
3	rs7644237	36459185	T,T	C,C	0.972167,0.972222	-0.0220025,-0.0619918	0.0120196,0.0260119	1.17284,1.76543	0.00197237	0.00211033
3	rs73059925	36450850	A,A	G,G	0.972167,0.972222	-0.0218734,-0.0621972	0.0120196,0.0260119	1.16249,1.77475	0.00197099	0.00210848
3	rs73059928	36450946	G,G	T,T	0.972167,0.972222	-0.0218734,-0.0621545	0.0120196,0.0260119	1.16249,1.77281	0.00196369	0.00210086
3	rs73830313	36452423	C,C	T,T	0.972167,0.972222	-0.0220496,-0.0618563	0.0120196,0.0260119	1.17663,1.75928	0.00196263	0.00210034
3	rs6795695	36522948	G,G	A,A	0.127237,0.133929	-0.0150792,-0.0264009	0.00593314,0.0125513	1.95714,1.45066	0.00194544	0.0032665
3	rs73059938	36452143	G,G	A,A	0.972167,0.972222	-0.0222121,-0.0614809	0.0120196,0.0260119	1.18975,1.74233	0.00194538	0.00208291
3	rs73059940	36452316	G,G	A,A	0.972167,0.972222	-0.0219137,-0.0618992	0.0120196,0.0260119	1.16572,1.76123	0.00193178	0.00206774
3	rs57881392	36453501	G,G	T,T	0.972167,0.972222	-0.0220496,-0.0616651	0.0120196,0.0260119	1.17663,1.75064	0.00193046	0.00206681
3	rs139794229	36801987	NA,T	NA,G	NA,0.983135	NA,-0.0737627	NA,0.0331973	NA,1.58027	0.00192948	0.00356799
3	rs73059948	36452538	G,G	C,C	0.972167,0.972222	-0.0219137,-0.0618563	0.0120196,0.0260119	1.16572,1.75928	0.00192462	0.00206028
3	rs73059944	36452358	C,C	T,T	0.972167,0.972222	-0.0219137,-0.0618563	0.0120196,0.0260119	1.16572,1.75928	0.00192462	0.00206028
3	rs1869847	36529281	G,G	A,A	0.126243,0.134921	-0.0149267,-0.0265841	0.00595306,0.0125123	1.91499,1.47345	0.00191889	0.00323161
3	rs2885142	36523217	G,G	T,T	0.127237,0.133929	-0.0150095,-0.0264575	0.00593314,0.0125513	1.94257,1.45549	0.00191763	0.00322017
3	rs73059946	36452403	G,G	C,C	0.972167,0.972222	-0.0219137,-0.0618134	0.0120196,0.0260119	1.16572,1.75734	0.00191749	0.00205285
3	rs73830314	36452424	C,C	A,A	0.972167,0.972222	-0.0219137,-0.0617741	0.0120196,0.0260119	1.16572,1.75556	0.00191098	0.00204606
3	rs73830316	36453013	A,A	G,G	0.972167,0.972222	-0.0219137,-0.0617474	0.0120196,0.0260119	1.16572,1.75436	0.00190659	0.00204148
3	rs77390784	36542188	NA,C	NA,T	NA,0.909722	NA,-0.0308574	NA,0.0149162	NA,1.41372	0.00190603	0.00294141
3	rs73830333	36464079	A,A	G,G	0.972167,0.972222	-0.0226794,-0.0604287	0.0120196,0.0260119	1.22785,1.69524	0.00190496	0.00204246
3	rs7611802	36459208	C,C	T,T	0.972167,0.972222	-0.0220872,-0.0613628	0.0120196,0.0260119	1.17966,1.73701	0.00189112	0.00202592
3	rs58992824	36460101	G,G	A,A	0.972167,0.972222	-0.0220872,-0.0613541	0.0120196,0.0260119	1.17966,1.73662	0.00188971	0.00202446
3	rs150476085	36460315	G,G	A,A	0.972167,0.972222	-0.0221275,-0.0612669	0.0120196,0.0260119	1.18291,1.7327	0.00188662	0.00202136
3	rs73059984	36460727	G,G	C,C	0.972167,0.972222	-0.0222968,-0.060889	0.0120196,0.0260119	1.19661,1.71576	0.00187222	0.00200693
3	rs56064504	36454659	G,G	C,C	0.972167,0.972222	-0.0220496,-0.0612647	0.0120196,0.0260119	1.17663,1.7326	0.00186511	0.00199868
3	rs58177147	36454278	T,T	C,C	0.972167,0.972222	-0.0219137,-0.0614299	0.0120196,0.0260119	1.16572,1.74003	0.00185512	0.00198781
3	rs147265486	36456143	A,A	G,G	0.971173,0.970238	-0.0211818,-0.0575678	0.0118166,0.0251555	1.13641,1.65541	0.00185151	0.00199127
3	rs73059986	36460930	T,T	G,G	0.972167,0.972222	-0.0223814,-0.0605544	0.0120196,0.0260119	1.20348,1.70083	0.00184243	0.00197615
3	rs57768002	36454134	T,T	C,C	0.972167,0.972222	-0.0219137,-0.0612888	0.0120196,0.0260119	1.16572,1.73368	0.00183277	0.0019645
3	rs115050260	36461175	G,G	A,A	0.972167,0.972222	-0.0221718,-0.060849	0.0120196,0.0260119	1.18649,1.71397	0.00183219	0.00196476
3	rs1378785	36528351	C,C	T,T	0.126243,0.134921	-0.0147033,-0.0266914	0.00595306,0.0125123	1.86914,1.48272	0.00181394	0.003056
3	rs73059995	36463548	T,T	G,G	0.972167,0.972222	-0.0223026,-0.0603848	0.0120196,0.0260119	1.19708,1.69328	0.00179533	0.00192674
3	rs73059992	36462280	G,G	A,A	0.972167,0.972222	-0.0221718,-0.0605389	0.0120196,0.0260119	1.18649,1.70014	0.00178457	0.00191507
3	rs73059990	36462268	A,A	G,G	0.972167,0.972222	-0.0221718,-0.0605389	0.0120196,0.0260119	1.18649,1.70014	0.00178457	0.00191507
3	rs73059998	36463893	G,G	T,T	0.972167,0.972222	-0.0223467,-0.0602028	0.0120196,0.0260119	1.20066,1.68521	0.00177944	0.00191032
3	rs143364996	36460470	T,T	C,C	0.972167,0.972222	-0.021829,-0.0610598	0.0120196,0.0260119	1.15894,1.72341	0.00177553	0.00190452
3	rs56282352	36464783	G,G	A,A	0.972167,0.972222	-0.0223869,-0.0600479	0.0120196,0.0260119	1.20393,1.67835	0.00176676	0.00189723
3	rs73059996	36463818	C,C	T,T	0.972167,0.972222	-0.0222121,-0.0603408	0.0120196,0.0260119	1.18975,1.69133	0.00176524	0.00189503
3	rs114857310	36537716	G,NA	A,NA	0.983101,NA	0.029443,NA	0.0153396,NA	1.26017,NA	0.00175933	0.00289471
3	rs73059988	36461908	T,T	C,C	0.972167,0.972222	-0.0218734,-0.06082	0.0120196,0.0260119	1.16249,1.71267	0.00175066	0.00187872
3	rs56020835	36465062	G,G	C,C	0.972167,0.972222	-0.0223869,-0.0598665	0.0120196,0.0260119	1.20393,1.67034	0.00174007	0.00186937
3	rs115233769	36655368	T,NA	C,NA	0.989066,NA	-0.0380689,NA	0.0190121,NA	1.34441,NA	0.00173786	0.00288824
3	rs73060000	36464161	G,G	T,T	0.972167,0.972222	-0.0222121,-0.0601321	0.0120196,0.0260119	1.18975,1.68208	0.00173445	0.00186291
3	rs58052156	36465887	C,C	T,T	0.972167,0.972222	-0.022431,-0.0597384	0.0120196,0.0260119	1.20752,1.66469	0.00173272	0.00186186
3	rs114895522	36948167	NA,C	NA,T	NA,0.972222	NA,-0.0615143	NA,0.0260119	NA,1.74383	0.00172885	0.00337911
3	rs73060001	36464406	T,T	A,A	0.972167,0.972222	-0.0222121,-0.0600882	0.0120196,0.0260119	1.18975,1.68013	0.00172805	0.00185623
3	rs73061903	36464546	T,T	C,C	0.972167,0.972222	-0.0222121,-0.0600882	0.0120196,0.0260119	1.18975,1.68013	0.00172805	0.00185623
3	rs55924529	36465044	G,G	A,A	0.972167,0.972222	-0.0222565,-0.0598665	0.0120196,0.0260119	1.19334,1.67034	0.00170718	0.00183459
3	rs73061910	36465412	A,A	G,G	0.972167,0.972222	-0.0222968,-0.0597823	0.0120196,0.0260119	1.19661,1.66663	0.0017052	0.00183267
3	rs73061986	36466859	C,C	G,G	0.972167,0.972222	-0.0223869,-0.0596016	0.0120196,0.0260119	1.20393,1.65867	0.00170196	0.00182959
3	rs57838169	36466003	T,T	C,C	0.972167,0.972222	-0.0222968,-0.0597384	0.0120196,0.0260119	1.19661,1.66469	0.00169896	0.00182614
3	rs56665083	36467441	T,T	G,G	0.972167,0.972222	-0.022431,-0.0594737	0.0120196,0.0260119	1.20752,1.65305	0.00169488	0.00182236
3	rs57385156	36466128	C,C	A,A	0.972167,0.972222	-0.0222968,-0.0596982	0.0120196,0.0260119	1.19661,1.66292	0.00169325	0.00182019
3	rs73061980	36466368	T,T	C,C	0.972167,0.972222	-0.0222968,-0.0596982	0.0120196,0.0260119	1.19661,1.66292	0.00169325	0.00182019
3	rs73061985	36466784	G,G	A,A	0.972167,0.972222	-0.0221781,-0.0595577	0.0120196,0.0260119	1.187,1.65674	0.00164483	0.00176923
3	rs73061996	36468832	T,T	C,C	0.972167,0.972222	-0.0222183,-0.0593776	0.0120196,0.0260119	1.19024,1.64884	0.00162985	0.00175372
3	rs182303338	36374221	NA,G	NA,A	NA,0.992063	NA,0.100493	NA,0.0481747	NA,1.43206	0.00162911	0.00265254
3	rs114092731	36530892	A,A	G,G	0.978131,0.953373	0.0200797,-0.0465585	0.0135185,0.0202746	0.861853,1.66447	0.00162617	0.00242248
3	rs138658814	37020501	NA,G	NA,A	NA,0.97619	NA,-0.0600792	NA,0.0280389	NA,1.493	0.00161987	0.00278544
3	rs73061998	36469020	A,A	G,G	0.972167,0.972222	-0.0221781,-0.0593338	0.0120196,0.0260119	1.187,1.64692	0.00161448	0.00173752
3	rs6777047	36559851	A,A	G,G	0.466203,0.22123	-0.00719986,-0.0257954	0.00396336,0.0102986	1.15941,1.91174	0.00160787	0.00351715
3	rs73830350	36469253	G,G	A,A	0.972167,0.972222	-0.0221339,-0.0593338	0.0120196,0.0260119	1.18343,1.64692	0.00160416	0.00172659
3	rs113997244	36844739	G,NA	A,NA	0.982107,NA	0.0455992,NA	0.014915,NA	2.65099,NA	0.00159715	0.00279991
3	rs6774073	36470634	A,A	G,G	0.972167,0.972222	-0.0221781,-0.059198	0.0120196,0.0260119	1.187,1.64097	0.0015964	0.00171864
3	rs58618741	36467450	G,G	T,T	0.972167,0.970238	-0.022431,-0.0575582	0.0120196,0.0251555	1.20752,1.65498	0.00155979	0.00169379
3	rs73830355	36471414	A,A	C,C	0.972167,0.972222	-0.0220094,-0.0588406	0.0120196,0.0260119	1.1734,1.62538	0.00151257	0.00163048
3	rs73063806	36471909	C,C	T,T	0.972167,0.972222	-0.0222183,-0.0584419	0.0120196,0.0260119	1.19024,1.60807	0.00150886	0.00162729
3	rs73063805	36471440	G,G	A,A	0.972167,0.972222	-0.0220094,-0.058797	0.0120196,0.0260119	1.1734,1.62348	0.00150715	0.00162482
3	rs147647783	36455892	C,C	A,A	0.972167,0.972222	-0.020723,-0.0607075	0.0120196,0.0260119	1.07217,1.70765	0.00147715	0.00158984
3	rs73063811	36472386	C,C	A,A	0.972167,0.972222	-0.0222183,-0.0581422	0.0120196,0.0260119	1.19024,1.59511	0.00147242	0.00158918
3	rs73063810	36472300	T,T	C,C	0.972167,0.972222	-0.0221781,-0.058182	0.0120196,0.0260119	1.187,1.59683	0.00146859	0.00158504
3	rs73063813	36472523	C,C	T,T	0.972167,0.972222	-0.0221339,-0.0582552	0.0120196,0.0260119	1.18343,1.59999	0.00146794	0.00158421
3	rs73830361	36472642	A,A	G,G	0.972167,0.972222	-0.0221339,-0.0581721	0.0120196,0.0260119	1.18343,1.59641	0.00145803	0.00157386
3	rs78969813	36528610	A,NA	G,NA	0.980119,NA	0.0271475,NA	0.0141639,NA	1.25743,NA	0.00145563	0.00235526
3	rs6774392	36470903	A,A	G,G	0.972167,0.97123	-0.0220094,-0.0571243	0.0120196,0.0255725	1.1734,1.59354	0.00144457	0.00156091
3	rs2271547	37285188	NA,C	NA,G	NA,0.982143	NA,0.0712125	NA,0.0322783	NA,1.56273	0.00143212	0.0027496
3	rs73063814	36472974	A,A	G,G	0.972167,0.972222	-0.0221339,-0.0578212	0.0120196,0.0260119	1.18343,1.5813	0.00141709	0.00153103
3	rs79623920	36456167	T,T	C,C	0.972167,0.972222	-0.0203917,-0.0605564	0.0120196,0.0260119	1.0468,1.70092	0.00139485	0.001503
3	rs7610107	36486859	A,NA	G,NA	0.858847,NA	0.013789,NA	0.00567854,NA	1.81898,NA	0.00139401	0.00245858
3	rs77133748	37175866	NA,A	NA,G	NA,0.917659	NA,-0.0286667	NA,0.0155508	NA,1.1853	0.00137561	0.00218925
3	rs75412954	36504981	NA,A	NA,T	NA,0.946429	NA,-0.0374378	NA,0.0189842	NA,1.31333	0.00136389	0.00218578
3	rs9817732	36595444	T,T	C,C	0.474155,0.213294	-0.00718147,-0.0252914	0.00395959,0.0104354	1.15661,1.81343	0.00135829	0.00280055
3	rs6550425	36591203	G,G	A,A	0.473161,0.212302	-0.00713689,-0.0252103	0.00396001,0.0104531	1.14565,1.79925	0.00135689	0.00279548
3	rs142151557	36455954	T,T	C,C	0.972167,0.972222	-0.0201864,-0.0605423	0.0120196,0.0260119	1.03123,1.70029	0.00135581	0.0014617
3	rs6808188	36473540	G,G	A,A	0.972167,0.972222	-0.0221003,-0.0570943	0.0120196,0.0260119	1.18071,1.55024	0.00133015	0.00143993
3	rs6797191	36473541	C,C	T,T	0.972167,0.972222	-0.0221003,-0.0570512	0.0120196,0.0260119	1.18071,1.54841	0.00132558	0.00143515
3	rs143501920	36456128	A,A	C,C	0.972167,0.972222	-0.0200344,-0.0604992	0.0120196,0.0260119	1.01977,1.69837	0.00132417	0.00142827
3	rs147363047	36474255	C,C	T,T	0.972167,0.972222	-0.0226482,-0.0557471	0.0120196,0.0260119	1.22528,1.49347	0.001296	0.00140601
3	rs75399334	36653755	NA,G	NA,A	NA,0.974206	NA,-0.052863	NA,0.0269663	NA,1.30141	0.00129157	0.00206931
3	rs73069684	36660676	A,A	G,G	0.785288,0.912698	0.0131961,0.0143294	0.00481501,0.0151436	2.21236,0.463404	0.00128662	0.0022099
3	rs55647641	36474055	G,G	A,A	0.972167,0.972222	-0.0223523,-0.0560386	0.0120196,0.0260119	1.20112,1.50567	0.00126926	0.00137699
3	rs56187934	36474094	T,T	C,C	0.972167,0.972222	-0.0223963,-0.0557864	0.0120196,0.0260119	1.2047,1.49511	0.00125251	0.00135959
3	rs7372037	36576312	T,T	C,C	0.474155,0.213294	-0.00723781,-0.0250244	0.00395959,0.0104354	1.1703,1.78296	0.0012402	0.00255984
3	rs149578436	36456840	C,NA	T,NA	0.989066,NA	-0.0305627,NA	0.0190121,NA	0.966833,NA	0.00123625	0.00205035
3	rs9847252	36619170	T,T	A,A	0.474155,0.214286	-0.0070908,-0.0246975	0.00395959,0.0104178	1.13474,1.75071	0.00116037	0.00238678
3	rs6783682	36619529	T,T	A,A	0.474155,0.214286	-0.0070908,-0.0246975	0.00395959,0.0104178	1.13474,1.75071	0.00116037	0.00238678
3	rs117480488	36582121	NA,A	NA,G	NA,0.963294	NA,-0.0466975	NA,0.0227328	NA,1.3984	0.0011535	0.00216105
3	rs9814981	36619938	A,A	G,G	0.474155,0.214286	-0.00704546,-0.0246975	0.00395959,0.0104178	1.12387,1.75071	0.00113991	0.0023444
3	rs9814824	36619840	A,A	G,G	0.474155,0.214286	-0.00704546,-0.0246975	0.00395959,0.0104178	1.12387,1.75071	0.00113991	0.0023444
3	rs148860441	36456101	A,A	G,G	0.972167,0.972222	-0.0185545,-0.0605564	0.0120196,0.0260119	0.911285,1.70092	0.00110461	0.00119564
3	rs1357076	36618822	T,T	G,G	0.474155,0.214286	-0.00700011,-0.0245959	0.00395959,0.0104178	1.11306,1.73926	0.0010967	0.0022536
3	rs115701277	36592416	C,NA	T,NA	0.984095,NA	0.0365974,NA	0.0158037,NA	1.68672,NA	0.00108561	0.00183343
3	rs75062690	37086254	NA,T	NA,C	NA,0.983135	NA,0.0677155	NA,0.0331973	NA,1.3833	0.00106707	0.00203018
3	rs114885120	36435194	C,NA	T,NA	0.984095,NA	0.0300922,NA	0.0158037,NA	1.24493,NA	0.00106593	0.00177394
3	rs73063831	36475473	G,G	A,A	0.972167,0.972222	-0.0222683,-0.0538804	0.0120196,0.0260119	1.1943,1.41654	0.00106203	0.00115938
3	rs73063832	36475474	C,C	A,A	0.972167,0.972222	-0.0223083,-0.0537569	0.0120196,0.0260119	1.19754,1.41151	0.00105836	0.00115566
3	rs73063830	36475421	T,T	C,C	0.972167,0.972222	-0.0221843,-0.0539641	0.0120196,0.0260119	1.1875,1.41994	0.00105575	0.00115252
3	rs11712219	36621196	C,C	T,T	0.473161,0.212302	-0.00681487,-0.0247814	0.00396001,0.0104531	1.06923,1.75071	0.00105174	0.00215784
3	rs71328164	37074671	T,NA	C,NA	0.983101,NA	0.0204845,NA	0.0153396,NA	0.740534,NA	0.00103777	0.00176974
3	rs906482	36856328	A,A	G,G	0.60835,0.886905	-0.0205726,-0.0497958	0.00405055,0.0134972	6.42079,3.64815	0.00102712	0.0442089
3	rs987191	36830114	T,T	C,C	0.178926,0.366071	-0.0136535,-0.00114361	0.00515836,0.00887361	2.09024,0.0469876	0.00102243	0.00171904
3	rs73063837	36475581	C,C	T,T	0.972167,0.972222	-0.0223523,-0.0529506	0.0120196,0.0260119	1.20112,1.37896	0.00100297	0.00109763
3	rs73054270	36812304	T,NA	C,NA	0.961233,NA	0.0180463,NA	0.0102422,NA	1.10748,NA	0.000999792	0.00161921
3	rs138125454	36399068	NA,T	NA,C	NA,0.985119	NA,-0.0639209	NA,0.0353055	NA,1.15356	0.000998729	0.0012983
3	rs3796186	36876154	T,T	C,C	0.73161,0.934524	-0.0187578,-0.06387	0.00446187,0.0172809	4.58137,3.6595	0.000998422	0.0277761
3	rs56299599	36649406	C,NA	T,NA	0.972167,NA	0.0252207,NA	0.0120196,NA	1.44516,NA	0.000993876	0.00171232
3	rs34176351	36637873	C,C	T,T	0.842942,0.576389	-0.00418443,-0.0211456	0.00543389,0.00865091	0.355302,1.83826	0.000974952	0.00152739
3	rs73830369	36475675	G,G	A,A	0.972167,0.972222	-0.0223523,-0.0525055	0.0120196,0.0260119	1.20112,1.36114	0.000970564	0.00106358
3	rs73052238	36417236	T,NA	C,NA	0.919483,NA	0.0158086,NA	0.00726648,NA	1.52888,NA	0.000960583	0.00160082
3	rs1464411	36636183	C,C	T,T	0.473161,0.214286	-0.00653803,-0.0246788	0.00396001,0.0104178	1.00553,1.7486	0.000947181	0.00194598
3	rs35481323	36842021	G,G	C,C	0.600398,0.962302	-0.019826,-0.0951265	0.00403651,0.0224433	6.04426,4.64784	0.000933646	0.286572
3	rs76154246	36512371	NA,C	NA,G	NA,0.960318	NA,0.0372524	NA,0.0218976	NA,1.05108	0.000930666	0.00159254
3	rs55854251	36475741	G,G	A,A	0.972167,0.972222	-0.0222683,-0.051983	0.0120196,0.0260119	1.1943,1.34037	0.000922788	0.00101308
3	rs987190	36829980	A,A	G,G	0.178926,0.367063	-0.0134546,-0.000479142	0.00515836,0.00886855	2.04101,0.0191273	0.000921629	0.00154874
3	rs57689531	36417600	NA,A	NA,T	NA,0.77877	NA,0.0181942	NA,0.0102986	NA,1.11192	0.000920637	0.00155767
3	rs11928585	36647490	T,T	C,C	0.846918,0.578373	-0.00440921,-0.0208735	0.00549107,0.00865635	0.374701,1.79878	0.000904672	0.00142343
3	rs147917134	36890577	NA,T	NA,C	NA,0.988095	NA,-0.0749835	NA,0.0394133	NA,1.24331	0.000894893	0.00155099
3	rs76879083	36512332	A,NA	G,NA	0.976143,NA	0.0240238,NA	0.0129561,NA	1.19583,NA	0.000891073	0.00156117
3	rs3821825	37124961	NA,G	NA,A	NA,0.982143	NA,0.062599	NA,0.0322783	NA,1.28019	0.000888559	0.00168364
3	rs60702255	36475930	T,T	G,G	0.972167,0.972222	-0.0221003,-0.0515458	0.0120196,0.0260119	1.18071,1.32311	0.00087245	0.000959592
3	rs56033701	36476201	A,A	G,G	0.972167,0.972222	-0.0221843,-0.0511889	0.0120196,0.0260119	1.1875,1.3091	0.000860784	0.00094758
3	rs114513504	36818471	A,NA	G,NA	0.99006,NA	0.0314931,NA	0.01993,NA	0.94285,NA	0.000855826	0.00142806
3	rs59646412	36475942	T,T	C,C	0.972167,0.972222	-0.022023,-0.0514248	0.0120196,0.0260119	1.17449,1.31836	0.000855276	0.000941278
3	rs55932011	36476203	T,T	G,G	0.972167,0.972222	-0.0222243,-0.050992	0.0120196,0.0260119	1.19073,1.30141	0.000853709	0.000940261
3	rs77311937	36498835	G,NA	A,NA	0.978131,NA	0.0245357,NA	0.0135185,NA	1.15784,NA	0.000849263	0.00138782
3	rs115047542	36724485	T,NA	C,NA	0.972167,NA	0.0264808,NA	0.0120196,NA	1.55933,NA	0.000837666	0.00140229
3	rs1532964	36860543	A,A	G,G	0.729622,0.852183	-0.0166113,-0.0433806	0.00445148,0.0120441	3.72071,3.5003	0.000830851	0.0150673
3	rs79637626	36542741	NA,G	NA,A	NA,0.943452	NA,-0.0312795	NA,0.018507	NA,1.04096	0.000787877	0.00128645
3	rs7636993	36446318	A,NA	G,NA	0.866799,NA	-0.0130302,NA	0.00581871,NA	1.59977,NA	0.000786015	0.00144055
3	rs148659242	36491181	NA,C	NA,T	NA,0.983135	NA,0.0489924	NA,0.0331973	NA,0.853876	0.000785515	0.00124422
3	rs76095349	36670896	A,NA	G,NA	0.982107,NA	0.0258417,NA	0.014915,NA	1.08005,NA	0.00077798	0.00129416
3	rs79319818	36460611	T,NA	G,NA	0.94831,NA	-0.0183375,NA	0.00893021,NA	1.3976,NA	0.000772975	0.0014251
3	rs73063902	36476468	A,A	C,C	0.972167,0.972222	-0.0214763,-0.0509143	0.0120196,0.0260119	1.13092,1.29838	0.000762808	0.000842295
3	rs1472864	36860697	G,G	A,A	0.729622,0.852183	-0.0167972,-0.0428177	0.00445148,0.0120441	3.79306,3.42266	0.000755818	0.0133633
3	rs1876470	36819221	T,T	A,A	0.140159,0.348214	-0.0137692,0.00168954	0.00569534,0.00897279	1.80625,0.070252	0.000755803	0.00127747
3	rs9878872	36587541	G,G	C,C	0.554672,0.482143	-0.00699712,-0.0171103	0.00397815,0.00855481	1.1046,1.34207	0.000736462	0.00119552
3	rs78255813	36429922	NA,G	NA,A	NA,0.782738	NA,0.016858	NA,0.0103658	NA,0.983448	0.000733813	0.00124306
3	rs1472863	36825533	A,A	G,G	0.141153,0.365079	-0.0137719,0.000617638	0.00567854,0.00887871	1.81538,0.0247793	0.00073324	0.00124007
3	rs1472861	36825111	T,T	C,C	0.141153,0.366071	-0.0137719,0.000569771	0.00567854,0.00887361	1.81538,0.0228238	0.00073301	0.00123965
3	rs113054910	36531717	C,NA	T,NA	0.989066,NA	-0.0234461,NA	0.0190121,NA	0.662555,NA	0.00073214	0.00123958
3	rs115734396	36565946	C,NA	T,NA	0.978131,NA	0.0246022,NA	0.0135185,NA	1.16257,NA	0.000728834	0.00121099
3	rs17035994	37182717	NA,A	NA,G	NA,0.917659	NA,-0.0229544	NA,0.0155508	NA,0.85412	0.000726026	0.00117143
3	rs73065706	36476621	C,C	A,A	0.972167,0.972222	-0.0216001,-0.0498519	0.0120196,0.0260119	1.14072,1.25727	0.000720225	0.000797746
3	rs9917659	36864160	G,G	A,A	0.729622,0.855159	-0.0183563,-0.040504	0.00445148,0.012146	4.42836,3.06867	0.000719073	0.00904788
3	rs12631507	36447597	NA,C	NA,T	NA,0.782738	NA,0.0167176	NA,0.0103658	NA,0.971446	0.000718418	0.00121712
3	rs117156195	36369751	NA,G	NA,A	NA,0.984127	NA,-0.05474	NA,0.0342017	NA,0.960639	0.000717139	0.000950451
3	rs73065708	36476973	C,C	T,T	0.972167,0.972222	-0.022318,-0.0482628	0.0120196,0.0260119	1.19833,1.19697	0.000716049	0.000795534
3	rs35979223	36886306	A,A	G,G	0.964215,0.967262	0.00137179,-0.0855095	0.0106439,0.0240217	0.0469885,3.43025	0.000713391	0.017472
3	rs76740138	37191322	A,A	T,T	0.914513,0.668651	0.00548659,0.0205044	0.00707122,0.00908156	0.358718,1.62055	0.00071063	0.00153767
3	rs115749336	36520384	C,NA	G,NA	0.988072,NA	0.035318,NA	0.0182119,NA	1.28012,NA	0.00070882	0.0012399
3	rs140250241	36404764	C,NA	G,NA	0.973161,NA	-0.0267555,NA	0.0122339,NA	1.54148,NA	0.000705774	0.00106353
3	rs73065707	36476776	T,T	C,C	0.972167,0.972222	-0.0218116,-0.0491166	0.0120196,0.0260119	1.15755,1.22919	0.000705363	0.000782684
3	rs35784452	36864457	T,T	C,C	0.728628,0.855159	-0.018062,-0.0406562	0.00444635,0.012146	4.31326,3.08828	0.000700937	0.00868339
3	rs17035277	36597940	G,G	C,C	0.555666,0.482143	-0.00684761,-0.017162	0.00397904,0.00855481	1.06923,1.34831	0.000695985	0.00112975
3	rs76220263	36438955	NA,A	NA,C	NA,0.782738	NA,0.0164628	NA,0.0103658	NA,0.949832	0.000691598	0.00117194
3	rs7648091	36740339	C,C	T,T	0.182903,0.22123	0.0102754,-0.0180232	0.00511437,0.0102986	1.3514,1.09633	0.000683515	0.00127233
3	rs1879545	36596036	C,C	T,T	0.555666,0.482143	-0.0068932,-0.0170073	0.00397904,0.00855481	1.07985,1.32969	0.000682062	0.00110822
3	rs75888249	37210481	C,C	T,T	0.910537,0.668651	0.00504498,0.0204014	0.00692737,0.00908156	0.331195,1.60775	0.000681136	0.00145755
3	rs74617149	36745246	A,NA	G,NA	0.978131,NA	0.0214917,NA	0.0135185,NA	0.951246,NA	0.000672716	0.00111555
3	rs4678871	36445146	NA,G	NA,A	NA,0.782738	NA,0.0162734	NA,0.0103658	NA,0.933911	0.000672561	0.00113986
3	rs73052241	36417389	C,NA	T,NA	0.919483,NA	0.0144012,NA	0.00726648,NA	1.32335,NA	0.000665009	0.00111151
3	rs2363499	37097546	G,NA	A,NA	0.007952,NA	-0.0343725,NA	0.0222605,NA	0.911637,NA	0.000664719	0.00120081
3	rs79815703	37140303	NA,C	NA,T	NA,0.988095	NA,0.0677518	NA,0.0394133	NA,1.06746	0.000662504	0.0012422
3	rs148250430	37125000	NA,G	NA,A	NA,0.97123	NA,-0.0455054	NA,0.0255725	NA,1.12399	0.000659687	0.00116357
3	rs73064071	36830730	T,NA	C,NA	0.971173,NA	-0.0220569,NA	0.0118166,NA	1.20791,NA	0.00065079	0.00111304
3	rs4678908	36853622	T,T	G,G	0.261431,0.909722	0.00984219,-0.0599766	0.00449951,0.0149162	1.54191,4.23676	0.000647885	0.0128434
3	rs111853528	37187899	T,NA	C,NA	0.970179,NA	0.0184332,NA	0.0116239,NA	0.947749,NA	0.000641615	0.0011949
3	rs144652780	36532662	NA,G	NA,A	NA,0.986111	NA,0.0596978	NA,0.0365264	NA,0.990635	0.000641411	0.00114841
3	rs145972495	37085939	NA,T	NA,C	NA,0.97123	NA,-0.044691	NA,0.0255725	NA,1.09404	0.000629086	0.00110901
3	rs139064446	36795064	NA,A	NA,G	NA,0.979167	NA,-0.0486976	NA,0.0299292	NA,0.984146	0.000627275	0.00117539
3	rs4678873	36453984	NA,A	NA,G	NA,0.78373	NA,0.0157831	NA,0.010383	NA,0.89114	0.00062503	0.00106046
3	rs4678872	36453935	NA,A	NA,T	NA,0.78373	NA,0.0157831	NA,0.010383	NA,0.89114	0.00062503	0.00106046
3	rs112198089	36415546	G,NA	A,NA	0.988072,NA	-0.0178868,NA	0.0182119,NA	0.486747,NA	0.000620672	0.00102634
3	rs76851125	36908424	NA,A	NA,G	NA,0.980159	NA,0.0484549	NA,0.0306528	NA,0.943357	0.00062047	0.00102649
3	rs73065713	36477664	T,T	C,C	0.972167,0.972222	-0.0217793,-0.0471623	0.0120196,0.0260119	1.15498,1.15605	0.000615524	0.000687759
3	rs144755786	36663543	NA,A	NA,G	NA,0.952381	NA,0.0310888	NA,0.0200728	NA,0.915676	0.000611188	0.00107913
3	rs143418804	37142394	C,NA	T,NA	0.980119,NA	0.0388051,NA	0.0141639,NA	2.21118,NA	0.000609327	0.00109382
3	rs7372042	36576229	A,A	G,G	0.55666,0.481151	-0.00713539,-0.0163194	0.00397994,0.00855543	1.13669,1.24828	0.000609236	0.000993146
3	rs73063822	36473732	A,NA	G,NA	0.973161,NA	-0.0228417,NA	0.0122339,NA	1.20838,NA	0.000592496	0.000824332
3	rs56155704	36463038	T,NA	C,NA	0.972167,NA	-0.0220937,NA	0.0120196,NA	1.18019,NA	0.000592296	0.000819896
3	rs73057925	36446348	G,NA	A,NA	0.973161,NA	-0.0228363,NA	0.0122339,NA	1.20795,NA	0.000592047	0.000823747
3	rs149950171	36523640	T,NA	G,NA	0.984095,NA	0.0274189,NA	0.0158037,NA	1.08224,NA	0.000590581	0.000981476
3	rs2361279	36604762	A,A	G,G	0.555666,0.482143	-0.00643258,-0.0170605	0.00397904,0.00855481	0.974854,1.33608	0.000589625	0.000955584
3	rs62243829	36631483	T,T	G,G	0.555666,0.482143	-0.00663369,-0.0167629	0.00397904,0.00855481	1.02008,1.30053	0.000589118	0.00095683
3	rs73057906	36443104	G,NA	T,NA	0.973161,NA	-0.0228011,NA	0.0122339,NA	1.20513,NA	0.000589091	0.00081989
3	rs141535013	36418410	NA,A	NA,G	NA,0.985119	NA,-0.05275	NA,0.0353055	NA,0.869185	0.000586297	0.00101841
3	rs192427278	36456374	C,NA	T,NA	0.973161,NA	-0.0227061,NA	0.0122339,NA	1.19754,NA	0.000581214	0.000809608
3	rs142122078	36456475	A,NA	G,NA	0.973161,NA	-0.0227061,NA	0.0122339,NA	1.19754,NA	0.000581214	0.000809608
3	rs144650412	36456885	A,NA	G,NA	0.973161,NA	-0.0227061,NA	0.0122339,NA	1.19754,NA	0.000581214	0.000809608
3	rs73061912	36465768	C,NA	T,NA	0.973161,NA	-0.0227061,NA	0.0122339,NA	1.19754,NA	0.000581214	0.000809608
3	rs111382852	36571332	A,NA	G,NA	0.988072,NA	-0.0220243,NA	0.0182119,NA	0.644869,NA	0.000580933	0.000987271
3	rs58059217	36396433	NA,A	NA,T	NA,0.760913	NA,0.0140609	NA,0.0100221	NA,0.794201	0.000580547	0.00097796
3	rs936155	36487654	T,T	C,C	0.275348,0.154762	-0.0112451,-0.0189632	0.00442623,0.011819	1.95595,0.964124	0.000578871	0.00104166
3	rs73056100	36442628	G,NA	A,NA	0.973161,NA	-0.0226654,NA	0.0122339,NA	1.1943,NA	0.000577882	0.000805257
3	rs76434112	36444421	T,NA	C,NA	0.973161,NA	-0.0226654,NA	0.0122339,NA	1.1943,NA	0.000577882	0.000805257
3	rs73059908	36447986	T,NA	C,NA	0.973161,NA	-0.0226654,NA	0.0122339,NA	1.1943,NA	0.000577882	0.000805257
3	rs73065721	36478051	G,G	A,A	0.972167,0.972222	-0.0219026,-0.0458883	0.0120196,0.0260119	1.16483,1.10952	0.000576612	0.000647019
3	rs73059999	36463919	C,NA	T,NA	0.973161,NA	-0.0226206,NA	0.0122339,NA	1.19073,NA	0.000574246	0.000800508
3	rs1464412	36636906	T,T	C,C	0.555666,0.482143	-0.00658411,-0.0167151	0.00397904,0.00855481	1.00884,1.29487	0.000572906	0.000930479
3	rs116657619	36464337	A,NA	G,NA	0.973161,NA	-0.0225798,NA	0.0122339,NA	1.1875,NA	0.000570966	0.000796224
3	rs73065719	36477833	A,A	C,C	0.972167,0.972222	-0.0215248,-0.0465579	0.0120196,0.0260119	1.13476,1.13386	0.000570644	0.000639595
3	rs6796320	36632206	G,G	T,T	0.555666,0.481151	-0.00672384,-0.0164677	0.00397904,0.00855543	1.04066,1.26558	0.000570066	0.000926711
3	rs59749819	36370992	NA,A	NA,C	NA,0.759921	NA,0.0137963	NA,0.0100079	NA,0.774602	0.00056785	0.000954581
3	rs73061988	36467052	T,NA	G,NA	0.973161,NA	-0.022535,NA	0.0122339,NA	1.18394,NA	0.000567387	0.000791548
3	rs186445461	37208992	NA,G	NA,A	NA,0.980159	NA,-0.042348	NA,0.0306528	NA,0.776989	0.000564706	0.000919398
3	rs117311714	36878370	NA,G	NA,C	NA,0.952381	NA,0.0326217	NA,0.0200728	NA,0.982439	0.00056453	0.00102381
3	rs73059929	36451420	A,NA	C,NA	0.973161,NA	-0.0224943,NA	0.0122339,NA	1.18071,NA	0.000564159	0.00078733
3	rs73063804	36470927	T,NA	C,NA	0.973161,NA	-0.0224943,NA	0.0122339,NA	1.18071,NA	0.000564159	0.00078733
3	rs6797696	36556725	C,C	T,T	0.326044,0.219246	-0.00335725,-0.0256565	0.0042178,0.0103319	0.370541,1.88541	0.000563882	0.00114732
3	rs11914415	36618823	A,A	G,G	0.555666,0.482143	-0.00653902,-0.0167113	0.00397904,0.00855481	0.99867,1.29441	0.000563771	0.000915453
3	rs75306720	36395195	NA,A	NA,C	NA,0.762897	NA,0.0138183	NA,0.0100508	NA,0.771651	0.000562873	0.000946809
3	rs77342631	36358025	NA,G	NA,A	NA,0.909722	NA,-0.0206582	NA,0.0149162	NA,0.779717	0.00055879	0.000958923
3	rs73059982	36459996	A,NA	G,NA	0.973161,NA	-0.0224088,NA	0.0122339,NA	1.17395,NA	0.000557458	0.000778571
3	rs73059977	36459638	T,NA	C,NA	0.973161,NA	-0.0224088,NA	0.0122339,NA	1.17395,NA	0.000557458	0.000778571
3	rs11914367	36618852	T,T	C,C	0.555666,0.482143	-0.00658411,-0.0165622	0.00397904,0.00855481	1.00884,1.27682	0.00055312	0.000899001
3	rs79043318	36560107	A,NA	G,NA	0.862823,NA	0.0104977,NA	0.00574696,NA	1.16908,NA	0.000552598	0.000955356
3	rs73054160	36440994	C,NA	T,NA	0.973161,NA	-0.0223304,NA	0.0122339,NA	1.16777,NA	0.000551413	0.000770669
3	rs6777181	36560102	T,T	C,C	0.329026,0.22123	-0.0031203,-0.0262657	0.00420796,0.0102986	0.338778,1.96821	0.000551069	0.00119643
3	rs6807650	36626610	T,T	A,A	0.554672,0.481151	-0.00663222,-0.0165634	0.00397815,0.00855543	1.02008,1.27682	0.000550418	0.000893952
3	rs73054118	36429151	C,NA	T,NA	0.973161,NA	-0.0222931,NA	0.0122339,NA	1.16483,NA	0.000548563	0.000766941
3	rs185226139	36456380	G,NA	C,NA	0.973161,NA	-0.0222857,NA	0.0122339,NA	1.16425,NA	0.000548007	0.000766214
3	rs4678888	36590098	G,G	T,T	0.133201,0.164683	0.00205918,-0.0298956	0.00581871,0.0115253	0.140609,2.02276	0.000541461	0.00115846
3	rs6799477	36633003	C,C	T,T	0.554672,0.481151	-0.00640232,-0.0166159	0.00397815,0.00855543	0.968448,1.283	0.000535875	0.000868532
3	rs79608446	36614353	C,NA	T,NA	0.863817,NA	0.0103469,NA	0.00576457,NA	1.13867,NA	0.000534905	0.000923385
3	rs142304286	36378483	C,NA	T,NA	0.974155,NA	0.0234428,NA	0.0124606,NA	1.2224,NA	0.000529452	0.000920675
3	rs78762609	36704881	NA,A	NA,G	NA,0.950397	NA,-0.0289567	NA,0.0196877	NA,0.849716	0.000528574	0.000933399
3	rs145947580	37126026	T,NA	C,NA	0.99006,NA	0.025591,NA	0.01993,NA	0.70087,NA	0.000528344	0.00090015
3	rs1479145	36375793	NA,C	NA,A	NA,0.758929	NA,0.0133731	NA,0.00999379	NA,0.742679	0.000528021	0.000890676
3	rs142467338	36659760	NA,G	NA,C	NA,0.954365	NA,0.0282218	NA,0.0204832	NA,0.774008	0.000527651	0.000840064
3	rs936156	36487696	T,T	C,C	0.272366,0.154762	-0.011102,-0.0189297	0.00444126,0.011819	1.90559,0.961631	0.000527266	0.000945909
3	rs77455357	36479288	C,C	T,T	0.972167,0.97123	-0.0216205,-0.0441298	0.0120196,0.0255725	1.14234,1.07362	0.000525286	0.000592428
3	rs79909047	36540861	A,NA	G,NA	0.968191,NA	-0.0218746,NA	0.0112664,NA	1.28244,NA	0.000524259	0.00092537
3	rs1521271	36639516	G,G	T,T	0.555666,0.480159	-0.00658411,-0.0162728	0.00397904,0.00855609	1.00884,1.24272	0.000522913	0.000849181
3	rs77227533	36614363	A,NA	G,NA	0.863817,NA	0.0102552,NA	0.00576457,NA	1.12356,NA	0.000520843	0.000899074
3	rs1456068	36561141	T,T	C,C	0.329026,0.222222	-0.00298547,-0.0260231	0.00420796,0.0102821	0.320549,1.94398	0.000520667	0.00112858
3	rs3774333	37074216	NA,T	NA,C	NA,0.983135	NA,0.0524819	NA,0.0331973	NA,0.943482	0.000520524	0.000965768
3	rs12487922	37098723	NA,C	NA,A	NA,0.979167	NA,-0.0396639	NA,0.0299292	NA,0.732624	0.000518336	0.000850036
3	rs78035937	36595218	T,NA	C,NA	0.863817,NA	0.0101939,NA	0.00576457,NA	1.11352,NA	0.000511729	0.000883316
3	rs75912316	36531907	T,NA	C,NA	0.978131,NA	0.0206939,NA	0.0135185,NA	0.900242,NA	0.000510235	0.000839799
3	rs79156336	36532164	A,NA	C,NA	0.978131,NA	0.0206939,NA	0.0135185,NA	0.900242,NA	0.000510235	0.000839799
3	rs71328141	36395655	A,NA	G,NA	0.963221,NA	0.01741,NA	0.0105045,NA	1.01126,NA	0.000509902	0.0008533
3	rs79859634	36356519	NA,T	NA,G	NA,0.759921	NA,0.0130023	NA,0.0100079	NA,0.71248	0.000509293	0.000857143
3	rs78562003	36531529	A,NA	G,NA	0.978131,NA	0.0206481,NA	0.0135185,NA	0.897349,NA	0.000507383	0.000835176
3	rs79763750	36531580	C,NA	T,NA	0.978131,NA	0.0206481,NA	0.0135185,NA	0.897349,NA	0.000507383	0.000835176
3	rs75062887	36530693	G,NA	A,NA	0.978131,NA	0.0206481,NA	0.0135185,NA	0.897349,NA	0.000507383	0.000835176
3	rs75957533	36531528	C,NA	T,NA	0.978131,NA	0.0206481,NA	0.0135185,NA	0.897349,NA	0.000507383	0.000835176
3	rs114543694	36531299	C,NA	T,NA	0.978131,NA	0.0206481,NA	0.0135185,NA	0.897349,NA	0.000507383	0.000835176
3	rs115143549	36531214	T,NA	C,NA	0.978131,NA	0.0206481,NA	0.0135185,NA	0.897349,NA	0.000507383	0.000835176
3	rs79324300	36531392	T,NA	C,NA	0.978131,NA	0.0206481,NA	0.0135185,NA	0.897349,NA	0.000507383	0.000835176
3	rs140835166	36421780	A,NA	G,NA	0.973161,NA	-0.0217167,NA	0.0122339,NA	1.11989,NA	0.000506989	0.000712503
3	rs1357073	36597387	A,A	T,T	0.135189,0.165675	0.00170209,-0.0294505	0.0057824,0.0114976	0.114364,1.98198	0.000505113	0.00107753
3	rs77918877	36595221	T,NA	C,NA	0.863817,NA	0.0101452,NA	0.00576457,NA	1.10557,NA	0.000504644	0.000871067
3	rs4678890	36594501	C,C	A,A	0.133201,0.165675	0.00196926,-0.0294213	0.00581871,0.0114976	0.133692,1.97881	0.00050277	0.0010722
3	rs7649526	36643951	T,T	C,C	0.555666,0.484127	-0.00649393,-0.016316	0.00397904,0.00855366	0.988549,1.24828	0.000502407	0.000819175
3	rs78150526	36531144	A,NA	C,NA	0.978131,NA	0.0205609,NA	0.0135185,NA	0.891865,NA	0.000502025	0.000826491
3	rs4075977	36828658	C,C	T,T	0.139165,0.354167	-0.0132564,0.00151099	0.00571235,0.00893797	1.69239,0.062605	0.00050183	0.000852685
3	rs79258285	36532082	G,NA	A,NA	0.978131,NA	0.0205403,NA	0.0135185,NA	0.890568,NA	0.000500767	0.000824451
3	rs79116920	36633699	C,NA	T,NA	0.863817,NA	0.0101014,NA	0.00576457,NA	1.09845,NA	0.000498381	0.000860241
3	rs142156074	36878208	A,NA	T,NA	0.984095,NA	0.0417133,NA	0.0158037,NA	2.08072,NA	0.000498249	0.000886023
3	rs80136213	36532890	A,NA	C,NA	0.978131,NA	0.0204738,NA	0.0135185,NA	0.886397,NA	0.000496744	0.00081793
3	rs75654990	36533191	A,NA	G,NA	0.978131,NA	0.0204738,NA	0.0135185,NA	0.886397,NA	0.000496744	0.00081793
3	rs79646583	36533820	G,NA	A,NA	0.978131,NA	0.0204738,NA	0.0135185,NA	0.886397,NA	0.000496744	0.00081793
3	rs11711958	36564602	T,NA	C,NA	0.863817,NA	0.0100621,NA	0.00576457,NA	1.09207,NA	0.000492844	0.000850668
3	rs1521265	36592944	C,C	A,A	0.134195,0.166667	0.00187346,-0.0292991	0.00580045,0.0114701	0.12685,1.97315	0.000492792	0.00105285
3	rs117023122	36716419	NA,G	NA,C	NA,0.980159	NA,0.0452299	NA,0.0306528	NA,0.853676	0.000492771	0.000914885
3	rs3774318	37317526	NA,T	NA,A	NA,0.982143	NA,-0.0504817	NA,0.0322783	NA,0.928749	0.000492064	0.000833232
3	rs3774317	37317515	NA,T	NA,G	NA,0.982143	NA,-0.0504817	NA,0.0322783	NA,0.928749	0.000492064	0.000833232
3	rs139684234	36995363	NA,C	NA,A	NA,0.968254	NA,0.0361549	NA,0.0243817	NA,0.859779	0.000490688	0.000855868
3	rs144209744	36788288	NA,A	NA,G	NA,0.988095	NA,-0.0515688	NA,0.0394133	NA,0.719572	0.000489837	0.000824562
3	rs77530891	36534129	A,NA	G,NA	0.978131,NA	0.0203455,NA	0.0135185,NA	0.878369,NA	0.000489101	0.000805539
3	rs11714333	36567078	A,NA	C,NA	0.863817,NA	0.0100186,NA	0.00576457,NA	1.08504,NA	0.00048683	0.00084027
3	rs7644206	36571784	A,NA	G,NA	0.861829,NA	0.0100009,NA	0.00572955,NA	1.09207,NA	0.000486813	0.000840723
3	rs77810709	36534066	C,NA	T,NA	0.978131,NA	0.0202996,NA	0.0135185,NA	0.87551,NA	0.000486411	0.000801177
3	rs73054114	36425114	A,NA	G,NA	0.973161,NA	-0.0213981,NA	0.0122339,NA	1.09541,NA	0.000485823	0.000684738
3	rs60154321	36595264	C,C	T,T	0.843936,0.578373	-0.00438254,-0.0182654	0.00544795,0.00865635	0.375569,1.45776	0.000482674	0.000766738
3	rs79455765	36525400	A,NA	G,NA	0.978131,NA	0.0202322,NA	0.0135185,NA	0.871314,NA	0.000482492	0.000794821
3	rs2361277	36667474	NA,C	NA,A	NA,0.950397	NA,-0.026795	NA,0.0196877	NA,0.760667	0.000480504	0.000795451
3	rs7645444	36587544	A,NA	G,NA	0.863817,NA	0.00995548,NA	0.00576457,NA	1.07486,NA	0.000478263	0.000825459
3	rs12635449	36607891	NA,A	NA,C	NA,0.676587	NA,-0.0114909	NA,0.00913824	NA,0.680703	0.000477681	0.000775984
3	rs149141720	36410248	A,NA	G,NA	0.974155,NA	0.0226609,NA	0.0124606,NA	1.16133,NA	0.000477534	0.000830035
3	rs148628085	36652941	C,NA	T,NA	0.982107,NA	0.0216012,NA	0.014915,NA	0.831101,NA	0.000474292	0.00079304
3	rs79092526	36564047	C,NA	T,NA	0.863817,NA	0.00992213,NA	0.00576457,NA	1.06951,NA	0.000473822	0.000817784
3	rs79536445	36572662	G,NA	C,NA	0.863817,NA	0.00992213,NA	0.00576457,NA	1.06951,NA	0.000473822	0.000817784
3	rs112058982	36565910	G,NA	C,NA	0.863817,NA	0.00992213,NA	0.00576457,NA	1.06951,NA	0.000473822	0.000817784
3	rs75665620	36570279	T,NA	A,NA	0.863817,NA	0.00992213,NA	0.00576457,NA	1.06951,NA	0.000473822	0.000817784
3	rs115177641	36531222	A,NA	C,NA	0.978131,NA	0.0200434,NA	0.0135185,NA	0.859604,NA	0.000471737	0.000777379
3	rs77430638	36585540	A,NA	G,NA	0.862823,NA	0.00992506,NA	0.00574696,NA	1.07486,NA	0.000471259	0.000812987
3	rs9681505	36573076	C,C	T,T	0.22167,0.16369	0.000314448,-0.0292395	0.00475997,0.0115534	0.023499,1.94387	0.000470216	0.000997187
3	rs77216282	36530049	A,NA	G,NA	0.978131,NA	0.0199927,NA	0.0135185,NA	0.856475,NA	0.000468909	0.000772791
3	rs78311346	36594361	A,NA	G,NA	0.863817,NA	0.00986306,NA	0.00576457,NA	1.06006,NA	0.000466097	0.000804428
3	rs112365886	36494924	G,NA	C,NA	0.958251,NA	0.0139408,NA	0.00988495,NA	0.800106,NA	0.000465126	0.000786297
3	rs112659912	36778416	A,NA	G,NA	0.975149,NA	-0.0183684,NA	0.0127009,NA	0.829413,NA	0.000463788	0.000803728
3	rs142893248	36572341	G,NA	C,NA	0.863817,NA	0.00983046,NA	0.00576457,NA	1.05485,NA	0.000461907	0.000797185
3	rs76520144	36572629	G,NA	A,NA	0.863817,NA	0.00983046,NA	0.00576457,NA	1.05485,NA	0.000461907	0.000797185
3	rs74505555	36562545	T,NA	C,NA	0.863817,NA	0.00983046,NA	0.00576457,NA	1.05485,NA	0.000461907	0.000797185
3	rs6780381	36417793	C,C	G,G	0.906561,0.765873	0.0125591,0.0150931	0.00679323,0.0100948	1.19049,0.870053	0.000459954	0.000737071
3	rs76409638	36584541	C,NA	T,NA	0.863817,NA	0.00981442,NA	0.00576457,NA	1.0523,NA	0.000459866	0.000793657
3	rs6781771	36586272	T,NA	C,NA	0.863817,NA	0.00981442,NA	0.00576457,NA	1.0523,NA	0.000459866	0.000793657
3	rs146007987	36456011	A,NA	G,NA	0.973161,NA	-0.020948,NA	0.0122339,NA	1.06127,NA	0.000457942	0.00064811
3	rs4678897	36739847	C,C	T,T	0.848907,0.698413	0.00989085,-0.00519189	0.00552061,0.0093141	1.13553,0.238645	0.000457796	0.000754922
3	rs74326026	36823009	G,NA	A,NA	0.978131,NA	0.028297,NA	0.0135185,NA	1.43973,NA	0.000455523	0.000795826
3	rs4308224	36583517	A,A	G,G	0.336978,0.213294	-0.0036307,-0.0249562	0.00418287,0.0104354	0.414089,1.77522	0.000455193	0.000926118
3	rs74777540	36530544	C,NA	T,NA	0.978131,NA	0.0197317,NA	0.0135185,NA	0.840442,NA	0.000454705	0.000749747
3	rs79980275	36585634	C,NA	T,NA	0.863817,NA	0.00976579,NA	0.00576457,NA	1.04458,NA	0.000453751	0.000783086
3	rs6808581	36586680	G,NA	A,NA	0.863817,NA	0.00976579,NA	0.00576457,NA	1.04458,NA	0.000453751	0.000783086
3	rs17188371	36588168	C,NA	T,NA	0.863817,NA	0.00976579,NA	0.00576457,NA	1.04458,NA	0.000453751	0.000783086
3	rs79851144	36590005	T,NA	C,NA	0.863817,NA	0.00976579,NA	0.00576457,NA	1.04458,NA	0.000453751	0.000783086
3	rs6781630	36586021	T,NA	G,NA	0.863817,NA	0.00976579,NA	0.00576457,NA	1.04458,NA	0.000453751	0.000783086
3	rs114864894	36529477	G,NA	A,NA	0.978131,NA	0.019686,NA	0.0135185,NA	0.837644,NA	0.000452275	0.000745805
3	rs111249556	36533421	A,NA	G,NA	0.978131,NA	0.0196627,NA	0.0135185,NA	0.836221,NA	0.000451045	0.000743809
3	rs906480	36824677	A,A	G,G	0.156064,0.365079	-0.0114316,0.00114702	0.00544795,0.00887871	1.44519,0.0471062	0.000450733	0.000750588
3	rs45549732	36527720	C,NA	T,NA	0.978131,NA	0.0196458,NA	0.0135185,NA	0.83519,NA	0.000450156	0.000742367
3	rs77025583	36528641	C,NA	T,NA	0.978131,NA	0.0196448,NA	0.0135185,NA	0.83513,NA	0.000450105	0.000742283
3	rs79665490	36561951	C,NA	T,NA	0.863817,NA	0.00973398,NA	0.00576457,NA	1.03953,NA	0.000449811	0.000776275
3	rs115751093	36532562	T,NA	G,NA	0.978131,NA	0.0196049,NA	0.0135185,NA	0.832694,NA	0.000448013	0.000738889
3	rs11129723	36597901	C,NA	A,NA	0.863817,NA	0.00971717,NA	0.00576457,NA	1.03688,NA	0.000447749	0.00077271
3	rs2176995	36588887	T,NA	A,NA	0.863817,NA	0.00971717,NA	0.00576457,NA	1.03688,NA	0.000447749	0.00077271
3	rs11706476	36624470	T,NA	C,NA	0.863817,NA	0.00971717,NA	0.00576457,NA	1.03688,NA	0.000447749	0.00077271
3	rs11716822	36591669	G,NA	A,NA	0.863817,NA	0.00971717,NA	0.00576457,NA	1.03688,NA	0.000447749	0.00077271
3	rs80015488	36594474	C,NA	A,NA	0.863817,NA	0.00971717,NA	0.00576457,NA	1.03688,NA	0.000447749	0.00077271
3	rs12152348	36600317	T,NA	C,NA	0.863817,NA	0.00971717,NA	0.00576457,NA	1.03688,NA	0.000447749	0.00077271
3	rs79760440	36621366	C,NA	T,NA	0.863817,NA	0.00971717,NA	0.00576457,NA	1.03688,NA	0.000447749	0.00077271
3	rs12152301	36597942	T,NA	C,NA	0.863817,NA	0.00971717,NA	0.00576457,NA	1.03688,NA	0.000447749	0.00077271
3	rs76523651	36594791	T,NA	C,NA	0.863817,NA	0.00971717,NA	0.00576457,NA	1.03688,NA	0.000447749	0.00077271
3	rs75772119	36528296	C,NA	G,NA	0.978131,NA	0.019599,NA	0.0135185,NA	0.83234,NA	0.00044771	0.000738397
3	rs115180678	36528088	T,NA	A,NA	0.978131,NA	0.019599,NA	0.0135185,NA	0.83234,NA	0.00044771	0.000738397
3	rs45619738	36527951	C,NA	T,NA	0.978131,NA	0.019599,NA	0.0135185,NA	0.83234,NA	0.00044771	0.000738397
3	rs56344205	36475679	A,NA	C,NA	0.966203,NA	0.0163484,NA	0.0109412,NA	0.869275,NA	0.000447103	0.000745004
3	rs76773989	36597061	A,NA	G,NA	0.862823,NA	0.00954692,NA	0.00574696,NA	1.0147,NA	0.000447084	0.000772716
3	rs74640790	36530313	C,NA	T,NA	0.978131,NA	0.0195755,NA	0.0135185,NA	0.830905,NA	0.000446483	0.000736406
3	rs75540132	36531201	T,NA	C,NA	0.978131,NA	0.0195715,NA	0.0135185,NA	0.830661,NA	0.000446275	0.000736068
3	rs112533706	36527541	T,NA	C,NA	0.978131,NA	0.0195579,NA	0.0135185,NA	0.829834,NA	0.00044557	0.000734924
3	rs76345309	36776283	C,NA	T,NA	0.979125,NA	0.0239978,NA	0.0138296,NA	1.08251,NA	0.000444738	0.000787022
3	rs80114173	36634515	T,NA	C,NA	0.863817,NA	0.00968575,NA	0.00576457,NA	1.03192,NA	0.000443929	0.000766106
3	rs77197403	36561916	T,NA	C,NA	0.863817,NA	0.00968575,NA	0.00576457,NA	1.03192,NA	0.000443929	0.000766106
3	rs45562534	37099883	A,NA	G,NA	0.977137,NA	0.0102063,NA	0.0132281,NA	0.356179,NA	0.000443588	0.000719856
3	rs79603775	36530275	T,NA	C,NA	0.978131,NA	0.0195121,NA	0.0135185,NA	0.827053,NA	0.000443209	0.000731093
3	rs80168087	36530152	T,NA	C,NA	0.978131,NA	0.0195121,NA	0.0135185,NA	0.827053,NA	0.000443209	0.000731093
3	rs11710283	36592808	C,NA	G,NA	0.863817,NA	0.00967341,NA	0.00576457,NA	1.02997,NA	0.000442442	0.000763536
3	rs11711400	36624228	G,NA	C,NA	0.863817,NA	0.00967341,NA	0.00576457,NA	1.02997,NA	0.000442442	0.000763536
3	rs74811019	36591965	G,NA	A,NA	0.863817,NA	0.00967341,NA	0.00576457,NA	1.02997,NA	0.000442442	0.000763536
3	rs79578250	36594535	A,NA	C,NA	0.863817,NA	0.00967341,NA	0.00576457,NA	1.02997,NA	0.000442442	0.000763536
3	rs11710249	36592898	A,NA	C,NA	0.863817,NA	0.00967341,NA	0.00576457,NA	1.02997,NA	0.000442442	0.000763536
3	rs11716761	36591403	C,NA	A,NA	0.863817,NA	0.00967341,NA	0.00576457,NA	1.02997,NA	0.000442442	0.000763536
3	rs1357069	36592038	G,NA	A,NA	0.863817,NA	0.00967341,NA	0.00576457,NA	1.02997,NA	0.000442442	0.000763536
3	rs79095185	36591365	C,NA	A,NA	0.863817,NA	0.00967341,NA	0.00576457,NA	1.02997,NA	0.000442442	0.000763536
3	rs1357070	36592132	T,NA	C,NA	0.863817,NA	0.00967341,NA	0.00576457,NA	1.02997,NA	0.000442442	0.000763536
3	rs1357071	36592372	C,NA	T,NA	0.863817,NA	0.00967341,NA	0.00576457,NA	1.02997,NA	0.000442442	0.000763536
3	rs75736780	36438212	T,NA	C,NA	0.833996,NA	-0.0111499,NA	0.00531372,NA	1.44519,NA	0.00044114	0.000785234
3	rs76515968	36529733	C,NA	T,NA	0.978131,NA	0.0194664,NA	0.0135185,NA	0.824277,NA	0.000440866	0.00072729
3	rs12633002	36611943	NA,T	NA,A	NA,0.860119	NA,-0.0165639	NA,0.0123238	NA,0.747321	0.000438988	0.000772355
3	rs75723544	36593798	T,NA	C,NA	0.863817,NA	0.00963752,NA	0.00576457,NA	1.02432,NA	0.000438155	0.000756124
3	rs74662299	36640385	T,NA	C,NA	0.863817,NA	0.00963752,NA	0.00576457,NA	1.02432,NA	0.000438155	0.000756124
3	rs79538950	36593805	G,NA	A,NA	0.863817,NA	0.00963752,NA	0.00576457,NA	1.02432,NA	0.000438155	0.000756124
3	rs78344468	36526217	G,NA	A,NA	0.978131,NA	0.0194036,NA	0.0135185,NA	0.820473,NA	0.000437678	0.000722115
3	rs74975922	36526309	C,NA	T,NA	0.978131,NA	0.0194011,NA	0.0135185,NA	0.820323,NA	0.000437553	0.000721913
3	rs75584204	36526276	T,NA	A,NA	0.978131,NA	0.0194011,NA	0.0135185,NA	0.820323,NA	0.000437553	0.000721913
3	rs77697960	36526208	A,NA	G,NA	0.978131,NA	0.0194011,NA	0.0135185,NA	0.820323,NA	0.000437553	0.000721913
3	rs146232920	36852108	NA,C	NA,T	NA,0.989087	NA,-0.0586469	NA,0.0411453	NA,0.812331	0.000437241	0.000759169
3	rs56281634	36793707	A,NA	G,NA	0.942346,NA	0.0160386,NA	0.00848241,NA	1.23173,NA	0.000436721	0.000786812
3	rs1607941	36612195	A,NA	G,NA	0.863817,NA	0.00962479,NA	0.00576457,NA	1.02232,NA	0.000436648	0.00075352
3	rs112292883	36593197	G,NA	C,NA	0.863817,NA	0.00962479,NA	0.00576457,NA	1.02232,NA	0.000436648	0.00075352
3	rs78949477	36594212	A,NA	T,NA	0.863817,NA	0.00962479,NA	0.00576457,NA	1.02232,NA	0.000436648	0.00075352
3	rs17188722	36593922	A,NA	G,NA	0.863817,NA	0.00962479,NA	0.00576457,NA	1.02232,NA	0.000436648	0.00075352
3	rs113753205	36611378	A,NA	G,NA	0.863817,NA	0.00962479,NA	0.00576457,NA	1.02232,NA	0.000436648	0.00075352
3	rs115702396	36627040	T,NA	G,NA	0.863817,NA	0.00962479,NA	0.00576457,NA	1.02232,NA	0.000436648	0.00075352
3	rs78534045	36595330	C,NA	G,NA	0.863817,NA	0.00962479,NA	0.00576457,NA	1.02232,NA	0.000436648	0.00075352
3	rs34542402	36593000	C,NA	T,NA	0.863817,NA	0.00962479,NA	0.00576457,NA	1.02232,NA	0.000436648	0.00075352
3	rs77475108	36527223	G,NA	A,NA	0.978131,NA	0.0193795,NA	0.0135185,NA	0.819014,NA	0.000436463	0.000720143
3	rs75181005	36525927	A,NA	G,NA	0.978131,NA	0.0193552,NA	0.0135185,NA	0.817549,NA	0.000435245	0.000718167
3	rs77158727	36536284	G,NA	A,NA	0.978131,NA	0.0193412,NA	0.0135185,NA	0.816701,NA	0.000434542	0.000717025
3	rs78382041	36527206	C,NA	T,NA	0.978131,NA	0.0193383,NA	0.0135185,NA	0.816527,NA	0.000434399	0.000716792
3	rs116454290	36525522	A,NA	G,NA	0.978131,NA	0.019314,NA	0.0135185,NA	0.815056,NA	0.000433183	0.000714819
3	rs78136769	36576714	T,NA	C,NA	0.863817,NA	0.00959412,NA	0.00576457,NA	1.01751,NA	0.000433047	0.000747296
3	rs1521268	36634989	C,NA	A,NA	0.863817,NA	0.00959412,NA	0.00576457,NA	1.01751,NA	0.000433047	0.000747296
3	rs113161663	36527398	T,NA	C,NA	0.978131,NA	0.0192926,NA	0.0135185,NA	0.813768,NA	0.000432122	0.000713096
3	rs76197587	36821529	C,NA	T,NA	0.978131,NA	0.0278347,NA	0.0135185,NA	1.40348,NA	0.000431734	0.000754
3	rs79162033	36583795	T,NA	G,NA	0.863817,NA	0.00957618,NA	0.00576457,NA	1.0147,NA	0.000430961	0.000743689
3	rs12152345	36596333	A,NA	T,NA	0.863817,NA	0.00957618,NA	0.00576457,NA	1.0147,NA	0.000430961	0.000743689
3	rs12152364	36596380	G,NA	T,NA	0.863817,NA	0.00957618,NA	0.00576457,NA	1.0147,NA	0.000430961	0.000743689
3	rs11712850	36613082	G,NA	A,NA	0.863817,NA	0.00957618,NA	0.00576457,NA	1.0147,NA	0.000430961	0.000743689
3	rs113824827	36611439	A,NA	G,NA	0.863817,NA	0.00957618,NA	0.00576457,NA	1.0147,NA	0.000430961	0.000743689
3	rs78241250	36596612	T,NA	A,NA	0.863817,NA	0.00957618,NA	0.00576457,NA	1.0147,NA	0.000430961	0.000743689
3	rs77096578	36596685	C,NA	T,NA	0.863817,NA	0.00957618,NA	0.00576457,NA	1.0147,NA	0.000430961	0.000743689
3	rs117471205	36432292	NA,G	NA,C	NA,0.945437	NA,0.0246046	NA,0.0188207	NA,0.718725	0.000430377	0.000756977
3	rs148637012	36369675	NA,A	NA,C	NA,0.983135	NA,-0.0399156	NA,0.0331973	NA,0.639751	0.000430308	0.000715204
3	rs11710098	36557517	T,NA	C,NA	0.864811,NA	0.00952706,NA	0.0057824,NA	1.00246,NA	0.000428747	0.000740761
3	rs148502904	37098005	T,NA	C,NA	0.977137,NA	0.00991015,NA	0.0132281,NA	0.343182,NA	0.000428385	0.000695733
3	rs79703222	36581893	G,NA	C,NA	0.863817,NA	0.0095459,NA	0.00576457,NA	1.00997,NA	0.000427471	0.000737656
3	rs7619047	36628781	T,NA	C,NA	0.863817,NA	0.0095459,NA	0.00576457,NA	1.00997,NA	0.000427471	0.000737656
3	rs76551567	36524974	T,NA	C,NA	0.978131,NA	0.019181,NA	0.0135185,NA	0.807049,NA	0.000426632	0.000704184
3	rs74637973	36621256	T,NA	G,NA	0.863817,NA	0.00952758,NA	0.00576457,NA	1.00711,NA	0.000425378	0.000734039
3	rs144701601	36619993	C,NA	G,NA	0.863817,NA	0.00952758,NA	0.00576457,NA	1.00711,NA	0.000425378	0.000734039
3	rs56317980	36629143	C,NA	T,NA	0.863817,NA	0.00952758,NA	0.00576457,NA	1.00711,NA	0.000425378	0.000734039
3	rs113604561	36620051	A,NA	C,NA	0.863817,NA	0.00952758,NA	0.00576457,NA	1.00711,NA	0.000425378	0.000734039
3	rs76945102	36605843	G,NA	A,NA	0.863817,NA	0.00952758,NA	0.00576457,NA	1.00711,NA	0.000425378	0.000734039
3	rs11716101	36608642	T,NA	C,NA	0.863817,NA	0.00952758,NA	0.00576457,NA	1.00711,NA	0.000425378	0.000734039
3	rs79098464	36607383	G,NA	A,NA	0.863817,NA	0.00952758,NA	0.00576457,NA	1.00711,NA	0.000425378	0.000734039
3	rs78936921	36621746	G,NA	A,NA	0.863817,NA	0.00952758,NA	0.00576457,NA	1.00711,NA	0.000425378	0.000734039
3	rs75015150	36624943	C,NA	T,NA	0.863817,NA	0.00952758,NA	0.00576457,NA	1.00711,NA	0.000425378	0.000734039
3	rs11714226	36622644	C,NA	T,NA	0.863817,NA	0.00952758,NA	0.00576457,NA	1.00711,NA	0.000425378	0.000734039
3	rs4264677	36624134	C,NA	T,NA	0.863817,NA	0.00952758,NA	0.00576457,NA	1.00711,NA	0.000425378	0.000734039
3	rs74685626	36525694	T,NA	G,NA	0.978131,NA	0.0191351,NA	0.0135185,NA	0.804297,NA	0.000424406	0.00070057
3	rs75226990	37120254	A,NA	G,NA	0.976143,NA	0.00997354,NA	0.0129561,NA	0.355145,NA	0.000423689	0.000687705
3	rs114628785	36904791	T,NA	C,NA	0.969185,NA	0.03267,NA	0.0114407,NA	2.36696,NA	0.000423565	0.000775218
3	rs79820074	36524951	C,NA	T,NA	0.978131,NA	0.0190939,NA	0.0135185,NA	0.801824,NA	0.000422417	0.00069734
3	rs116512548	36524868	C,NA	T,NA	0.978131,NA	0.0190939,NA	0.0135185,NA	0.801824,NA	0.000422417	0.00069734
3	rs76731519	36524778	T,NA	C,NA	0.978131,NA	0.0190939,NA	0.0135185,NA	0.801824,NA	0.000422417	0.00069734
3	rs77069230	36525224	A,NA	C,NA	0.978131,NA	0.0190939,NA	0.0135185,NA	0.801824,NA	0.000422417	0.00069734
3	rs115159739	36720524	T,NA	C,NA	0.982107,NA	0.0205221,NA	0.014915,NA	0.77252,NA	0.000422208	0.000713712
3	rs76654949	36597378	A,NA	G,NA	0.863817,NA	0.00949769,NA	0.00576457,NA	1.00246,NA	0.000421996	0.000728192
3	rs79707160	36634767	A,NA	C,NA	0.863817,NA	0.00949769,NA	0.00576457,NA	1.00246,NA	0.000421996	0.000728192
3	rs78551102	36517590	G,NA	A,NA	0.978131,NA	0.0190822,NA	0.0135185,NA	0.801128,NA	0.000421859	0.000696433
3	rs74457764	36624688	T,NA	G,NA	0.863817,NA	0.00947898,NA	0.00576457,NA	0.999549,NA	0.000419898	0.000724565
3	rs77423019	36580279	A,NA	T,NA	0.864811,NA	0.00943035,NA	0.0057824,NA	0.987511,NA	0.000419717	0.000723322
3	rs78918034	36826330	A,NA	G,NA	0.978131,NA	0.0275836,NA	0.0135185,NA	1.38397,NA	0.000419537	0.000732559
3	rs6550434	36832273	C,C	G,G	0.163022,0.235119	-0.00889057,-0.0170958	0.00535253,0.01008	1.01452,1.04631	0.000419519	0.000702899
3	rs41285095	36524408	G,NA	A,NA	0.978131,NA	0.0190068,NA	0.0135185,NA	0.796615,NA	0.000418261	0.000690592
3	rs55847649	36524308	A,NA	G,NA	0.978131,NA	0.0190068,NA	0.0135185,NA	0.796615,NA	0.000418261	0.000690592
3	rs11714086	36637102	C,NA	G,NA	0.863817,NA	0.00944948,NA	0.00576457,NA	0.994971,NA	0.00041662	0.000718899
3	rs77462589	36597356	G,NA	A,NA	0.863817,NA	0.00944948,NA	0.00576457,NA	0.994971,NA	0.00041662	0.000718899
3	rs6777327	36581177	C,NA	T,NA	0.863817,NA	0.00944948,NA	0.00576457,NA	0.994971,NA	0.00041662	0.000718899
3	rs7628713	36632081	A,NA	C,NA	0.863817,NA	0.00944948,NA	0.00576457,NA	0.994971,NA	0.00041662	0.000718899
3	rs76227883	36639856	C,NA	T,NA	0.863817,NA	0.00944948,NA	0.00576457,NA	0.994971,NA	0.00041662	0.000718899
3	rs17035580	36817660	A,NA	G,NA	0.978131,NA	0.0274984,NA	0.0135185,NA	1.37739,NA	0.000415511	0.000725482
3	rs116383816	36626672	G,NA	A,NA	0.863817,NA	0.00943524,NA	0.00576457,NA	0.992764,NA	0.00041505	0.000716186
3	rs4444664	36609588	G,NA	A,NA	0.863817,NA	0.00943524,NA	0.00576457,NA	0.992764,NA	0.00041505	0.000716186
3	rs79381289	37141703	NA,T	NA,C	NA,0.987103	NA,0.05216	NA,0.0378862	NA,0.773174	0.000414618	0.000763621
3	rs1819816	37101893	A,NA	G,NA	0.976143,NA	0.00977129,NA	0.0129561,NA	0.346074,NA	0.000413675	0.000671827
3	rs11707149	36850490	T,T	C,C	0.602386,0.946429	-0.0208351,-0.069305	0.00403991,0.0189842	6.60121,3.58242	0.00041354	0.0335049
3	rs114689988	37043009	C,NA	A,NA	0.955268,NA	0.0305558,NA	0.00956466,NA	2.85388,NA	0.00041152	0.000744742
3	rs1521269	36635147	C,NA	T,NA	0.863817,NA	0.00940128,NA	0.00576457,NA	0.987511,NA	0.000411341	0.000709775
3	rs75883651	36537274	G,NA	A,NA	0.978131,NA	0.0188539,NA	0.0135185,NA	0.787508,NA	0.000411105	0.000678971
3	rs77915587	36523917	A,NA	C,NA	0.978131,NA	0.0188386,NA	0.0135185,NA	0.7866,NA	0.000410399	0.000677824
3	rs78434471	36524130	T,NA	C,NA	0.978131,NA	0.0188386,NA	0.0135185,NA	0.7866,NA	0.000410399	0.000677824
3	rs4678536	36594553	G,G	T,T	0.220676,0.165675	-0,-0.0283858	0.00476763,0.0114976	-0,1.86791	0.000409062	0.000867948
3	rs55739925	36793706	T,NA	G,NA	0.942346,NA	0.0156693,NA	0.00848241,NA	1.18904,NA	0.000408441	0.000734902
3	rs1829627	36614865	T,T	C,C	0.135189,0.166667	0.00201717,-0.0283243	0.0057824,0.0114701	0.138343,1.86857	0.000408103	0.000864849
3	rs79635736	37180498	A,NA	C,NA	0.977137,NA	0.00945301,NA	0.0132281,NA	0.323447,NA	0.000406325	0.000660711
3	rs78170125	37150646	T,NA	A,NA	0.972167,NA	0.0337875,NA	0.0120196,NA	2.30643,NA	0.000406065	0.000739653
3	rs115506154	36518315	A,NA	T,NA	0.978131,NA	0.0187326,NA	0.0135185,NA	0.780318,NA	0.000405553	0.000669953
3	rs60029363	36403168	NA,C	NA,T	NA,0.779762	NA,0.0120785	NA,0.0103152	NA,0.616865	0.000404906	0.000707631
3	rs76222625	36603881	C,NA	T,NA	0.863817,NA	0.00933806,NA	0.00576457,NA	0.977767,NA	0.000404562	0.000698055
3	rs11720278	36608525	C,NA	T,NA	0.863817,NA	0.00933806,NA	0.00576457,NA	0.977767,NA	0.000404562	0.000698055
3	rs4647221	37042757	C,NA	T,NA	0.955268,NA	0.0304406,NA	0.00956466,NA	2.83579,NA	0.00040408	0.000730981
3	rs1456076	36525834	G,G	C,C	0.244533,0.15377	-0.00646682,-0.0232252	0.00460006,0.0118501	0.796479,1.30098	0.000399706	0.000678051
3	rs17035274	36597699	C,NA	T,NA	0.968191,NA	-0.0129814,NA	0.0112664,NA	0.603404,NA	0.000399598	0.000684918
3	rs77663606	36617514	A,NA	G,NA	0.863817,NA	0.00928948,NA	0.00576457,NA	0.970309,NA	0.000399459	0.000689236
3	rs74704450	36606495	T,NA	C,NA	0.863817,NA	0.00928948,NA	0.00576457,NA	0.970309,NA	0.000399459	0.000689236
3	rs140944431	37014281	A,NA	T,NA	0.983101,NA	0.0120769,NA	0.0153396,NA	0.365417,NA	0.000398173	0.000644323
3	rs77910537	36865483	C,NA	A,NA	0.969185,NA	0.032149,NA	0.0114407,NA	2.30509,NA	0.000395287	0.000722129
3	rs11708783	36596594	A,A	G,G	0.337972,0.213294	-0.00330897,-0.0245356	0.00417985,0.0104354	0.367982,1.72785	0.000394578	0.000799327
3	rs147542006	36511430	NA,T	NA,C	NA,0.988095	NA,0.0502673	NA,0.0394133	NA,0.69428	0.0003945	0.000707747
3	rs140758028	37335673	NA,G	NA,A	NA,0.980159	NA,-0.0314825	NA,0.0306528	NA,0.516573	0.000393615	0.000630516
3	rs4256076	36592962	A,A	G,G	0.337972,0.214286	-0.00335457,-0.0243925	0.00417985,0.0104178	0.37445,1.71648	0.000393487	0.000798213
3	rs74775818	36524086	T,NA	C,NA	0.978131,NA	0.0184472,NA	0.0135185,NA	0.763507,NA	0.000392898	0.000649394
3	rs149349395	36532507	NA,G	NA,A	NA,0.949405	NA,0.0222913	NA,0.019504	NA,0.59675	0.000392753	0.000635337
3	rs17035950	37147069	T,NA	C,NA	0.976143,NA	0.00931979,NA	0.0129561,NA	0.326118,NA	0.000392506	0.000638243
3	rs531060958	36924951	T,NA	C,NA	0.977137,NA	-0.0292262,NA	0.0132281,NA	1.56629,NA	0.000392138	0.000661149
3	rs75774082	36524091	A,NA	T,NA	0.978131,NA	0.0184017,NA	0.0135185,NA	0.760843,NA	0.000390933	0.000646202
3	rs141767618	36399415	NA,A	NA,G	NA,0.983135	NA,0.0392665	NA,0.0331973	NA,0.625474	0.000390298	0.000666827
3	rs75376489	36494612	G,NA	A,NA	0.958251,NA	0.0134385,NA	0.00988495,NA	0.759471,NA	0.000389138	0.000658263
3	rs4635662	36570761	NA,G	NA,T	NA,0.672619	NA,-0.00980472	NA,0.00910944	NA,0.550087	0.000388501	0.000634124
3	rs2885141	36572647	A,A	T,T	0.337972,0.21131	-0.00308802,-0.0247678	0.00417985,0.010471	0.337208,1.74443	0.000387457	0.000783937
3	rs77806933	36524169	C,NA	T,NA	0.978131,NA	0.0183153,NA	0.0135185,NA	0.755794,NA	0.000387241	0.000640202
3	rs75607303	36524048	T,NA	C,NA	0.978131,NA	0.0183153,NA	0.0135185,NA	0.755794,NA	0.000387241	0.000640202
3	rs13094861	37124874	C,NA	A,NA	0.987078,NA	0.0160931,NA	0.0175062,NA	0.44618,NA	0.000386491	0.000680088
3	rs2361278	36602353	T,T	G,G	0.222664,0.165675	-0.000181006,-0.0280749	0.00475237,0.0114976	0.0133994,1.83523	0.000385698	0.000816799
3	rs139449476	37163652	T,NA	C,NA	0.977137,NA	0.00898951,NA	0.0132281,NA	0.303843,NA	0.000385578	0.000627751
3	rs77336977	37284131	C,NA	T,NA	0.975149,NA	0.0311831,NA	0.0127009,NA	1.85138,NA	0.000384111	0.000675329
3	rs4482623	36572804	G,G	A,A	0.337972,0.21131	-0.00308802,-0.0247199	0.00417985,0.010471	0.337208,1.73907	0.000383666	0.000776005
3	rs17035968	37162397	A,NA	G,NA	0.976143,NA	0.00910295,NA	0.0129561,NA	0.316676,NA	0.000382889	0.000622978
3	rs7640165	36610916	T,T	C,C	0.337972,0.213294	-0.00349134,-0.0243151	0.00417985,0.0104354	0.394091,1.70328	0.000382843	0.000775639
3	rs79252206	36659477	G,NA	A,NA	0.984095,NA	0.018598,NA	0.0158037,NA	0.621108,NA	0.000381661	0.000642226
3	rs2176994	36624641	G,G	A,A	0.337972,0.212302	-0.00303071,-0.024542	0.00417985,0.0104531	0.329378,1.7239	0.000379248	0.000766267
3	rs78245996	36643199	A,NA	G,NA	0.863817,NA	0.00907363,NA	0.00576457,NA	0.937494,NA	0.000377875	0.000651927
3	rs74525434	36820155	A,NA	T,NA	0.978131,NA	0.0265785,NA	0.0135185,NA	1.30725,NA	0.000375343	0.000654891
3	rs56199134	36454680	C,NA	G,NA	0.964215,NA	0.0143937,NA	0.0106439,NA	0.753794,NA	0.000374012	0.000625767
3	rs6765424	37110463	G,NA	A,NA	0.976143,NA	0.00888175,NA	0.0129561,NA	0.307141,NA	0.000373427	0.000607956
3	rs116522219	36625286	A,NA	G,NA	0.966203,NA	0.0167011,NA	0.0109412,NA	0.896536,NA	0.00037144	0.000619428
3	rs74730614	36837573	G,G	C,C	0.966203,0.97123	0.0149877,-0.00423906	0.0109412,0.0255725	0.767675,0.0613097	0.000371139	0.000674662
3	rs79513027	36978709	T,NA	C,NA	0.947316,NA	0.0285128,NA	0.0088502,NA	2.89474,NA	0.000370975	0.000682399
3	rs140531553	36564113	NA,G	NA,A	NA,0.983135	NA,0.0314376	NA,0.0331973	NA,0.463894	0.000370777	0.000603369
3	rs12638404	36611951	T,T	C,C	0.337972,0.213294	-0.00303071,-0.0244165	0.00417985,0.0104354	0.329378,1.71456	0.000370204	0.000748836
3	rs144929106	36506684	A,NA	T,NA	0.978131,NA	0.0178952,NA	0.0135185,NA	0.731461,NA	0.000369994	0.00061217
3	rs192369406	36479539	T,T	C,C	0.972167,0.97123	-0.0213758,-0.0388672	0.0120196,0.0255725	1.123,0.890957	0.000369496	0.000426599
3	rs56249318	36642418	A,NA	G,NA	0.863817,NA	0.00897731,NA	0.00576457,NA	0.923019,NA	0.000368786	0.000636218
3	rs7620160	36645036	C,NA	T,NA	0.863817,NA	0.00897731,NA	0.00576457,NA	0.923019,NA	0.000368786	0.000636218
3	rs7633739	36851900	T,T	A,A	0.243539,0.818452	0.00766269,-0.0386223	0.0046064,0.0110895	1.01676,3.30433	0.000367173	0.00398513
3	rs4678891	36602677	T,T	C,C	0.336978,0.213294	-0.00312422,-0.0242833	0.00418287,0.0104354	0.341874,1.69975	0.0003663	0.000740581
3	rs936157	36487816	T,T	G,G	0.436382,0.494048	-0.00837834,-0.0129963	0.0039867,0.00854996	1.44866,0.891098	0.00036608	0.000582921
3	rs78152084	36493127	NA,T	NA,A	NA,0.972222	NA,0.0282282	NA,0.0260119	NA,0.55622	0.000365358	0.000600028
3	rs11710168	36645653	G,NA	A,NA	0.863817,NA	0.00892915,NA	0.00576457,NA	0.915821,NA	0.000364362	0.000628571
3	rs7652184	36650274	T,NA	C,NA	0.863817,NA	0.00892915,NA	0.00576457,NA	0.915821,NA	0.000364362	0.000628571
3	rs140346939	36827241	NA,T	NA,C	NA,0.948413	NA,0.0204822	NA,0.0193256	NA,0.538781	0.000363891	0.000612951
3	rs78222609	36640458	T,NA	C,NA	0.863817,NA	0.00891071,NA	0.00576457,NA	0.913072,NA	0.000362689	0.000625679
3	rs11713288	36631229	T,NA	C,NA	0.862823,NA	0.00892704,NA	0.00574696,NA	0.919592,NA	0.000362381	0.000627414
3	rs79248993	36479687	A,A	T,T	0.972167,0.97123	-0.0213758,-0.0385091	0.0120196,0.0255725	1.123,0.879103	0.000362131	0.000418792
3	rs75476316	36837572	A,A	T,T	0.966203,0.97123	0.0148396,-0.00498788	0.0109412,0.0255725	0.756953,0.0729608	0.000361964	0.000657622
3	rs11705862	36649142	T,NA	C,NA	0.863817,NA	0.008881,NA	0.00576457,NA	0.90865,NA	0.000360016	0.00062106
3	rs117529498	36472874	NA,A	NA,G	NA,0.784722	NA,0.0113178	NA,0.0104003	NA,0.558309	0.000359785	0.000612498
3	rs186151349	37021000	NA,C	NA,T	NA,0.982143	NA,-0.0306507	NA,0.0322783	NA,0.465559	0.000359401	0.000577237
3	rs73065726	36479720	T,T	G,G	0.972167,0.97123	-0.0213758,-0.0383602	0.0120196,0.0255725	1.123,0.874194	0.000359131	0.000415611
3	rs1402567	36613423	G,G	T,T	0.222664,0.165675	4.52629e-05,-0.0276985	0.00475237,0.0114976	0.00331288,1.79606	0.000358038	0.000754595
3	rs9849965	36837401	G,G	C,C	0.282306,0.910714	0.00950354,-0.0555338	0.00439248,0.0149907	1.51576,3.67416	0.000357688	0.00437187
3	rs6788685	36490792	G,G	A,A	0.153082,0.159722	-0.0115574,-0.0179748	0.00549107,0.0116683	1.45207,0.908526	0.000356236	0.000606571
3	rs138561901	36684894	NA,G	NA,A	NA,0.993056	NA,-0.0533502	NA,0.0514752	NA,0.522874	0.000355914	0.000582711
3	rs76521882	36415568	NA,G	NA,A	NA,0.998016	NA,-0.103505	NA,0.0960615	NA,0.55089	0.000355562	0.000608911
3	rs906483	36856473	T,T	C,C	0.265408,0.819444	0.00965646,-0.0390392	0.00447775,0.0111132	1.50806,3.35333	0.000355417	0.00364946
3	rs148641859	36821215	T,NA	G,NA	0.978131,NA	0.0260383,NA	0.0135185,NA	1.26689,NA	0.000354341	0.000617993
3	rs6764548	36490794	A,A	G,G	0.153082,0.159722	-0.0115574,-0.017924	0.00549107,0.0116683	1.45207,0.904799	0.00035397	0.000602704
3	rs115264543	36867166	NA,C	NA,T	NA,0.964286	NA,-0.031625	NA,0.0230345	NA,0.770136	0.000353105	0.000639203
3	rs137898211	36685949	G,NA	A,NA	0.978131,NA	-0.0154565,NA	0.0135185,NA	0.597068,NA	0.000352275	0.000607171
3	rs17248831	36643459	A,NA	G,NA	0.863817,NA	0.00878953,NA	0.00576457,NA	0.895098,NA	0.000351969	0.000607151
3	rs1402564	36640211	T,T	C,C	0.337972,0.214286	-0.00290749,-0.0242248	0.00417985,0.0104178	0.312755,1.69781	0.000351208	0.000710685
3	rs138983211	36597444	NA,T	NA,C	NA,0.982143	NA,0.0293525	NA,0.0322783	NA,0.4399	0.000350149	0.000573092
3	rs79921767	36632700	G,NA	A,NA	0.863817,NA	0.00876511,NA	0.00576457,NA	0.891496,NA	0.000349865	0.000603515
3	rs143850138	36923235	NA,C	NA,G	NA,0.960318	NA,0.0264065	NA,0.0218976	NA,0.642345	0.000349576	0.000618863
3	rs73065728	36479751	C,C	A,A	0.972167,0.97123	-0.0212099,-0.0381519	0.0120196,0.0255725	1.10997,0.867348	0.000346881	0.000402131
3	rs76653256	36639758	C,NA	T,NA	0.863817,NA	0.00871659,NA	0.00576457,NA	0.884358,NA	0.000345741	0.000596388
3	rs73068042	36918401	A,NA	G,NA	0.95328,NA	-0.0208581,NA	0.0093687,NA	1.58519,NA	0.000344828	0.000561251
3	rs113127298	37060252	A,NA	G,NA	0.969185,NA	0.0140264,NA	0.0114407,NA	0.657185,NA	0.000344722	0.00063239
3	rs151238941	37286338	T,NA	C,NA	0.991054,NA	0.0128096,NA	0.0209976,NA	0.266139,NA	0.000344153	0.000566358
3	rs55842080	36649442	A,NA	C,NA	0.863817,NA	0.00869327,NA	0.00576457,NA	0.880937,NA	0.000343785	0.000593006
3	rs4647275	37058438	T,NA	C,NA	0.969185,NA	0.0139869,NA	0.0114407,NA	0.654629,NA	0.000343061	0.000629244
3	rs17034893	36371328	NA,A	NA,G	NA,0.777778	NA,0.010094	NA,0.0102821	NA,0.48646	0.000340015	0.000586627
3	rs79485984	37295040	C,NA	T,NA	0.989066,NA	0.0370715,NA	0.0190121,NA	1.29083,NA	0.000339894	0.000593546
3	rs4678557	37030229	NA,C	NA,T	NA,0.985119	NA,-0.0327374	NA,0.0353055	NA,0.451252	0.000339324	0.00054904
3	rs77788886	36500140	C,NA	G,NA	0.978131,NA	0.0170601,NA	0.0135185,NA	0.684121,NA	0.000338902	0.000561606
3	rs17248873	36643481	G,NA	C,NA	0.863817,NA	0.00862441,NA	0.00576457,NA	0.87087,NA	0.000338105	0.000583189
3	rs1402566	36613618	C,C	A,A	0.220676,0.164683	0.000224945,-0.0275081	0.00476763,0.0115253	0.0166586,1.7696	0.000337973	0.000710029
3	rs115391697	36754682	C,NA	T,NA	0.971173,NA	0.0143402,NA	0.0118166,NA	0.647987,NA	0.000337926	0.000563411
3	rs6764657	36490875	A,A	G,G	0.153082,0.160714	-0.0114595,-0.0177727	0.00549107,0.0116392	1.43304,0.896995	0.000337686	0.000575659
3	rs74867163	36500024	G,NA	A,NA	0.978131,NA	0.0170151,NA	0.0135185,NA	0.681614,NA	0.000337341	0.000559066
3	rs35821140	37125665	A,NA	G,NA	0.987078,NA	0.014416,NA	0.0175062,NA	0.386968,NA	0.000336904	0.000591935
3	rs148404535	36502086	A,NA	G,NA	0.989066,NA	0.0234018,NA	0.0190121,NA	0.660822,NA	0.000336591	0.000582178
3	rs7636849	36852776	T,T	A,A	0.602386,0.871032	-0.0205185,-0.0406452	0.00403991,0.012754	6.42079,2.84217	0.000334714	0.00767397
3	rs55785141	36642310	G,NA	A,NA	0.863817,NA	0.0085759,NA	0.00576457,NA	0.86381,NA	0.000334188	0.00057642
3	rs57258426	36480004	A,A	T,T	0.972167,0.97123	-0.0212929,-0.0372575	0.0120196,0.0255725	1.11648,0.83823	0.000334119	0.000388855
3	rs936154	36487492	A,A	G,G	0.305169,0.154762	-0.00831604,-0.0204107	0.00429368,0.011819	1.27762,1.0748	0.00033342	0.000587448
3	rs73827560	36591779	NA,C	NA,T	NA,0.975198	NA,-0.0275991	NA,0.0274863	NA,0.501235	0.000333419	0.00055322
3	rs4678892	36654762	C,C	A,A	0.55666,0.483135	-0.00565401,-0.0157473	0.00397994,0.00855422	0.80848,1.18283	0.000331152	0.000538358
3	rs76551100	36501720	G,NA	A,NA	0.959245,NA	0.0123241,NA	0.00999958,NA	0.661991,NA	0.000330616	0.000562239
3	rs74784044	36827688	G,NA	A,NA	0.978131,NA	0.0253425,NA	0.0135185,NA	1.21581,NA	0.000329766	0.000574827
3	rs76406659	36656975	NA,T	NA,C	NA,0.936508	NA,-0.0183654	NA,0.0175302	NA,0.530469	0.000329287	0.000555749
3	rs79702728	36659203	NA,A	NA,G	NA,0.66369	NA,-0.00824784	NA,0.00904796	NA,0.441297	0.000328605	0.000540398
3	rs17195706	36647750	A,NA	T,NA	0.863817,NA	0.0084789,NA	0.00576457,NA	0.849771,NA	0.000326558	0.000563234
3	rs17248901	36647461	C,NA	T,NA	0.863817,NA	0.0084789,NA	0.00576457,NA	0.849771,NA	0.000326558	0.000563234
3	rs62245723	36429227	T,NA	A,NA	0.870775,NA	0.011271,NA	0.00589404,NA	1.25305,NA	0.000326061	0.000554239
3	rs78558400	36558778	NA,G	NA,T	NA,0.955357	NA,0.0176388	NA,0.0206987	NA,0.404371	0.000323631	0.000534752
3	rs17195741	36648368	T,NA	C,NA	0.863817,NA	0.0084304,NA	0.00576457,NA	0.842792,NA	0.000322843	0.000556813
3	rs111276202	36502918	G,NA	C,NA	0.959245,NA	0.0121379,NA	0.00999958,NA	0.648188,NA	0.000322324	0.000548212
3	rs114940685	37342372	G,NA	C,NA	0.975149,NA	0.0297885,NA	0.0127009,NA	1.72108,NA	0.000321942	0.000566677
3	rs13072940	36842623	A,A	T,T	0.600398,0.946429	-0.0203635,-0.0678096	0.00403651,0.0189842	6.34302,3.4505	0.000321708	0.0222738
3	rs80071431	37221053	C,NA	G,NA	0.978131,NA	0.0136707,NA	0.0135185,NA	0.505993,NA	0.000321081	0.000574919
3	rs144971683	36632194	NA,T	NA,C	NA,0.987103	NA,-0.0368439	NA,0.0378862	NA,0.480425	0.000320778	0.000544194
3	rs76532428	37097794	NA,C	NA,T	NA,0.930556	NA,-0.0152322	NA,0.0168156	NA,0.43768	0.000320649	0.000543512
3	rs73824460	36753683	NA,A	NA,G	NA,0.975198	NA,-0.0292562	NA,0.0274863	NA,0.54189	0.000320143	0.000577426
3	rs115764339	36844941	A,NA	G,NA	0.958251,NA	0.0333731,NA	0.00988495,NA	3.13367,NA	0.000319639	0.000585978
3	rs79631994	36646952	C,NA	T,NA	0.863817,NA	0.00838676,NA	0.00576457,NA	0.836533,NA	0.000319555	0.000551131
3	rs148720085	37094505	NA,T	NA,C	NA,0.980159	NA,-0.0251447	NA,0.0306528	NA,0.385059	0.000319192	0.000516204
3	rs147711137	36549029	NA,T	NA,C	NA,0.986111	NA,-0.0349087	NA,0.0365264	NA,0.469523	0.000318755	0.000539851
3	rs10510689	36846294	C,NA	T,NA	0.974155,NA	0.00866228,NA	0.0124606,NA	0.31252,NA	0.000318753	0.000560054
3	rs112483344	36999050	G,G	C,C	0.937376,0.967262	-0.00963235,-0.0586108	0.0081604,0.0240217	0.623697,1.83295	0.000317999	0.000620233
3	rs75223282	36497088	T,NA	A,NA	0.978131,NA	0.0164015,NA	0.0135185,NA	0.647763,NA	0.000317073	0.000526083
3	rs114903780	36566686	C,NA	T,NA	0.99006,NA	0.0296795,NA	0.01993,NA	0.865063,NA	0.000316991	0.000551167
3	rs6768006	36491962	T,T	C,C	0.152087,0.159722	-0.0112517,-0.0177106	0.00550577,0.0116683	1.38731,0.889219	0.00031658	0.000539701
3	rs145737851	36751806	A,NA	T,NA	0.983101,NA	0.0223327,NA	0.0153396,NA	0.837361,NA	0.000316334	0.000537808
3	rs115355522	37209777	C,NA	T,NA	0.984095,NA	-0.0244813,NA	0.0158037,NA	0.915918,NA	0.000315725	0.000529191
3	rs58902773	36352405	NA,T	NA,C	NA,0.776786	NA,0.00909868	NA,0.0102658	NA,0.425449	0.000315558	0.000539834
3	rs2063157	36850417	A,A	T,T	0.243539,0.892857	0.00766269,-0.0497939	0.0046064,0.0138207	1.01676,3.50204	0.000315446	0.00412946
3	rs76299979	37152438	G,NA	T,NA	0.973161,NA	0.0302513,NA	0.0122339,NA	1.87264,NA	0.000314377	0.000557939
3	rs7621934	36650491	G,NA	T,NA	0.863817,NA	0.0082898,NA	0.00576457,NA	0.822702,NA	0.000312432	0.000538819
3	rs113053993	36533334	G,G	T,T	0.950298,0.900794	-0.00134781,-0.0304844	0.00909753,0.0142995	0.0544216,1.48123	0.000311535	0.000486557
3	rs148815774	37068141	A,NA	G,NA	0.969185,NA	0.0131436,NA	0.0114407,NA	0.600981,NA	0.000310268	0.000567171
3	rs34579659	36451853	A,NA	G,NA	0.869781,NA	0.0110387,NA	0.00587486,NA	1.22006,NA	0.000309929	0.000526628
3	rs75655777	37011831	NA,C	NA,T	NA,0.968254	NA,0.022645	NA,0.0243817	NA,0.452215	0.000308591	0.000515704
3	rs17035012	36440897	C,C	T,T	0.910537,0.767857	0.0114871,0.0144934	0.00692737,0.0101248	1.01201,0.817324	0.00030842	0.000496357
3	rs139394366	36820583	A,NA	G,NA	0.978131,NA	0.0246318,NA	0.0135185,NA	1.16467,NA	0.000307246	0.00053528
3	rs139179480	36499406	NA,T	NA,C	NA,0.991071	NA,-0.0436272	NA,0.0454422	NA,0.472336	0.000306717	0.000522185
3	rs10510687	36707323	NA,T	NA,G	NA,0.71627	NA,-0.00819062	NA,0.00948227	NA,0.411496	0.000306376	0.000513385
3	rs187542127	36494777	G,NA	C,NA	0.989066,NA	0.0365337,NA	0.0190121,NA	1.26236,NA	0.000306171	0.000531383
3	rs145070498	36985866	T,NA	C,NA	0.961233,NA	0.00407932,NA	0.0102422,NA	0.160887,NA	0.000305293	0.00049945
3	rs78847244	36652624	T,NA	C,NA	0.862823,NA	0.00841067,NA	0.00574696,NA	0.843661,NA	0.000303165	0.000523339
3	rs79405735	36715965	C,NA	T,NA	0.989066,NA	0.0258931,NA	0.0190121,NA	0.761403,NA	0.000302781	0.000516922
3	rs62244280	37244116	C,NA	T,NA	0.894632,NA	-0.000787821,NA	0.00643966,NA	0.0444899,NA	0.000301542	0.000475083
3	rs925134	36854194	G,G	T,T	0.260437,0.818452	0.00985432,-0.0383035	0.00450506,0.0110895	1.54191,3.25787	0.00030046	0.00289327
3	rs115748059	36431451	G,NA	C,NA	0.984095,NA	-0.0288668,NA	0.0158037,NA	1.16901,NA	0.000300276	0.000534377
3	rs1532966	36861206	A,A	T,T	0.356859,0.795635	0.0118258,-0.0348245	0.00412703,0.0106009	2.38046,2.99155	0.000299769	0.00195127
3	rs78682749	36625977	NA,T	NA,G	NA,0.987103	NA,-0.0339681	NA,0.0378862	NA,0.431867	0.00029926	0.000508173
3	rs10865875	36740273	G,G	A,A	0.392644,0.275794	0.00645335,-0.0111611	0.00404873,0.00956488	0.954859,0.613934	0.000297428	0.000533812
3	rs55939156	36649449	C,NA	T,NA	0.863817,NA	0.00805232,NA	0.00576457,NA	0.789267,NA	0.000295994	0.000510413
3	rs925135	36854253	A,A	G,G	0.620278,0.871032	-0.0188589,-0.0413899	0.00407393,0.012754	5.43515,2.93054	0.000295504	0.00598244
3	rs116842490	36476945	NA,C	NA,T	NA,0.928571	NA,0.0123795	NA,0.0165981	NA,0.341259	0.000295153	0.000479226
3	rs4678538	36627347	G,G	A,A	0.222664,0.165675	4.52629e-05,-0.0266595	0.00475237,0.0114976	0.00331288,1.69013	0.000295098	0.000616715
3	rs56384636	36454812	C,C	T,T	0.909543,0.768849	0.0110367,0.0144705	0.00689297,0.0101399	0.961208,0.813734	0.000293029	0.000472316
3	rs6800131	36406186	G,G	A,A	0.84493,0.582341	0.00300499,0.0172868	0.00546217,0.00866769	0.234913,1.33622	0.000292002	0.000614676
3	rs74667628	36747271	C,NA	T,NA	0.989066,NA	0.0255314,NA	0.0190121,NA	0.746412,NA	0.000291644	0.000501373
3	rs75469177	37161233	NA,A	NA,C	NA,0.935516	NA,-0.0136261	NA,0.0174041	NA,0.362839	0.000291622	0.000491275
3	rs2176993	36650040	G,G	C,C	0.336978,0.21627	-0.00281923,-0.0232772	0.00418287,0.010383	0.300756,1.60258	0.000289729	0.00058445
3	rs62245258	36932602	A,NA	G,NA	0.939364,NA	-0.00137104,NA	0.00828432,NA	0.0612041,NA	0.000289617	0.000460971
3	rs75048521	36848851	NA,A	NA,G	NA,0.924603	NA,-0.0107416	NA,0.0161901	NA,0.294964	0.000289093	0.000469695
3	rs4678532	36497836	A,A	C,C	0.275348,0.44246	-0.00412702,-0.0171145	0.00442623,0.00860653	0.454533,1.3302	0.000289006	0.000439843
3	rs147872149	37217044	A,NA	G,NA	0.986084,NA	-0.0291951,NA	0.0168779,NA	1.07744,NA	0.000288963	0.000480858
3	rs34253345	37225267	A,NA	G,NA	0.987078,NA	0.0123378,NA	0.0175062,NA	0.317896,NA	0.000287757	0.000504635
3	rs1806582	36849377	A,A	G,G	0.259443,0.893849	0.0100537,-0.0504454	0.00451065,0.0138774	1.58802,3.55611	0.000286925	0.00350057
3	rs149468953	36580814	NA,G	NA,A	NA,0.988095	NA,-0.0341771	NA,0.0394133	NA,0.413569	0.000286681	0.000495932
3	rs4678533	36563293	T,T	C,C	0.594433,0.484127	-0.00521866,-0.0154544	0.00402677,0.00855366	0.710013,1.14997	0.000286202	0.000462143
3	rs80127705	36650724	G,NA	C,NA	0.863817,NA	0.00789021,NA	0.00576457,NA	0.766801,NA	0.000285546	0.000492356
3	rs9876665	36848283	T,T	G,G	0.259443,0.893849	0.00995008,-0.050395	0.00451065,0.0138774	1.5624,3.54999	0.000285306	0.00348636
3	rs75617874	36652065	C,NA	A,NA	0.862823,NA	0.00813008,NA	0.00574696,NA	0.803648,NA	0.000284717	0.000491408
3	rs7631826	36654090	A,NA	T,NA	0.862823,NA	0.00813008,NA	0.00574696,NA	0.803648,NA	0.000284717	0.000491408
3	rs76585732	37070755	G,NA	A,NA	0.973161,NA	-0.0172759,NA	0.0122339,NA	0.801589,NA	0.000284534	0.000470352
3	rs7646422	36848743	T,T	C,C	0.264414,0.893849	0.0102739,-0.050395	0.00448312,0.0138774	1.65909,3.54999	0.000284391	0.00344201
3	rs17034994	36429696	G,G	A,A	0.910537,0.767857	0.0117279,0.0135639	0.00692737,0.0101248	1.04355,0.743882	0.000284218	0.00045856
3	rs9282784	37070021	A,NA	G,NA	0.99006,NA	0.0147024,NA	0.01993,NA	0.336587,NA	0.000283421	0.00048763
3	rs1507882	36862288	A,A	G,G	0.357853,0.795635	0.0114003,-0.0343427	0.00412449,0.0106009	2.24346,2.92192	0.000282696	0.00179567
3	rs78026053	36657724	T,NA	C,NA	0.863817,NA	0.00784217,NA	0.00576457,NA	0.760198,NA	0.000282562	0.000487201
3	rs75389708	36361010	T,NA	C,NA	0.944334,NA	0.013789,NA	0.00862346,NA	0.959321,NA	0.000281276	0.000489989
3	rs4678883	36561375	C,C	T,T	0.596421,0.484127	-0.00543261,-0.0153203	0.00402994,0.00855366	0.750462,1.13501	0.000280207	0.000453347
3	rs77425560	36412563	C,NA	T,NA	0.977137,NA	-0.0210593,NA	0.0132281,NA	0.953185,NA	0.000279472	0.000480901
3	rs74344592	36549795	G,NA	A,NA	0.958251,NA	0.0103923,NA	0.00988495,NA	0.532972,NA	0.000279443	0.00047378
3	rs6797011	36562018	A,A	T,T	0.595427,0.484127	-0.00538573,-0.0153085	0.00402835,0.00855366	0.741755,1.1337	0.000278302	0.000450376
3	rs77864739	37015960	A,A	G,G	0.936382,0.96627	-0.007531,-0.0563838	0.00810069,0.023678	0.452791,1.76314	0.000277271	0.000515942
3	rs114426274	36647426	G,NA	C,NA	0.982107,NA	0.0150723,NA	0.014915,NA	0.50552,NA	0.000276933	0.000466238
3	rs117918901	36623892	NA,T	NA,C	NA,0.972222	NA,0.023757	NA,0.0260119	NA,0.4424	0.000276785	0.000484123
3	rs4678553	36846786	A,A	G,G	0.260437,0.892857	0.00966263,-0.0498063	0.00450506,0.0138207	1.49531,3.50353	0.000276392	0.00331151
3	rs114813196	36631227	C,NA	T,NA	0.982107,NA	0.0149951,NA	0.014915,NA	0.502079,NA	0.000275165	0.0004633
3	rs56938841	36721837	NA,C	NA,T	NA,0.722222	NA,-0.0069683	NA,0.00954375	NA,0.332264	0.000274974	0.000460784
3	rs115588611	36631357	C,NA	T,NA	0.982107,NA	0.0149556,NA	0.014915,NA	0.500318,NA	0.000274266	0.000461806
3	rs35122810	36461622	T,NA	C,NA	0.868787,NA	0.0104862,NA	0.00585591,NA	1.13465,NA	0.000274035	0.000466574
3	rs62244278	37232283	T,NA	C,NA	0.983101,NA	0.00361608,NA	0.0153396,NA	0.0895684,NA	0.000273617	0.000455129
3	rs115413795	36848832	A,NA	G,NA	0.984095,NA	0.0390918,NA	0.0158037,NA	1.87366,NA	0.000273418	0.000492834
3	rs6787556	36563089	T,T	C,C	0.595427,0.484127	-0.00517091,-0.0154544	0.00402835,0.00855366	0.700556,1.14997	0.00027322	0.00044112
3	rs3733032	36892409	NA,A	NA,G	NA,0.927579	NA,-0.0114823	NA,0.0164929	NA,0.31309	0.000273114	0.000456347
3	rs148705370	36548011	G,NA	A,NA	0.958251,NA	0.0102089,NA	0.00988495,NA	0.520413,NA	0.000273097	0.00046311
3	rs144518373	37315028	NA,G	NA,A	NA,0.984127	NA,-0.022591	NA,0.0342017	NA,0.293352	0.000273035	0.000458954
3	rs78883197	37298476	C,NA	A,NA	0.973161,NA	0.00439147,NA	0.0122339,NA	0.142894,NA	0.000272185	0.000443789
3	rs150226970	36648290	NA,G	NA,A	NA,0.979167	NA,-0.024649	NA,0.0299292	NA,0.387025	0.000272	0.000461616
3	rs116702306	36735506	A,NA	G,NA	0.989066,NA	0.0242221,NA	0.0190121,NA	0.693254,NA	0.000270902	0.000462688
3	rs72857662	36655548	A,NA	T,NA	0.862823,NA	0.00789718,NA	0.00574696,NA	0.771099,NA	0.00027074	0.000467216
3	rs55994224	36449725	T,T	C,C	0.911531,0.770833	0.0110126,0.0143399	0.00696238,0.0101706	0.944198,0.799811	0.000269953	0.000436036
3	rs1006834	36861481	T,T	A,A	0.356859,0.795635	0.0116403,-0.0341822	0.00412703,0.0106009	2.31922,2.89891	0.000269952	0.00169331
3	rs142626196	37313572	NA,C	NA,T	NA,0.970238	NA,0.0226925	NA,0.0251555	NA,0.435322	0.000269227	0.000467688
3	rs77393104	36653357	T,NA	C,NA	0.862823,NA	0.0078661,NA	0.00574696,NA	0.766801,NA	0.00026896	0.000464136
3	rs77784003	36586822	A,NA	G,NA	0.984095,NA	0.0144769,NA	0.0158037,NA	0.444127,NA	0.000268812	0.000453968
3	rs79789677	36467291	C,NA	G,NA	0.868787,NA	0.0103896,NA	0.00585591,NA	1.11903,NA	0.00026856	0.000457307
3	rs13064344	37221891	T,NA	C,NA	0.987078,NA	0.011321,NA	0.0175062,NA	0.285809,NA	0.000267734	0.000469091
3	rs116838949	36612369	A,NA	C,NA	0.991054,NA	0.0306806,NA	0.0209976,NA	0.841715,NA	0.000267631	0.000466619
3	rs112879670	36519970	C,NA	A,NA	0.960239,NA	0.0105484,NA	0.0101186,NA	0.526963,NA	0.000267404	0.000454388
3	rs147705167	36657313	NA,T	NA,A	NA,0.989087	NA,-0.0322746	NA,0.0411453	NA,0.36371	0.000267397	0.000455052
3	rs9860484	36362798	NA,T	NA,C	NA,0.960318	NA,-0.0162985	NA,0.0218976	NA,0.340378	0.000267204	0.000418009
3	rs191364899	37218672	T,NA	C,NA	0.987078,NA	0.0112852,NA	0.0175062,NA	0.284699,NA	0.000267071	0.000467914
3	rs870445	36488495	C,C	T,T	0.409543,0.49504	-0.00741095,-0.0133395	0.00402064,0.00854977	1.18511,0.92552	0.000266727	0.000427656
3	rs78124342	36380473	NA,T	NA,C	NA,0.970238	NA,0.0228401	NA,0.0251555	NA,0.439017	0.000266615	0.000470909
3	rs4678554	36855613	T,T	C,C	0.264414,0.818452	0.00990173,-0.0374347	0.00448312,0.0110895	1.56547,3.13296	0.00026659	0.00241881
3	rs78307918	36554228	C,NA	T,NA	0.958251,NA	0.00997866,NA	0.00988495,NA	0.504811,NA	0.000265458	0.000450265
3	rs7374984	36714641	NA,T	NA,C	NA,0.722222	NA,-0.00647367	NA,0.00954375	NA,0.303145	0.000264384	0.000443753
3	rs906484	36856587	A,A	T,T	0.265408,0.819444	0.00937559,-0.0373963	0.00447775,0.0111132	1.44038,3.11617	0.000263776	0.00243542
3	rs79903697	36652580	C,NA	T,NA	0.862823,NA	0.00777031,NA	0.00574696,NA	0.75362,NA	0.000263595	0.000454851
3	rs113278486	36361397	G,NA	C,NA	0.986084,NA	-0.0191075,NA	0.0168779,NA	0.589071,NA	0.00026356	0.000456988
3	rs148992922	36366719	C,NA	G,NA	0.944334,NA	0.0133225,NA	0.00862346,NA	0.912331,NA	0.000263226	0.000458277
3	rs4678906	36843661	C,C	T,T	0.246521,0.891865	0.00730307,-0.0480522	0.00458751,0.0137648	0.953127,3.31756	0.000263147	0.00314483
3	rs140233869	36516520	C,NA	T,NA	0.973161,NA	0.00821823,NA	0.0122339,NA	0.299524,NA	0.000262805	0.00044096
3	rs116486567	36519353	A,NA	G,NA	0.955268,NA	0.0159124,NA	0.00956466,NA	1.01692,NA	0.000262323	0.000451014
3	rs146787134	37265546	NA,T	NA,C	NA,0.985119	NA,-0.0245752	NA,0.0353055	NA,0.313022	0.00026226	0.000443735
3	rs7653674	37146491	T,NA	C,NA	0.974155,NA	-0.0154207,NA	0.0124606,NA	0.665789,NA	0.000261698	0.000462717
3	rs9843130	36364972	NA,T	NA,C	NA,0.960318	NA,-0.0155387	NA,0.0218976	NA,0.32062	0.000260518	0.000409744
3	rs78200573	37286195	C,NA	T,NA	0.989066,NA	-0.0121906,NA	0.0190121,NA	0.282838,NA	0.000260471	0.000440699
3	rs17252079	36856358	T,NA	C,NA	0.975149,NA	0.0069369,NA	0.0127009,NA	0.232885,NA	0.000259768	0.000456078
3	rs17810493	37137709	T,T	A,A	0.936382,0.964286	-0.0108341,-0.052094	0.00810069,0.0230345	0.742127,1.6248	0.000259079	0.000483533
3	rs78024097	36701018	G,G	A,A	0.971173,0.956349	0.0268723,0.00829903	0.0118166,0.0209218	1.63905,0.160138	0.000259046	0.000444092
3	rs2965054	36414422	G,NA	T,NA	0.049702,NA	0.0142412,NA	0.00909751,NA	0.929994,NA	0.000258574	0.000463059
3	rs11916844	36511470	A,A	T,T	0.94831,0.910714	-0.00039238,-0.0308142	0.00893021,0.0149907	0.0154936,1.39984	0.000258441	0.00040121
3	rs9848274	36365658	NA,A	NA,G	NA,0.960318	NA,-0.0152842	NA,0.0218976	NA,0.314092	0.000258382	0.000407121
3	rs1351234	36385822	C,C	A,A	0.859841,0.576389	0.00341631,0.0170078	0.00569534,0.00865091	0.260736,1.30718	0.000258141	0.000545735
3	rs79640879	37016074	T,T	C,C	0.913519,0.676587	0.00457865,0.0167301	0.00703429,0.00913824	0.288101,1.17306	0.000258082	0.000533194
3	rs148288224	36363176	NA,C	NA,T	NA,0.664683	NA,0.00619008	NA,0.00905458	NA,0.306096	0.00025802	0.000438505
3	rs148806067	36412905	T,NA	C,NA	0.984095,NA	0.0218209,NA	0.0158037,NA	0.776356,NA	0.000257982	0.000437956
3	rs1869846	36565852	G,G	A,A	0.380716,0.224206	-0.00163033,-0.0230604	0.00407187,0.0102496	0.161863,1.61162	0.000256859	0.000527008
3	rs77851545	36633964	C,NA	T,NA	0.982107,NA	0.0141236,NA	0.014915,NA	0.463861,NA	0.000256434	0.000432166
3	rs58689206	36657832	T,NA	C,NA	0.984095,NA	0.0138538,NA	0.0158037,NA	0.419421,NA	0.000256417	0.000433271
3	rs9878617	36404564	NA,G	NA,A	NA,0.959325	NA,-0.0146979	NA,0.0216401	NA,0.303634	0.00025606	0.000404315
3	rs78593175	36730260	T,NA	C,NA	0.989066,NA	0.0233282,NA	0.0190121,NA	0.657943,NA	0.000256044	0.000437407
3	rs112150069	36418983	A,NA	C,NA	0.976143,NA	-0.00617205,NA	0.0129561,NA	0.198045,NA	0.000255839	0.0004298
3	rs111574542	37059942	T,T	C,C	0.936382,0.964286	-0.00838893,-0.0533085	0.00810069,0.0230345	0.522304,1.68504	0.000255753	0.000472429
3	rs140246039	36788224	NA,T	NA,C	NA,0.989087	NA,0.0345497	NA,0.0411453	NA,0.396772	0.000255687	0.000461799
3	rs78503338	36630920	C,NA	G,NA	0.982107,NA	0.0140831,NA	0.014915,NA	0.462112,NA	0.000255615	0.000430805
3	rs4352335	36488618	A,A	G,G	0.410537,0.49504	-0.00704379,-0.0135819	0.00401916,0.00854977	1.09866,0.950172	0.000255413	0.00040842
3	rs936158	36488377	T,T	C,C	0.382704,0.493056	-0.00750351,-0.0140243	0.00406782,0.00855018	1.18645,0.995864	0.000255229	0.000409826
3	rs147141521	36826140	NA,A	NA,G	NA,0.96131	NA,0.019514	NA,0.0221651	NA,0.421766	0.00025518	0.000451188
3	rs62244271	37183758	C,NA	T,NA	0.89662,NA	-0.00160283,NA	0.00649407,NA	0.0941764,NA	0.000255164	0.000405791
3	rs6780043	36655652	T,T	C,C	0.55666,0.483135	-0.00551553,-0.014678	0.00397994,0.00855422	0.780421,1.06457	0.000254609	0.000415707
3	rs7646626	36848916	T,T	C,C	0.263419,0.893849	0.0102386,-0.0496333	0.00448855,0.0138774	1.64693,3.45822	0.000254023	0.00292436
3	rs76342392	36531899	C,NA	A,NA	0.958251,NA	0.00960781,NA	0.00988495,NA	0.480082,NA	0.000253886	0.000430805
3	rs114006237	36712040	A,NA	G,NA	0.985089,NA	0.0126644,NA	0.0163138,NA	0.358952,NA	0.000253852	0.000423084
3	rs936159	36488561	G,G	T,T	0.382704,0.493056	-0.00750351,-0.013972	0.00406782,0.00855018	1.18645,0.99041	0.000252646	0.000405782
3	rs6788560	36406017	C,C	T,T	0.846918,0.584325	0.00181431,0.0173453	0.00549107,0.00867359	0.13013,1.34176	0.000252009	0.000526944
3	rs139977012	36786950	NA,T	NA,C	NA,0.989087	NA,0.033601	NA,0.0411453	NA,0.382861	0.000251723	0.000453965
3	rs36064918	36511746	A,NA	G,NA	0.961233,NA	-0.0156824,NA	0.0102422,NA	0.900565,NA	0.000250907	0.000446083
3	rs77301592	36597190	T,NA	C,NA	0.980119,NA	-0.0213654,NA	0.0141639,NA	0.881265,NA	0.000250724	0.000438615
3	rs75245549	36382354	C,NA	T,NA	0.944334,NA	0.0129606,NA	0.00862346,NA	0.876632,NA	0.000250522	0.00043596
3	rs113902713	36597841	NA,A	NA,G	NA,0.97123	NA,0.0196127	NA,0.0255725	NA,0.353484	0.000250262	0.00044795
3	rs3774336	37071915	G,G	A,A	0.93837,0.964286	-0.00875935,-0.0529192	0.00822159,0.0230345	0.542585,1.66561	0.000250223	0.00046259
3	rs9853959	36850884	G,G	A,A	0.243539,0.893849	0.00780126,-0.0486226	0.0046064,0.0138774	1.04408,3.33836	0.000250159	0.00299474
3	rs78500386	36923117	C,NA	T,NA	0.979125,NA	0.0310784,NA	0.0138296,NA	1.60863,NA	0.000250084	0.000436048
3	rs149693185	37240307	G,NA	A,NA	0.991054,NA	0.0075414,NA	0.0209976,NA	0.142982,NA	0.000249712	0.000414056
3	rs11925731	36369031	NA,G	NA,C	NA,0.960318	NA,-0.0140211	NA,0.0218976	NA,0.282349	0.000248506	0.000395128
3	rs1382690	36372337	NA,T	NA,C	NA,0.960318	NA,-0.0139628	NA,0.0218976	NA,0.280912	0.000248079	0.000394615
3	rs144121356	37187940	C,NA	T,NA	0.985089,NA	0.0285289,NA	0.0163138,NA	1.0951,NA	0.000247295	0.000429041
3	rs34874227	36404871	T,NA	G,NA	0.977137,NA	-0.00768676,NA	0.0132281,NA	0.2509,NA	0.000247205	0.000413937
3	rs77464294	36650813	NA,T	NA,C	NA,0.973214	NA,0.0202019	NA,0.0264757	NA,0.351209	0.000246598	0.000444863
3	rs73065734	36484045	A,NA	G,NA	0.986084,NA	-0.0220845,NA	0.0168779,NA	0.719634,NA	0.000246452	0.000383253
3	rs150102908	37294176	NA,A	NA,G	NA,0.983135	NA,-0.0218024	NA,0.0331973	NA,0.29129	0.000245852	0.000427657
3	rs77942931	36687861	NA,T	NA,C	NA,0.894841	NA,-0.0105093	NA,0.013935	NA,0.346064	0.000245534	0.000434769
3	rs144778389	37301175	NA,G	NA,T	NA,0.983135	NA,-0.0216962	NA,0.0331973	NA,0.289545	0.000245356	0.00042677
3	rs141256074	37281055	NA,A	NA,G	NA,0.983135	NA,-0.0216367	NA,0.0331973	NA,0.288569	0.00024508	0.000426276
3	rs77426784	36374773	NA,A	NA,T	NA,0.960318	NA,-0.0135284	NA,0.0218976	NA,0.270264	0.000244967	0.000390896
3	rs75859916	37134800	T,T	C,C	0.936382,0.964286	-0.0109278,-0.0513183	0.00810069,0.0230345	0.751202,1.5869	0.000244136	0.000455393
3	rs116721826	37317499	A,NA	G,NA	0.973161,NA	0.0278693,NA	0.0122339,NA	1.64351,NA	0.000243598	0.000435
3	rs76739135	36897630	NA,A	NA,C	NA,0.97619	NA,0.0228184	NA,0.0280389	NA,0.381166	0.000243005	0.000427638
3	rs114698781	36361011	NA,A	NA,G	NA,0.972222	NA,0.0152087	NA,0.0260119	NA,0.252775	0.00024284	0.000407303
3	rs6550449	37122997	G,G	A,A	0.16501,0.286706	0.000571042,0.00619995	0.00532652,0.00945258	0.0387571,0.290825	0.000242483	0.000383832
3	rs4647252	37049382	T,NA	C,NA	0.991054,NA	0.00697377,NA	0.0209976,NA	0.130888,NA	0.000242118	0.000401792
3	rs11129735	36870230	G,G	A,A	0.436382,0.433532	0.0196142,0.0199274	0.0039867,0.00862591	6.06254,1.68031	0.000242062	0.000696577
3	rs11920870	36381506	NA,G	NA,A	NA,0.960318	NA,-0.0130936	NA,0.0218976	NA,0.259736	0.000241982	0.00038736
3	rs34742417	36476658	G,NA	C,NA	0.863817,NA	0.00930971,NA	0.00576457,NA	0.973411,NA	0.000241786	0.000409451
3	rs142753903	36797366	NA,A	NA,C	NA,0.990079	NA,0.0325778	NA,0.0431319	NA,0.346724	0.000241748	0.000435957
3	rs79216534	36611695	NA,A	NA,G	NA,0.992063	NA,-0.0378673	NA,0.0481747	NA,0.364675	0.000241712	0.000430496
3	rs115147806	36748458	A,NA	C,NA	0.989066,NA	0.022566,NA	0.0190121,NA	0.62846,NA	0.000241706	0.00041549
3	rs73061908	36465401	C,C	T,T	0.909543,0.769841	0.0108105,0.0135084	0.00689297,0.0101552	0.932551,0.736473	0.000241675	0.000391182
3	rs115431995	36401914	NA,T	NA,C	NA,0.959325	NA,-0.0127563	NA,0.0216401	NA,0.255284	0.000241594	0.000386927
3	rs138526883	36727965	T,NA	G,NA	0.987078,NA	0.0214279,NA	0.0175062,NA	0.655716,NA	0.00024153	0.000409667
3	rs146647722	36654175	NA,G	NA,C	NA,0.980159	NA,0.0209437	NA,0.0306528	NA,0.305882	0.000241392	0.000423212
3	rs1479143	36380256	NA,G	NA,A	NA,0.960318	NA,-0.0129875	NA,0.0218976	NA,0.257187	0.000241272	0.000386525
3	rs12019247	36379645	NA,A	NA,G	NA,0.960318	NA,-0.0129875	NA,0.0218976	NA,0.257187	0.000241272	0.000386525
3	rs115271464	36731595	A,NA	G,NA	0.989066,NA	0.0223409,NA	0.0190121,NA	0.619862,NA	0.000241183	0.000412121
3	rs12019246	36379729	NA,A	NA,C	NA,0.960318	NA,-0.0128761	NA,0.0218976	NA,0.254517	0.000240535	0.000385659
3	rs9855275	36361718	NA,A	NA,G	NA,0.960318	NA,-0.0126659	NA,0.0218976	NA,0.249504	0.000239167	0.000384058
3	rs9817397	36410384	NA,G	NA,T	NA,0.959325	NA,-0.0122928	NA,0.0216401	NA,0.244128	0.000238532	0.000383338
3	rs1456077	36488605	A,A	G,G	0.382704,0.493056	-0.00736568,-0.0138771	0.00406782,0.00855018	1.15376,0.980527	0.000238482	0.000383136
3	rs4678904	36833883	G,G	C,C	0.871769,0.965278	0.0207993,-0.0295088	0.00591347,0.0233493	3.36051,0.685498	0.000238356	0.000443832
3	rs76311507	36638007	NA,T	NA,C	NA,0.992063	NA,-0.036652	NA,0.0481747	NA,0.349919	0.000238114	0.000423526
3	rs192257390	37129310	NA,G	NA,C	NA,0.948413	NA,0.0136778	NA,0.0193256	NA,0.319575	0.000238086	0.00041768
3	rs78846587	36960704	G,NA	A,NA	0.977137,NA	0.00825914,NA	0.0132281,NA	0.273771,NA	0.000237893	0.000416678
3	rs138794027	37242191	NA,C	NA,G	NA,0.983135	NA,-0.0199246	NA,0.0331973	NA,0.260917	0.000237573	0.000412828
3	rs74662997	36656365	C,NA	G,NA	0.862823,NA	0.00725339,NA	0.00574696,NA	0.684233,NA	0.00023755	0.000409775
3	rs72867525	37299759	G,NA	T,NA	0.986084,NA	0.0025051,NA	0.0168779,NA	0.0545278,NA	0.000237389	0.000388693
3	rs150712398	37248761	NA,C	NA,T	NA,0.983135	NA,-0.0198758	NA,0.0331973	NA,0.260142	0.000237371	0.000412466
3	rs183750373	36366495	NA,G	NA,T	NA,0.962302	NA,-0.012563	NA,0.0224433	NA,0.23985	0.00023731	0.000381686
3	rs9881075	36517935	A,A	C,C	0.297217,0.4375	-0.00493606,-0.015599	0.00432606,0.00861694	0.595393,1.15333	0.000237258	0.000360028
3	rs144613985	37258700	NA,T	NA,G	NA,0.983135	NA,-0.0198425	NA,0.0331973	NA,0.259613	0.000237234	0.00041222
3	rs6768186	36492049	A,A	G,G	0.37674,0.49504	-0.00662033,-0.0138242	0.00408022,0.00854977	0.980104,0.975111	0.000237013	0.000379312
3	rs140817297	37256873	NA,A	NA,G	NA,0.983135	NA,-0.0197692	NA,0.0331973	NA,0.258451	0.000236933	0.00041168
3	rs9917806	36492695	G,G	A,A	0.348907,0.493056	-0.00707732,-0.0143006	0.00414823,0.00855018	1.05557,1.02496	0.000236528	0.00037982
3	rs17035319	36638184	C,NA	T,NA	0.885686,NA	-0.00827086,NA	0.0062137,NA	0.737154,NA	0.000236416	0.000409648
3	rs139822735	37008847	A,NA	G,NA	0.970179,NA	0.00404089,NA	0.0116239,NA	0.137801,NA	0.000236209	0.000393675
3	rs78058281	36836668	G,NA	T,NA	0.971173,NA	0.00712455,NA	0.0118166,NA	0.262365,NA	0.000235937	0.00041982
3	rs9311137	36842884	G,G	T,T	0.245527,0.891865	0.00749874,-0.0474516	0.00459376,0.0137648	0.988851,3.24703	0.00023557	0.00268288
3	rs143491343	36510578	NA,C	NA,T	NA,0.981151	NA,0.0211934	NA,0.0314332	NA,0.300889	0.000235374	0.000409786
3	rs75183380	36652216	G,NA	A,NA	0.862823,NA	0.00720555,NA	0.00574696,NA	0.677959,NA	0.000235368	0.000405999
3	rs141962873	36801868	NA,T	NA,C	NA,0.989087	NA,0.02994	NA,0.0411453	NA,0.330852	0.000235264	0.000416933
3	rs4789	36869439	C,C	T,T	0.437376,0.433532	0.0191411,0.019979	0.00398568,0.00862591	5.80488,1.68721	0.00023525	0.000657812
3	rs77234107	37007426	G,NA	A,NA	0.970179,NA	0.00399508,NA	0.0116239,NA	0.136038,NA	0.000235182	0.000392005
3	rs1109733	36492210	C,C	T,T	0.346918,0.493056	-0.00713565,-0.0141049	0.00415377,0.00855018	1.06641,1.00431	0.000235018	0.000377728
3	rs111366006	37008782	C,NA	T,NA	0.970179,NA	0.00394927,NA	0.0116239,NA	0.134279,NA	0.000234163	0.000390348
3	rs138366319	36736509	T,NA	G,NA	0.975149,NA	-0.000897466,NA	0.0127009,NA	0.0251813,NA	0.000233601	0.000398927
3	rs74805461	36354047	NA,T	NA,C	NA,0.977182	NA,0.01342	NA,0.0286274	NA,0.194346	0.000233201	0.000426763
3	rs117754205	36371407	NA,T	NA,C	NA,0.96131	NA,-0.0114739	NA,0.0221651	NA,0.218461	0.00023254	0.000376296
3	rs116835742	36470482	A,NA	G,NA	0.972167,NA	0.0134249,NA	0.0120196,NA	0.578348,NA	0.000232151	0.000398152
3	rs1109734	36492237	G,G	A,A	0.346918,0.493056	-0.00708677,-0.0141049	0.00415377,0.00855018	1.05557,1.00431	0.000232035	0.0003729
3	rs115207665	36723132	C,NA	T,NA	0.989066,NA	0.0216567,NA	0.0190121,NA	0.594037,NA	0.000231753	0.000396074
3	rs143672040	37250093	A,NA	G,NA	0.989066,NA	0.0355279,NA	0.0190121,NA	1.20997,NA	0.000231558	0.000404293
3	rs7620214	36654203	G,NA	C,NA	0.862823,NA	0.00711468,NA	0.00574696,NA	0.666111,NA	0.000231322	0.000398997
3	rs144891121	36509573	NA,C	NA,T	NA,0.993056	NA,-0.0284307	NA,0.0514752	NA,0.236025	0.000231278	0.000395679
3	rs148221881	36764147	NA,A	NA,T	NA,0.980159	NA,-0.0150318	NA,0.0306528	NA,0.204915	0.00023098	0.000388538
3	rs114373129	36407113	NA,A	NA,G	NA,0.959325	NA,-0.0110051	NA,0.0216401	NA,0.213913	0.000230754	0.000374436
3	rs78460407	36407171	NA,G	NA,A	NA,0.959325	NA,-0.010978	NA,0.0216401	NA,0.213289	0.000230601	0.000374265
3	rs6550463	37288002	C,C	T,T	0.171968,0.365079	-0,0.00246239	0.00523953,0.00887871	-0,0.107059	0.000230356	0.000359846
3	rs138519850	37250285	C,NA	G,NA	0.991054,NA	0.00601258,NA	0.0209976,NA	0.110915,NA	0.000230156	0.000382472
3	rs1109735	36492450	A,A	G,G	0.347913,0.493056	-0.00708202,-0.0141049	0.00415099,0.00855018	1.05557,1.00431	0.000230139	0.000369691
3	rs9854513	36402310	NA,T	NA,C	NA,0.960318	NA,-0.0111549	NA,0.0218976	NA,0.214341	0.00022972	0.000373254
3	rs141723508	36973969	NA,T	NA,G	NA,0.927579	NA,0.0114541	NA,0.0164929	NA,0.312135	0.000229715	0.00040801
3	rs76226662	36884315	T,NA	C,NA	0.939364,NA	-0.00317389,NA	0.00828432,NA	0.153892,NA	0.000229633	0.000370213
3	rs80059669	36481212	NA,G	NA,C	NA,0.983135	NA,-0.0194584	NA,0.0331973	NA,0.253538	0.000229412	0.000400747
3	rs6792390	36491987	G,G	A,A	0.347913,0.493056	-0.00708202,-0.0141049	0.00415099,0.00855018	1.05557,1.00431	0.000229396	0.000368891
3	rs74568568	36709574	T,NA	C,NA	0.989066,NA	0.021475,NA	0.0190121,NA	0.587258,NA	0.000229361	0.000392003
3	rs150981123	37098582	NA,C	NA,T	NA,0.989087	NA,0.0258197	NA,0.0411453	NA,0.275466	0.000229304	0.000399859
3	rs28826361	36406603	NA,C	NA,T	NA,0.959325	NA,-0.0107381	NA,0.0216401	NA,0.207788	0.000229269	0.00037278
3	rs79208609	36350188	NA,G	NA,A	NA,0.96131	NA,-0.0108787	NA,0.0221651	NA,0.205119	0.000229255	0.000372646
3	rs77900448	36407394	NA,A	NA,C	NA,0.958333	NA,-0.0104856	NA,0.0213919	NA,0.204803	0.000229254	0.00037278
3	rs76149838	36683453	C,NA	T,NA	0.958251,NA	0.0100213,NA	0.00988495,NA	0.507687,NA	0.000228724	0.000386666
3	rs116242948	36400979	NA,G	NA,A	NA,0.960318	NA,-0.0109208	NA,0.0218976	NA,0.209029	0.000228456	0.000371855
3	rs76806035	36795415	T,T	C,C	0.801193,0.678571	-0.00641138,0.0131173	0.00495399,0.00915299	0.708627,0.818656	0.000228094	0.000417158
```
