## Supplementary material for "Characterization of shared and ancestry-specific signals driving complex traits using multi-ancestry fine-mapping": susiex_nc3.cs80.snp

```
BP	SNP	PIP(CS1)	LogBF(CS1,Pop1)	LogBF(CS1,Pop2)	PIP(CS2)	LogBF(CS2,Pop1)	LogBF(CS2,Pop2)	PIP(CS3)	LogBF(CS3,Pop1)	LogBF(CS3,Pop2)
36348968	rs11706900	3.19663e-10	-1.76782	-0.782087	6.03669e-05	-1.73293	-0.60021	6.44039e-05	-1.75365	-0.846192
36349436	rs75712982	7.08964e-10	-1.75337	-3.28274e-10	0.000143158	-1.46963	-3.28274e-10	0.000198942	-1.472	-3.28274e-10
36349677	rs1479149	3.32688e-10	-1.90173	-0.608243	8.17296e-05	-1.70437	-0.325791	7.69736e-05	-1.75074	-0.670814
36349691	rs144642376	6.1887e-10	-1.88928	-3.28274e-10	9.11372e-05	-1.92121	-3.28274e-10	0.00012699	-1.92091	-3.28274e-10
36349718	rs79021300	8.8999e-10	-1.52597	-3.28274e-10	0.000133974	-1.53593	-3.28274e-10	0.000189223	-1.52209	-3.28274e-10
36349907	rs145923539	6.75207e-10	-1.80216	-3.28274e-10	0.000125799	-1.5989	-3.28274e-10	0.000172774	-1.61303	-3.28274e-10
36350049	rs116551266	6.11965e-10	-1.9005	-3.28274e-10	9.07973e-05	-1.92495	-3.28274e-10	0.0001265	-1.92477	-3.28274e-10
36350188	rs79208609	9.80325e-10	-1.8043e-10	-1.42929	0.000143423	-1.8043e-10	-1.46778	0.000229255	-1.8043e-10	-1.33018
36351003	rs6550417	6.9792e-10	-1.76907	-3.28274e-10	9.71187e-05	-1.85765	-3.28274e-10	0.000134545	-1.86311	-3.28274e-10
36351477	rs6770192	7.33735e-10	-1.91517	0.196142	0.000139294	-1.8842	0.387203	0.000183291	-1.9005	0.346561
36351806	rs62244030	1.87943e-10	-1.81442	-1.26662	2.8396e-05	-1.823	-1.26433	4.0178e-05	-1.82736	-1.24433
36351940	rs73068150	3.816e-10	-1.91316	-0.459641	7.56713e-05	-1.8878	-0.219376	9.0711e-05	-1.90332	-0.354017
36352250	rs62244031	1.88983e-10	-1.80072	-1.2748	2.85371e-05	-1.80981	-1.27256	4.03509e-05	-1.81445	-1.25295
36352364	rs2046000	1.93359e-10	-1.68493	-1.3677	2.56282e-05	-1.82563	-1.36425	3.51927e-05	-1.82886	-1.37532
36352405	rs58902773	1.53324e-09	-1.8043e-10	-0.982042	0.000224345	-1.8043e-10	-1.02039	0.000315558	-1.8043e-10	-1.01067
36352897	rs148748710	7.51608e-10	-1.69496	-3.28274e-10	9.78027e-05	-1.85063	-3.28274e-10	0.00013562	-1.85516	-3.28274e-10
36353389	rs4560248	7.01185e-10	-1.76441	-3.28274e-10	9.74205e-05	-1.85454	-3.28274e-10	0.000134947	-1.86013	-3.28274e-10
36353501	rs9860223	3.52926e-10	-1.90835	-0.542576	9.24158e-05	-1.65696	-0.250322	8.592e-05	-1.70407	-0.607528
36353734	rs73068152	3.51614e-10	-1.90583	-0.548818	9.0635e-05	-1.66926	-0.25748	8.43668e-05	-1.71629	-0.613547
36354047	rs74805461	1.41141e-09	-1.8043e-10	-1.06483	0.000193606	-1.8043e-10	-1.16775	0.000233201	-1.8043e-10	-1.31311
36354247	rs9861399	3.54826e-10	-1.90298	-0.542576	9.42401e-05	-1.63741	-0.250322	8.74622e-05	-1.68628	-0.607528
36354511	rs1871353	9.80135e-10	-1.42949	-3.28274e-10	0.00012585	-1.59849	-3.28274e-10	0.000175279	-1.59864	-3.28274e-10
36354537	rs1871352	7.07905e-10	-1.75487	-3.28274e-10	9.80469e-05	-1.84813	-3.28274e-10	0.000135781	-1.85397	-3.28274e-10
36354918	rs9837881	2.8463e-10	-1.81949	-0.8465	6.94911e-05	-1.57245	-0.619933	6.84311e-05	-1.62784	-0.911346
36356077	rs7652594	2.31135e-10	-1.91298	-0.961203	5.81929e-05	-1.69614	-0.673674	5.47525e-05	-1.74053	-1.02166
36356283	rs57759644	1.82862e-10	-1.74001	-1.36844	2.74261e-05	-1.75527	-1.36682	3.82796e-05	-1.76762	-1.35247
36356292	rs58897011	1.81483e-10	-1.74289	-1.37313	2.72216e-05	-1.75803	-1.37154	3.7986e-05	-1.77029	-1.35751
36356414	rs60674286	1.94572e-10	-1.781	-1.26538	2.91758e-05	-1.79716	-1.26308	4.11899e-05	-1.8038	-1.24303
36356519	rs79859634	2.47367e-09	-1.8043e-10	-0.503721	0.000348025	-1.8043e-10	-0.581306	0.000509293	-1.8043e-10	-0.531992
36357528	rs12632355	7.50125e-10	-1.88023	0.183288	0.000132074	-1.91712	0.366902	0.000179221	-1.92388	0.347487
36358025	rs77342631	2.70293e-09	-1.8043e-10	-0.415087	0.000400354	-1.8043e-10	-0.441231	0.00055879	-1.8043e-10	-0.439241
36358412	rs73068158	7.5889e-10	-1.87634	0.191015	0.000133516	-1.91441	0.375046	0.000180992	-1.92215	0.355588
36358616	rs73068159	7.71712e-10	-1.87432	0.205749	0.000135473	-1.91538	0.390573	0.000183701	-1.92274	0.371033
36358759	rs73068164	7.6863e-10	-1.87832	0.205749	0.000135742	-1.91339	0.390573	0.000183925	-1.92152	0.371033
36358979	rs4678527	9.54876e-10	-1.8043e-10	-1.4556	0.000144588	-1.8043e-10	-1.45969	0.000201659	-1.8043e-10	-1.45844
36359091	rs17244786	1.13011e-09	-1.28711	-3.28274e-10	0.000144257	-1.46198	-3.28274e-10	0.000201592	-1.45877	-3.28274e-10
36359495	rs6803948	1.93567e-10	-1.7645	-1.28705	2.91908e-05	-1.77485	-1.28488	4.12233e-05	-1.78013	-1.26588
36359642	rs1479147	7.05965e-10	-1.75761	-3.28274e-10	0.000110054	-1.73261	-3.28274e-10	0.000151986	-1.74123	-3.28274e-10
36359649	rs1871351	7.46265e-10	-1.87016	0.16806	0.00012996	-1.91721	0.35085	0.000176396	-1.9238	0.33152
36359819	rs78884818	6.37304e-10	-1.85993	-3.28274e-10	9.47517e-05	-1.88232	-3.28274e-10	0.000135214	-1.85815	-3.28274e-10
36359873	rs2045999	6.98282e-10	-1.76856	-3.28274e-10	0.00010877	-1.74434	-3.28274e-10	0.000150253	-1.7527	-3.28274e-10
36360999	rs1479146	5.96301e-10	-1.92643	-3.28274e-10	9.15656e-05	-1.91652	-3.28274e-10	0.000127329	-1.91824	-3.28274e-10
36361010	rs75389708	1.76617e-09	-0.840611	-3.28274e-10	0.00020877	-1.09235	-3.28274e-10	0.000281276	-1.12568	-3.28274e-10
36361011	rs114698781	1.08634e-09	-1.8043e-10	-1.32661	0.000164502	-1.8043e-10	-1.33066	0.00024284	-1.8043e-10	-1.27261
36361397	rs113278486	1.14877e-09	-1.27073	-3.28274e-10	0.000193478	-1.16841	-3.28274e-10	0.00026356	-1.19074	-3.28274e-10
36361555	rs10510683	1.8377e-10	-1.82695	-1.27654	3.1983e-05	-1.77971	-1.18867	3.89011e-05	-1.79442	-1.30957
36361718	rs9855275	1.01033e-09	-1.8043e-10	-1.39915	0.000144925	-1.8043e-10	-1.45737	0.000239167	-1.8043e-10	-1.28785
36361891	rs17034878	1.00332e-09	-1.8043e-10	-1.40611	0.000153135	-1.8043e-10	-1.40226	0.000215876	-1.8043e-10	-1.39031
36362586	rs142501044	8.5154e-10	-1.86015	0.290014	0.000147249	-1.92076	0.479304	0.000200076	-1.92562	0.459303
36362798	rs9860484	1.08835e-09	-1.8043e-10	-1.32476	0.000150844	-1.8043e-10	-1.41733	0.000267204	-1.8043e-10	-1.177
36362803	rs62245661	1.90999e-10	-1.75735	-1.30756	2.87934e-05	-1.76792	-1.30551	4.06143e-05	-1.77333	-1.28756
36362827	rs62245662	1.90081e-10	-1.76819	-1.30154	2.86661e-05	-1.77841	-1.29945	4.04549e-05	-1.78364	-1.28119
36362882	rs62245663	1.90999e-10	-1.76485	-1.30005	2.85041e-05	-1.78557	-1.29796	4.02875e-05	-1.78935	-1.27962
36363176	rs148288224	1.23727e-09	-1.8043e-10	-1.19652	0.00018053	-1.8043e-10	-1.23768	0.00025802	-1.8043e-10	-1.21198
36363541	rs7638029	2.15862e-10	-1.82855	-1.11399	5.32566e-05	-1.56763	-0.890824	5.34298e-05	-1.62243	-1.16421
36363607	rs7638123	6.57418e-10	-1.82886	-3.28274e-10	9.71248e-05	-1.85758	-3.28274e-10	0.000135265	-1.85778	-3.28274e-10
36363854	rs184613995	6.44373e-10	-1.8489	-3.28274e-10	9.31952e-05	-1.89888	-3.28274e-10	0.000130856	-1.89092	-3.28274e-10
36363998	rs192158328	6.54047e-10	-1.834	-3.28274e-10	0.000100732	-1.82112	-3.28274e-10	0.000166055	-1.6527	-3.28274e-10
36364641	rs55893763	1.93459e-10	-1.74643	-1.30568	2.91546e-05	-1.75734	-1.30362	4.11205e-05	-1.76293	-1.28558
36364972	rs9843130	1.06924e-09	-1.8043e-10	-1.34248	0.000149264	-1.8043e-10	-1.42786	0.000260518	-1.8043e-10	-1.20234
36365217	rs142592629	1.85226e-10	-1.70242	-1.39319	2.70938e-05	-1.74251	-1.39177	3.78829e-05	-1.75132	-1.3792
36365658	rs9848274	1.06318e-09	-1.8043e-10	-1.34815	0.000148776	-1.8043e-10	-1.43114	0.000258382	-1.8043e-10	-1.21058
36366495	rs183750373	9.98808e-10	-1.8043e-10	-1.41062	0.000144409	-1.8043e-10	-1.46093	0.00023731	-1.8043e-10	-1.29565
36366553	rs140179495	9.872e-10	-1.8043e-10	-1.42231	0.000148847	-1.8043e-10	-1.43066	0.000213008	-1.8043e-10	-1.40369
36366719	rs148992922	1.63452e-09	-0.918072	-3.28274e-10	0.0001951	-1.16007	-3.28274e-10	0.000263226	-1.192	-3.28274e-10
36367838	rs377050837	8.73905e-10	-1.54421	-3.28274e-10	0.000104176	-1.7875	-3.28274e-10	0.00014111	-1.81548	-3.28274e-10
36368282	rs55824237	1.8434e-10	-1.69306	-1.40733	2.69373e-05	-1.73402	-1.40605	3.76135e-05	-1.74304	-1.39462
36368646	rs17034888	4.04972e-10	-1.03626	-1.2771	5.879e-05	-0.994701	-1.36491	9.92041e-05	-1.03187	-1.13597
36368798	rs73068173	4.43745e-10	-1.86469	-0.357237	8.13091e-05	-1.91928	-0.116039	0.000100067	-1.92491	-0.234259
36369031	rs11925731	1.0356e-09	-1.8043e-10	-1.37445	0.000146657	-1.8043e-10	-1.44548	0.000248506	-1.8043e-10	-1.24955
36369153	rs73068177	1.04353e-09	-1.36681	-3.28274e-10	0.000134834	-1.52953	-3.28274e-10	0.000188378	-1.52656	-3.28274e-10
36369369	rs56000017	3.54257e-10	-1.77624	-0.670916	6.83274e-05	-1.71927	-0.49	7.30606e-05	-1.73682	-0.736905
36369675	rs148637012	2.1474e-09	-1.8043e-10	-0.645164	0.000285017	-1.8043e-10	-0.781032	0.000430308	-1.8043e-10	-0.700514
36369751	rs117156195	1.67872e-09	-1.8043e-10	-0.891393	0.000233478	-1.8043e-10	-0.98049	0.000717139	-1.8043e-10	-0.189745
36370059	rs17245058	1.0761e-09	-1.33608	-3.28274e-10	0.00014024	-1.49023	-3.28274e-10	0.00019571	-1.48838	-3.28274e-10
36370100	rs76095580	1.10571e-09	-1.8043e-10	-1.30893	0.000159181	-1.8043e-10	-1.36354	0.000209378	-1.8043e-10	-1.42088
36370365	rs115894767	5.96277e-10	-1.92647	-3.28274e-10	9.54702e-05	-1.87477	-3.28274e-10	0.000134704	-1.86194	-3.28274e-10
36370836	rs73068181	8.1055e-10	-1.84784	0.22837	0.000137577	-1.9238	0.414403	0.000187365	-1.9267	0.394738
36370837	rs62245669	1.91023e-10	-1.7685	-1.29629	2.86087e-05	-1.7857	-1.29417	4.03136e-05	-1.79269	-1.27563
36370911	rs111282700	5.99221e-10	-1.92155	-3.28274e-10	0.000134135	-1.53473	-3.28274e-10	0.00019106	-1.51243	-3.28274e-10
36370992	rs59749819	2.76245e-09	-1.8043e-10	-0.393306	0.000386948	-1.8043e-10	-0.475288	0.00056785	-1.8043e-10	-0.423158
36371198	rs4678864	8.44432e-10	-1.8453	0.266785	0.000143188	-1.92427	0.454855	0.000195041	-1.92679	0.434979
36371328	rs17034893	1.65747e-09	-1.8043e-10	-0.904129	0.000246694	-1.8043e-10	-0.92543	0.000340015	-1.8043e-10	-0.936025
36371407	rs117754205	9.8812e-10	-1.8043e-10	-1.42137	0.000143788	-1.8043e-10	-1.46524	0.00023254	-1.8043e-10	-1.31595
36371501	rs10510684	1.85171e-10	-1.6865	-1.4094	2.70418e-05	-1.72806	-1.40814	3.77476e-05	-1.73721	-1.39688
36372337	rs1382690	1.03442e-09	-1.8043e-10	-1.37558	0.000146572	-1.8043e-10	-1.44607	0.000248079	-1.8043e-10	-1.25127
36372338	rs73068184	1.0026e-09	-1.40683	-3.28274e-10	0.000132006	-1.55073	-3.28274e-10	0.000184195	-1.54902	-3.28274e-10
36373563	rs73829403	1.82824e-10	-1.6865	-1.42215	2.66955e-05	-1.72806	-1.42103	3.72208e-05	-1.73721	-1.41093
36373765	rs1871350	6.64875e-10	-1.81758	-3.28274e-10	9.8055e-05	-1.84805	-3.28274e-10	0.000136558	-1.84826	-3.28274e-10
36374221	rs182303338	7.59183e-09	-1.8043e-10	0.61765	0.00102509	-1.8043e-10	0.498957	0.00162911	-1.8043e-10	0.630777
36374773	rs77426784	1.02591e-09	-1.8043e-10	-1.38385	0.000145964	-1.8043e-10	-1.45022	0.000244967	-1.8043e-10	-1.26389
36374920	rs9842124	6.62432e-10	-1.82126	-3.28274e-10	0.000105844	-1.77162	-3.28274e-10	0.000146266	-1.77959	-3.28274e-10
36375496	rs17034900	1.89452e-10	-1.73223	-1.34082	2.85319e-05	-1.74357	-1.33899	4.01543e-05	-1.74938	-1.32291
36375793	rs1479145	2.58085e-09	-1.8043e-10	-0.461304	0.000362844	-1.8043e-10	-0.539607	0.000528021	-1.8043e-10	-0.495879
36377038	rs7640622	4.06295e-10	-1.85279	-0.457313	7.3131e-05	-1.92273	-0.218595	9.06022e-05	-1.9264	-0.332137
36377145	rs73068188	1.0026e-09	-1.40683	-3.28274e-10	0.000132006	-1.55073	-3.28274e-10	0.000184195	-1.54902	-3.28274e-10
36377157	rs137988808	6.04192e-10	-1.91329	-3.28274e-10	9.23397e-05	-1.90811	-3.28274e-10	0.000141262	-1.8144	-3.28274e-10
36377812	rs747314	5.96451e-10	-1.1277	-0.798479	0.000120103	-1.01293	-0.632301	0.000126017	-1.06924	-0.859363
36377877	rs116835065	1.7718e-09	-0.837429	-3.28274e-10	0.000162132	-1.34517	-3.28274e-10	0.000224471	-1.35127	-3.28274e-10
36378483	rs142304286	3.16491e-09	-0.257298	-3.28274e-10	0.000391428	-0.463779	-3.28274e-10	0.000529452	-0.493173	-3.28274e-10
36378607	rs12631282	4.3383e-10	-1.85033	-0.394196	7.83939e-05	-1.92329	-0.148548	9.68489e-05	-1.92657	-0.265295
36379343	rs73068190	9.50752e-10	-1.45993	-3.28274e-10	0.000124747	-1.60729	-3.28274e-10	0.000174232	-1.60463	-3.28274e-10
36379645	rs12019247	1.01593e-09	-1.8043e-10	-1.39362	0.000145286	-1.8043e-10	-1.45487	0.000241272	-1.8043e-10	-1.27909
36379729	rs12019246	1.01396e-09	-1.8043e-10	-1.39556	0.000145158	-1.8043e-10	-1.45576	0.000240535	-1.8043e-10	-1.28215
36380256	rs1479143	1.01593e-09	-1.8043e-10	-1.39362	0.000145286	-1.8043e-10	-1.45487	0.000241272	-1.8043e-10	-1.27909
36380473	rs78124342	1.18445e-09	-1.8043e-10	-1.24014	0.000204348	-1.8043e-10	-1.11376	0.000266615	-1.8043e-10	-1.17921
36381506	rs11920870	1.01784e-09	-1.8043e-10	-1.39174	0.000145412	-1.8043e-10	-1.45401	0.000241982	-1.8043e-10	-1.27615
36382280	rs147642727	9.63175e-10	-1.44694	-3.28274e-10	0.000109036	-1.7419	-3.28274e-10	0.000152183	-1.73993	-3.28274e-10
36382354	rs75245549	1.54225e-09	-0.976179	-3.28274e-10	0.000185483	-1.21062	-3.28274e-10	0.000250522	-1.24147	-3.28274e-10
36383338	rs78111618	1.5332e-10	-1.85629	-1.42836	3.4131e-05	-1.48525	-1.41813	5.07394e-05	-1.41189	-1.42643
36383514	rs73068191	1.54305e-10	-1.85286	-1.42539	3.47447e-05	-1.47072	-1.41483	5.16405e-05	-1.39732	-1.42339
36383654	rs75709836	6.17599e-10	-1.89134	-3.28274e-10	9.83209e-05	-1.84534	-3.28274e-10	0.000141113	-1.81545	-3.28274e-10
36384173	rs10461006	1.85979e-10	-1.71409	-1.37746	2.79864e-05	-1.72595	-1.37591	3.92831e-05	-1.73204	-1.36218
36384225	rs10460958	1.98713e-10	-1.60093	-1.42439	2.85264e-05	-1.65946	-1.42329	3.96066e-05	-1.67261	-1.41341
36384609	rs12495177	6.51011e-10	-1.83865	-3.28274e-10	9.20544e-05	-1.9112	-3.28274e-10	0.000127446	-1.91733	-3.28274e-10
36384864	rs6769467	1.89443e-10	-1.67805	-1.39504	2.82035e-05	-1.70049	-1.39364	3.94262e-05	-1.70938	-1.38121
36385021	rs12107847	4.31517e-10	-1.86469	-0.385179	7.94986e-05	-1.91928	-0.138557	9.79392e-05	-1.92491	-0.255755
36385207	rs7616666	1.79703e-10	-1.72627	-1.3996	2.70463e-05	-1.73779	-1.39824	3.79077e-05	-1.74369	-1.38617
36385822	rs1351234	1.15414e-09	-1.70053	0.434468	0.000287667	-1.45947	0.687694	0.000258141	-1.51169	0.300183
36386187	rs73068197	1.01718e-09	-1.39239	-3.28274e-10	0.000136358	-1.5183	-3.28274e-10	0.000190795	-1.51381	-3.28274e-10
36386348	rs2100989	6.63424e-10	-1.05586	-0.763905	0.000136518	-0.917188	-0.599938	0.000141941	-0.977686	-0.831916
36387435	rs4678528	3.62326e-10	-1.85773	-0.566907	6.14661e-05	-1.92409	-0.391	7.82234e-05	-1.92684	-0.47861
36387951	rs7638034	7.73021e-10	-1.83969	0.172816	0.000183189	-1.60343	0.380364	0.0001736	-1.63781	0.0295531
36387955	rs56305411	8.68123e-10	-1.55085	-3.28274e-10	0.000119563	-1.64973	-3.28274e-10	0.000167519	-1.64392	-3.28274e-10
36388010	rs55976142	8.88079e-10	-1.52812	-3.28274e-10	0.000120585	-1.64123	-3.28274e-10	0.000169135	-1.63432	-3.28274e-10
36388074	rs7626663	1.58479e-10	-1.86595	-1.3856	2.55669e-05	-1.80073	-1.39155	3.64974e-05	-1.79214	-1.37563
36388404	rs7638496	2.1607e-10	-1.76825	-1.17332	3.34275e-05	-1.73825	-1.18595	4.64007e-05	-1.72206	-1.20564
36388644	rs6807628	2.17098e-10	-1.76825	-1.16858	3.36344e-05	-1.73825	-1.17978	4.66221e-05	-1.72206	-1.20088
36389215	rs76104364	5.95305e-10	-1.86931	-0.0587931	9.62419e-05	-1.92241	0.0556945	0.00013481	-1.92651	0.0653623
36389289	rs73070103	8.50026e-10	-1.57191	-3.28274e-10	0.000117426	-1.66777	-3.28274e-10	0.000164492	-1.66215	-3.28274e-10
36389924	rs9818203	7.11646e-10	-1.85843	0.108831	0.000165585	-1.63404	0.309945	0.000158819	-1.66524	-0.0320167
36390209	rs75469438	5.88055e-10	-1.86931	-0.071047	9.45973e-05	-1.92241	0.0384586	0.000133018	-1.92651	0.0519818
36390347	rs60023986	2.40657e-10	-1.73756	-1.09624	3.63994e-05	-1.72861	-1.11042	5.02677e-05	-1.71504	-1.13261
36390645	rs1960994	1.09463e-09	-1.31901	-3.28274e-10	0.000132821	-1.54457	-3.28274e-10	0.000183497	-1.55281	-3.28274e-10
36390755	rs9823280	3.20933e-10	-1.92529	-0.620652	7.16374e-05	-1.77152	-0.390443	7.07321e-05	-1.81023	-0.695882
36391017	rs55965327	2.34255e-10	-1.77142	-1.08935	3.62898e-05	-1.74171	-1.10033	5.01009e-05	-1.72566	-1.12531
36391342	rs74929196	5.77881e-10	-1.87353	-0.0842831	9.34248e-05	-1.92114	0.0247135	0.000131248	-1.9261	0.0381751
36391574	rs9828188	2.07679e-10	-1.92448	-1.0567	4.65549e-05	-1.76419	-0.828758	4.65964e-05	-1.80387	-1.11962
36391647	rs13324517	2.09366e-10	-1.92448	-1.04861	4.70259e-05	-1.76419	-0.818691	4.69452e-05	-1.80387	-1.11216
36391710	rs1842149	7.88707e-10	-1.64678	-3.28274e-10	0.000107424	-1.7568	-3.28274e-10	0.000148062	-1.76739	-3.28274e-10
36391997	rs2127231	7.84121e-10	-1.65262	-3.28274e-10	0.000106937	-1.76134	-3.28274e-10	0.000147413	-1.77178	-3.28274e-10
36392070	rs9849020	7.71017e-10	-1.85843	0.18896	0.000180278	-1.63404	0.394959	0.000171449	-1.66524	0.0445031
36392627	rs6550418	2.27984e-10	-1.77766	-1.11024	3.52466e-05	-1.74852	-1.12269	4.87402e-05	-1.73277	-1.14574
36392790	rs1824895	3.15901e-10	-1.92448	-0.637265	7.10489e-05	-1.76419	-0.406021	7.01096e-05	-1.80387	-0.711082
36392812	rs116136757	5.74943e-10	-1.87758	-0.0853234	9.38767e-05	-1.9197	0.028105	0.000131258	-1.92553	0.0376852
36392935	rs1824894	3.15901e-10	-1.92448	-0.637265	7.10489e-05	-1.76419	-0.406021	7.01096e-05	-1.80387	-0.711082
36392946	rs55905238	2.31392e-10	-1.77766	-1.09541	3.57107e-05	-1.74852	-1.10961	4.94236e-05	-1.73277	-1.13182
36392949	rs56373641	8.99663e-10	-1.51516	-3.28274e-10	0.000130369	-1.56321	-3.28274e-10	0.000178312	-1.58148	-3.28274e-10
36393525	rs2100988	7.87798e-10	-1.85217	0.204233	0.00018577	-1.62124	0.412168	0.00017583	-1.65313	0.0576331
36393939	rs12490574	1.52623e-10	-1.87889	-1.41032	2.44976e-05	-1.81969	-1.41532	3.48619e-05	-1.81176	-1.40186
36393961	rs1585079	5.87349e-10	-1.14488	-0.79668	0.000117171	-1.01322	-0.656725	0.000123894	-1.07072	-0.874868
36394499	rs1842148	6.0194e-10	-1.91702	-3.28274e-10	9.37104e-05	-1.89337	-3.28274e-10	0.000130557	-1.8932	-3.28274e-10
36394650	rs11915823	9.59419e-10	-1.8043e-10	-1.45085	0.000142917	-1.8043e-10	-1.47132	0.000218612	-1.8043e-10	-1.37772
36394689	rs11919923	9.55673e-10	-1.8043e-10	-1.45476	0.000142967	-1.8043e-10	-1.47097	0.00021674	-1.8043e-10	-1.38631
36394806	rs2965055	6.00509e-10	-1.9194	-3.28274e-10	9.32865e-05	-1.8979	-3.28274e-10	0.000129965	-1.89775	-3.28274e-10
36395086	rs61170613	2.37634e-10	-1.77455	-1.07189	3.73724e-05	-1.74513	-1.06752	5.07299e-05	-1.72923	-1.10927
36395195	rs75306720	2.75906e-09	-1.8043e-10	-0.394532	0.000384149	-1.8043e-10	-0.482548	0.000562873	-1.8043e-10	-0.431961
36395598	rs1155010	3.77656e-10	-1.74112	-0.642075	7.22361e-05	-1.66601	-0.487627	7.7405e-05	-1.68694	-0.729022
36395655	rs71328141	2.34026e-09	-0.559162	-3.28274e-10	0.000343571	-0.594185	-3.28274e-10	0.000509902	-0.530797	-3.28274e-10
36395934	rs62245675	2.25526e-10	-1.65555	-1.2432	4.10978e-05	-1.44231	-1.27531	5.63787e-05	-1.47331	-1.25961
36396158	rs1378784	3.83104e-10	-1.73377	-0.635098	7.30025e-05	-1.66306	-0.480029	7.81758e-05	-1.68363	-0.72242
36396323	rs6784010	8.45058e-10	-1.85533	0.27756	0.000199905	-1.62767	0.491937	0.000187689	-1.65922	0.128988
36396433	rs58059217	2.84334e-09	-1.8043e-10	-0.364443	0.000397641	-1.8043e-10	-0.44803	0.000580547	-1.8043e-10	-0.401045
36396589	rs62245676	1.66799e-10	-1.7301	-1.47029	2.54407e-05	-1.72638	-1.47085	3.53235e-05	-1.73153	-1.46894
36396644	rs73052216	6.44735e-10	-1.84834	-3.28274e-10	9.10284e-05	-1.92241	-3.28274e-10	0.00012637	-1.9258	-3.28274e-10
36396874	rs9864638	2.01807e-10	-1.92236	-1.08751	4.54816e-05	-1.74902	-0.86725	4.58985e-05	-1.79064	-1.14794
36396892	rs61309379	1.51095e-10	-1.87376	-1.42551	2.4329e-05	-1.81208	-1.42983	3.45701e-05	-1.80388	-1.41815
36397066	rs6787196	8.59179e-10	-1.85843	0.297227	0.00020287	-1.63404	0.513026	0.000190174	-1.66524	0.148162
36397116	rs79066093	3.07433e-10	-1.86931	-0.719611	5.14996e-05	-1.92241	-0.569596	6.63996e-05	-1.92651	-0.642814
36398089	rs62245678	2.50161e-10	-1.65825	-1.13683	4.51795e-05	-1.44592	-1.17702	6.25838e-05	-1.4768	-1.15171
36398341	rs6550421	4.08062e-10	-1.78945	-0.51631	5.98188e-05	-1.76144	-0.580824	8.62836e-05	-1.74625	-0.561122
36398666	rs2605392	6.01938e-10	-1.91702	-3.28274e-10	9.31929e-05	-1.89891	-3.28274e-10	0.000129818	-1.89888	-3.28274e-10
36398939	rs59979371	4.12102e-10	-1.79239	-0.503515	6.03671e-05	-1.76467	-0.568467	8.70736e-05	-1.74963	-0.54863
36399068	rs138125454	2.18675e-09	-1.8043e-10	-0.627005	0.000299867	-1.8043e-10	-0.730241	0.000998729	-1.8043e-10	0.141469
36399415	rs141767618	1.69487e-09	-1.8043e-10	-0.881817	0.000276636	-1.8043e-10	-0.810878	0.000390298	-1.8043e-10	-0.798105
36399469	rs9311131	2.87947e-10	-1.92295	-0.731449	6.4092e-05	-1.75288	-0.520382	6.45551e-05	-1.79401	-0.803483
36399692	rs35735267	6.67811e-10	-1.81317	-3.28274e-10	0.000146047	-1.44965	-3.28274e-10	0.000214972	-1.39451	-3.28274e-10
36400043	rs62245682	4.21954e-10	-1.79531	-0.476976	6.1737e-05	-1.76787	-0.542827	8.90613e-05	-1.75298	-0.522712
36400979	rs116242948	9.81602e-10	-1.8043e-10	-1.42799	0.000143431	-1.8043e-10	-1.46772	0.000228456	-1.8043e-10	-1.33367
36401408	rs56163223	4.38285e-10	-1.79819	-0.436123	6.5602e-05	-1.77104	-0.478936	9.23354e-05	-1.75629	-0.483296
36401634	rs13066826	9.58872e-10	-1.84564	0.394215	0.00023886	-1.60816	0.650458	0.000213944	-1.64074	0.241444
36401914	rs115431995	1.01774e-09	-1.8043e-10	-1.39184	0.000145366	-1.8043e-10	-1.45432	0.000241594	-1.8043e-10	-1.27775
36402034	rs62245684	1.65756e-10	-1.73571	-1.47096	2.53075e-05	-1.73203	-1.47044	3.50429e-05	-1.73711	-1.47133
36402136	rs12635446	3.05945e-10	-1.75679	-0.836981	4.71726e-05	-1.7483	-0.831469	6.31353e-05	-1.73542	-0.884318
36402213	rs75430737	5.19733e-10	-1.88148	-0.182383	8.43863e-05	-1.91811	-0.0800661	0.000118213	-1.9248	-0.0677234
36402310	rs9854513	9.84668e-10	-1.8043e-10	-1.42487	0.000143566	-1.8043e-10	-1.46678	0.00022972	-1.8043e-10	-1.32816
36402382	rs73052218	2.78403e-10	-1.78647	-0.901635	4.38549e-05	-1.75817	-0.894522	5.89057e-05	-1.74284	-0.946234
36402509	rs6764940	2.86185e-10	-1.78207	-0.878469	4.45935e-05	-1.76285	-0.87314	5.99751e-05	-1.74688	-0.924202
36403155	rs12638953	4.80652e-10	-1.90943	-0.232607	8.19355e-05	-1.9055	-0.12215	0.000110263	-1.9177	-0.144446
36403168	rs60029363	1.99435e-09	-1.8043e-10	-0.719104	0.000302846	-1.8043e-10	-0.720355	0.000404906	-1.8043e-10	-0.761361
36403321	rs9859913	3.04006e-10	-1.90778	-0.692352	7.04224e-05	-1.71067	-0.4684	6.96039e-05	-1.75856	-0.763633
36403749	rs9864477	3.10198e-10	-1.91024	-0.669729	7.16419e-05	-1.71915	-0.442752	7.05922e-05	-1.76603	-0.742062
36403951	rs1993923	9.70564e-10	-1.4393	-3.28274e-10	0.000121808	-1.63113	-3.28274e-10	0.000168336	-1.63905	-3.28274e-10
36403964	rs9826783	3.21516e-10	-1.91465	-0.629486	7.37554e-05	-1.73559	-0.397233	7.23053e-05	-1.78046	-0.703655
36404379	rs1123537	2.08242e-10	-1.91253	-1.06595	4.80677e-05	-1.72746	-0.833513	4.78829e-05	-1.77333	-1.12292
36404524	rs9841349	3.19631e-10	-1.91253	-0.637485	7.4325e-05	-1.72746	-0.397676	7.28008e-05	-1.77333	-0.703955
36404561	rs57155368	1.45037e-10	-1.88217	-1.45803	2.33048e-05	-1.82462	-1.4603	3.29245e-05	-1.81687	-1.45393
36404564	rs9878617	1.05783e-09	-1.8043e-10	-1.3532	0.000148292	-1.8043e-10	-1.4344	0.00025606	-1.8043e-10	-1.2196
36404764	rs140250241	3.53424e-09	-0.146924	-3.28274e-10	0.000358	-0.553046	-3.28274e-10	0.000705774	-0.20572	-3.28274e-10
36404776	rs74965390	4.99682e-10	-1.89069	-0.212513	8.37057e-05	-1.91331	-0.0929588	0.000116578	-1.92222	-0.0842392
36404871	rs34874227	7.15467e-10	-1.74424	-3.28274e-10	0.000166773	-1.31695	-3.28274e-10	0.000247205	-1.2548	-3.28274e-10
36404892	rs116464279	6.2662e-10	-1.87684	-3.28274e-10	9.9039e-05	-1.83807	-3.28274e-10	0.000137573	-1.84086	-3.28274e-10
36405074	rs2127232	8.81823e-10	-1.53519	-3.28274e-10	0.000121184	-1.63627	-3.28274e-10	0.000169813	-1.63032	-3.28274e-10
36405852	rs6775328	3.2901e-10	-1.91995	-0.601144	7.48185e-05	-1.7588	-0.359711	7.33029e-05	-1.80068	-0.669739
36406017	rs6788560	1.11187e-09	-1.83854	0.535164	0.000275003	-1.58769	0.770895	0.000252009	-1.61973	0.384181
36406123	rs75388179	1.41458e-09	-1.06259	-3.28274e-10	0.000147105	-1.44243	-3.28274e-10	0.000200624	-1.46358	-3.28274e-10
36406126	rs6775790	3.32095e-10	-1.91675	-0.595005	7.76874e-05	-1.73134	-0.349544	7.56749e-05	-1.77539	-0.663182
36406186	rs6800131	1.21228e-09	-1.72746	0.510542	0.000322767	-1.40813	0.751483	0.000292002	-1.45183	0.363573
36406603	rs28826361	9.85614e-10	-1.8043e-10	-1.42391	0.000143542	-1.8043e-10	-1.46695	0.000229269	-1.8043e-10	-1.33012
36407113	rs114373129	9.89338e-10	-1.8043e-10	-1.42014	0.000143714	-1.8043e-10	-1.46575	0.000230754	-1.8043e-10	-1.32366
36407171	rs78460407	9.88953e-10	-1.8043e-10	-1.42053	0.000143696	-1.8043e-10	-1.46588	0.000230601	-1.8043e-10	-1.32432
36407294	rs73052223	6.53296e-10	-1.83515	-3.28274e-10	9.13499e-05	-1.91888	-3.28274e-10	0.000126619	-1.92383	-3.28274e-10
36407394	rs77900448	9.86475e-10	-1.8043e-10	-1.42304	0.000143558	-1.8043e-10	-1.46684	0.000229254	-1.8043e-10	-1.33019
36409101	rs78277356	5.58205e-10	-1.88975	-0.102701	9.2897e-05	-1.91951	0.0174188	0.000130252	-1.9259	0.0303511
36409356	rs62245714	3.22306e-10	-1.72583	-0.815846	5.00591e-05	-1.68475	-0.835629	6.88735e-05	-1.66417	-0.868571
36409400	rs2619156	8.34577e-10	-1.09317	-0.497088	0.000160905	-1.02679	-0.325976	0.000162444	-1.08854	-0.586145
36409513	rs4678529	7.69098e-10	-1.12165	-0.550311	0.000147442	-1.0564	-0.383747	0.000150066	-1.1171	-0.636842
36409601	rs2605393	4.36416e-10	-0.777415	-1.46117	5.30654e-05	-1.01551	-1.44654	7.20571e-05	-1.01645	-1.47111
36410220	rs4678866	7.93905e-10	-1.85106	0.21085	0.000125456	-1.92673	0.325111	0.000180125	-1.92221	0.350847
36410248	rs149141720	2.83091e-09	-0.368824	-3.28274e-10	0.000352666	-0.568058	-3.28274e-10	0.000477534	-0.596379	-3.28274e-10
36410384	rs9817397	1.00954e-09	-1.8043e-10	-1.39993	0.00014484	-1.8043e-10	-1.45795	0.000238532	-1.8043e-10	-1.29051
36410554	rs9817587	9.50969e-10	-1.8043e-10	-1.4597	0.000143185	-1.8043e-10	-1.46944	0.000213661	-1.8043e-10	-1.40062
36410716	rs75899091	9.69154e-10	-1.8043e-10	-1.44076	0.000143016	-1.8043e-10	-1.47062	0.000223125	-1.8043e-10	-1.35728
36411419	rs1114518	8.2922e-10	-1.59669	-3.28274e-10	0.00011175	-1.71731	-3.28274e-10	0.000153843	-1.72908	-3.28274e-10
36411991	rs73052229	6.49035e-10	-1.84169	-3.28274e-10	9.11817e-05	-1.92072	-3.28274e-10	0.000126482	-1.92492	-3.28274e-10
36412198	rs978179	8.40461e-10	-1.58323	-3.28274e-10	0.000112959	-1.70656	-3.28274e-10	0.000155459	-1.71863	-3.28274e-10
36412563	rs77425560	2.17949e-09	-0.630333	-3.28274e-10	0.000201484	-1.12787	-3.28274e-10	0.000279472	-1.13211	-3.28274e-10
36412905	rs148806067	1.58425e-09	-0.94931	-3.28274e-10	0.000180019	-1.24052	-3.28274e-10	0.000257982	-1.21213	-3.28274e-10
36413741	rs2605390	6.66219e-10	-1.77505	-0.0405065	0.000127601	-1.75041	0.165738	0.000127486	-1.76872	-0.148282
36413800	rs146578858	5.98799e-10	-1.92225	-3.28274e-10	9.1984e-05	-1.91196	-3.28274e-10	0.000127913	-1.91367	-3.28274e-10
36414422	rs2965054	1.80209e-09	-0.820474	-3.28274e-10	0.000204535	-1.11284	-3.28274e-10	0.000258574	-1.20983	-3.28274e-10
36414494	rs9810864	9.54463e-10	-1.8043e-10	-1.45603	0.000154162	-1.8043e-10	-1.39558	0.000199307	-1.8043e-10	-1.47017
36414563	rs7633018	9.43194e-10	-1.8043e-10	-1.46791	0.000149149	-1.8043e-10	-1.42863	0.000201248	-1.8043e-10	-1.46048
36414667	rs73052235	7.32228e-10	-1.72109	-3.28274e-10	0.000100165	-1.82676	-3.28274e-10	0.000140071	-1.82286	-3.28274e-10
36414740	rs117360585	9.67371e-10	-1.8043e-10	-1.4426	0.00014704	-1.8043e-10	-1.44288	0.000210425	-1.8043e-10	-1.41589
36415546	rs112198089	1.02887e-09	-1.38096	-3.28274e-10	0.000405923	-0.427417	-3.28274e-10	0.000620672	-0.334212	-3.28274e-10
36415568	rs76521882	1.6817e-09	-1.8043e-10	-0.889617	0.000253437	-1.8043e-10	-0.898463	0.000355562	-1.8043e-10	-0.891316
36416547	rs73052237	1.39992e-10	-1.91775	-1.45785	2.09755e-05	-1.92684	-1.46338	2.93985e-05	-1.92683	-1.45724
36417115	rs1456069	5.52357e-10	-0.596903	-1.40608	4.4071e-05	-1.2361	-1.41167	6.03807e-05	-1.20405	-1.4603
36417236	rs73052238	5.11103e-09	0.221978	-3.28274e-10	0.000640851	0.0292182	-3.28274e-10	0.000960583	0.102525	-3.28274e-10
36417251	rs7617700	2.71035e-10	-1.26963	-1.4453	2.30714e-05	-1.8434	-1.45158	3.1686e-05	-1.83789	-1.47125
36417389	rs73052241	3.49894e-09	-0.156963	-3.28274e-10	0.000446793	-0.331484	-3.28274e-10	0.000665009	-0.265215	-3.28274e-10
36417571	rs4678530	1.07116e-09	0.0819671	-1.42264	7.09063e-05	-0.743365	-1.42886	0.000108504	-0.608089	-1.47014
36417600	rs57689531	3.71016e-09	-1.8043e-10	-0.0983482	0.000637615	-1.8043e-10	0.0241547	0.000920637	-1.8043e-10	0.0600504
36417793	rs6780381	1.80058e-09	-0.361588	-0.459726	0.000277243	-0.406294	-0.402392	0.000459954	-0.33288	-0.301009
36418088	rs62245715	1.6862e-10	-1.83068	-1.35885	3.03233e-05	-1.64753	-1.37413	4.14906e-05	-1.67088	-1.36867
36418410	rs141535013	2.97496e-09	-1.8043e-10	-0.319192	0.000432363	-1.8043e-10	-0.364314	0.000586297	-1.8043e-10	-0.391189
36418521	rs62245716	1.30681e-09	0.317341	-1.45917	6.1408e-05	-0.854318	-1.46172	9.2193e-05	-0.775703	-1.46543
36418983	rs112150069	7.01645e-10	-1.76375	-3.28274e-10	0.000174005	-1.2745	-3.28274e-10	0.000255839	-1.22047	-3.28274e-10
36419502	rs56006618	1.07604e-09	0.0944853	-1.43062	7.1671e-05	-0.724259	-1.43723	0.000111929	-0.575898	-1.47125
36420628	rs6550422	4.16455e-10	-1.46628	-0.819119	9.19607e-05	-1.15919	-0.753024	0.000149786	-1.0628	-0.693006
36420809	rs78479904	3.4958e-10	-1.11872	-1.34172	7.60025e-05	-0.746313	-1.3565	0.000111692	-0.708787	-1.34048
36420993	rs73052247	1.04121e-09	0.0565284	-1.42557	6.98944e-05	-0.753495	-1.4331	0.000108554	-0.606896	-1.47087
36421560	rs142615683	6.85535e-10	-1.78698	-3.28274e-10	0.0001108	-1.72585	-3.28274e-10	0.000193686	-1.49878	-3.28274e-10
36421780	rs140835166	1.23544e-09	-1.198	-3.28274e-10	0.000205617	-1.10756	-3.28274e-10	0.000506989	-0.536526	-3.28274e-10
36421992	rs57930526	1.03976e-09	0.0565284	-1.42696	6.98055e-05	-0.753495	-1.43437	0.00010854	-0.606896	-1.471
36422064	rs59881573	1.12532e-09	0.132794	-1.42415	7.42253e-05	-0.694669	-1.43181	0.000115555	-0.544546	-1.47072
36422126	rs113135397	1.06597e-09	0.0754628	-1.42101	7.13454e-05	-0.738921	-1.42713	0.000110346	-0.591441	-1.46995
36422135	rs112766131	4.99539e-10	-0.66264	-1.44085	3.80586e-05	-1.34751	-1.44694	4.85629e-05	-1.41113	-1.47103
36422216	rs73052248	1.05823e-09	0.0754628	-1.42829	7.07447e-05	-0.738921	-1.43558	0.000110218	-0.591441	-1.47111
36422403	rs62245718	1.57275e-10	-1.89368	-1.36551	3.07266e-05	-1.63144	-1.37701	4.55462e-05	-1.57431	-1.37198
36422512	rs73052252	9.9957e-10	0.017053	-1.42691	6.77243e-05	-0.783811	-1.43432	0.000105104	-0.639063	-1.471
36422663	rs62245719	4.0462e-10	-1.46789	-0.846344	8.32323e-05	-1.21746	-0.794483	0.000136395	-1.13016	-0.719308
36422677	rs73052253	6.31904e-10	-0.398284	-1.47016	8.33824e-05	-0.561983	-1.44816	0.000118773	-0.5173	-1.4705
36422704	rs62245720	1.529e-10	-1.82689	-1.4605	2.10672e-05	-1.92271	-1.46315	2.92607e-05	-1.92629	-1.46248
36423026	rs73052254	6.45884e-10	-0.399612	-1.44695	8.51546e-05	-0.563238	-1.42587	0.000119618	-0.518575	-1.46213
36423657	rs4678867	1.05975e-09	0.0754628	-1.42685	7.08372e-05	-0.738921	-1.43427	0.000110231	-0.591441	-1.47099
36424274	rs76106538	5.08769e-10	-0.647862	-1.43732	3.85638e-05	-1.3375	-1.44377	4.90119e-05	-1.40167	-1.47128
36424375	rs56722971	1.09544e-09	0.0998115	-1.41807	7.27627e-05	-0.72015	-1.42623	0.000112574	-0.571543	-1.46986
36424483	rs56306821	1.07416e-09	0.078653	-1.41653	7.16869e-05	-0.736463	-1.42481	0.000110674	-0.588835	-1.46959
36424629	rs58163920	1.54066e-09	0.440863	-1.41807	9.89224e-05	-0.413017	-1.42623	0.000155995	-0.245329	-1.46986
36424686	rs60239415	1.40411e-09	0.341761	-1.41178	8.83462e-05	-0.531897	-1.42042	0.000137539	-0.372442	-1.46866
36425018	rs76901553	6.04373e-10	-1.91299	-3.28274e-10	9.35523e-05	-1.89506	-3.28274e-10	0.000131932	-1.88273	-3.28274e-10
36425114	rs73054114	1.19798e-09	-1.22878	-3.28274e-10	0.000199011	-1.14022	-3.28274e-10	0.000485823	-0.579171	-3.28274e-10
36425536	rs1531134	6.35108e-10	-0.415967	-1.44742	4.62064e-05	-1.14769	-1.45277	5.87574e-05	-1.22167	-1.46993
36426440	rs12636811	6.22081e-10	-1.17079	-0.713317	5.70968e-05	-1.69991	-0.688918	6.87148e-05	-1.67573	-0.859324
36426701	rs17034991	1.55301e-09	0.461717	-1.43095	9.94093e-05	-0.396333	-1.438	0.000158539	-0.227748	-1.47127
36427871	rs73054116	6.20497e-10	-0.478655	-1.408	7.93733e-05	-0.68338	-1.37604	0.000107994	-0.648245	-1.43469
36428232	rs9870425	4.16777e-10	-1.47298	-0.811645	8.46328e-05	-1.23501	-0.760247	0.000138221	-1.15463	-0.681526
36428523	rs62245721	1.42558e-10	-1.88614	-1.47129	2.08908e-05	-1.92297	-1.4713	2.92891e-05	-1.91647	-1.47133
36428818	rs62245722	1.42592e-10	-1.88614	-1.47105	2.08902e-05	-1.92297	-1.47133	2.92903e-05	-1.91647	-1.47129
36429151	rs73054118	1.30838e-09	-1.14063	-3.28274e-10	0.000218496	-1.04681	-3.28274e-10	0.000548563	-0.457713	-3.28274e-10
36429227	rs62245723	3.1241e-09	-0.270278	-3.28274e-10	0.000228249	-1.00314	-3.28274e-10	0.000326061	-0.977929	-3.28274e-10
36429484	rs2361037	1.58801e-09	0.482659	-1.4296	0.000101214	-0.37956	-1.43678	0.000161376	-0.210078	-1.4712
36429523	rs62245724	1.42844e-10	-1.88446	-1.47097	2.08802e-05	-1.92347	-1.47131	2.92673e-05	-1.91729	-1.47125
36429544	rs62245725	1.42844e-10	-1.88446	-1.47097	2.08802e-05	-1.92347	-1.47131	2.92673e-05	-1.91729	-1.47125
36429578	rs2361038	1.58801e-09	0.482659	-1.4296	0.000101214	-0.37956	-1.43678	0.000161376	-0.210078	-1.4712
36429620	rs2361039	6.38539e-10	-0.415967	-1.44203	4.64278e-05	-1.14769	-1.44799	5.87004e-05	-1.22167	-1.4709
36429696	rs17034994	1.13065e-09	-0.627959	-0.65867	0.000174391	-0.665421	-0.606859	0.000284218	-0.59772	-0.517555
36429922	rs78255813	3.02627e-09	-1.8043e-10	-0.302091	0.000509618	-1.8043e-10	-0.199918	0.000733813	-1.8043e-10	-0.166761
36431080	rs17034995	1.59017e-09	0.482659	-1.42824	0.00010134	-0.37956	-1.43554	0.000161391	-0.210078	-1.47111
36431129	rs28495659	3.97997e-10	-1.4811	-0.849638	8.05458e-05	-1.24504	-0.799714	0.000131189	-1.16523	-0.72315
36431451	rs115748059	2.74814e-09	-0.398499	-3.28274e-10	0.000234169	-0.977536	-3.28274e-10	0.000300276	-1.06031	-3.28274e-10
36431713	rs146257290	6.67172e-10	-1.81413	-3.28274e-10	0.000115873	-1.68109	-3.28274e-10	0.000161185	-1.68246	-3.28274e-10
36432081	rs4505641	2.90348e-10	-1.92472	-0.721377	4.5805e-05	-1.91708	-0.692103	5.40752e-05	-1.91967	-0.85497
36432292	rs117471205	1.78624e-09	-1.8043e-10	-0.829313	0.000326738	-1.8043e-10	-0.64442	0.000430377	-1.8043e-10	-0.700353
36432613	rs17186340	6.1522e-10	-0.500634	-1.39457	7.90548e-05	-0.70374	-1.3597	0.000106891	-0.668892	-1.42432
36432890	rs17034997	6.45432e-10	-0.399841	-1.44742	4.67452e-05	-1.1361	-1.45277	5.94091e-05	-1.21064	-1.46993
36433186	rs76699580	6.16754e-10	-0.449557	-1.44315	4.52784e-05	-1.17176	-1.44899	5.73807e-05	-1.24456	-1.47075
36433205	rs58303436	1.55722e-09	0.461717	-1.42824	9.96543e-05	-0.396333	-1.43554	0.000158564	-0.227748	-1.47111
36434155	rs12636967	1.58228e-09	0.482659	-1.43322	0.000100931	-0.37956	-1.43958	0.000161355	-0.210078	-1.47133
36434214	rs12631541	1.58801e-09	0.482659	-1.4296	0.000101214	-0.37956	-1.43678	0.000161376	-0.210078	-1.4712
36434950	rs114226791	5.96472e-10	-1.92615	-3.28274e-10	9.26825e-05	-1.9044	-3.28274e-10	0.000128778	-1.90693	-3.28274e-10
36435194	rs114885120	3.61427e-09	-0.124533	-3.28274e-10	0.000708754	0.129928	-3.28274e-10	0.00106593	0.206593	-3.28274e-10
36435497	rs4678870	6.45435e-10	-1.09759	-0.74966	5.77635e-05	-1.65537	-0.721848	7.02313e-05	-1.62767	-0.885551
36435648	rs116354578	1.09931e-09	-1.31474	-3.28274e-10	0.000134106	-1.53495	-3.28274e-10	0.00018518	-1.54368	-3.28274e-10
36435722	rs73054131	9.00116e-10	-1.19017	-0.324485	0.000147683	-1.07976	-0.358747	0.0022445	-0.477787	1.42901
36437075	rs2885139	6.62561e-10	-1.57644	-0.244626	7.49542e-05	-1.8954	-0.221305	0.000134677	-1.91558	0.0534386
36437354	rs62245726	1.83375e-10	-1.82743	-1.27821	3.19813e-05	-1.66589	-1.30254	4.4195e-05	-1.69098	-1.28543
36437363	rs74825648	5.62445e-09	-1.8043e-10	0.317699	0.000819276	-1.8043e-10	0.274841	0.00963641	-1.8043e-10	2.40829
36437442	rs73054132	8.86516e-10	-1.18574	-0.344138	0.000145541	-1.07502	-0.378103	0.00218887	-0.471579	1.39771
36438119	rs55700993	8.80471e-10	-1.18574	-0.35098	0.000144564	-1.07502	-0.384841	0.00216509	-0.471579	1.38678
36438212	rs75736780	4.99625e-09	0.199263	-3.28274e-10	0.000344241	-0.592239	-3.28274e-10	0.00044114	-0.675652	-3.28274e-10
36438267	rs58766368	8.7653e-10	-1.18574	-0.355466	0.000143927	-1.07502	-0.389259	0.00214963	-0.471579	1.37962
36438284	rs73054134	8.90247e-10	-1.16788	-0.357804	0.000146372	-1.05587	-0.391561	0.00219581	-0.446587	1.37588
36438687	rs17035006	6.42411e-10	-1.10923	-0.742719	5.79907e-05	-1.65852	-0.714775	7.05302e-05	-1.62968	-0.879296
36438955	rs76220263	2.8613e-09	-1.8043e-10	-0.358146	0.000480669	-1.8043e-10	-0.2584	0.000691598	-1.8043e-10	-0.22601
36439005	rs7626345	8.74892e-10	-1.1817	-0.361374	0.000143713	-1.07069	-0.395076	0.00214149	-0.465923	1.37017
36439076	rs7614774	8.80854e-10	-1.17725	-0.359036	0.000144733	-1.06591	-0.392774	0.00216296	-0.459691	1.37391
36439111	rs7614787	8.76917e-10	-1.17725	-0.363515	0.000144096	-1.06591	-0.397185	0.00214751	-0.459691	1.36674
36439116	rs7626457	8.74873e-10	-1.17725	-0.365849	0.000143765	-1.06591	-0.399483	0.0021395	-0.459691	1.363
36439455	rs79468334	1.48026e-08	-1.8043e-10	1.28538	0.00243812	-1.8043e-10	1.3654	0.00285892	-1.8043e-10	1.19319
36439485	rs7617418	8.87589e-10	-1.15603	-0.372644	0.000146091	-1.04318	-0.406174	0.00217999	-0.430056	1.35212
36439621	rs7617520	8.66592e-10	-1.17319	-0.379419	0.000142475	-1.06156	-0.412845	0.00210538	-0.454014	1.34125
36440213	rs66770166	8.65497e-10	-1.17319	-0.380683	0.000142298	-1.06156	-0.414089	0.00210111	-0.454014	1.33922
36440307	rs73054148	8.67343e-10	-1.17319	-0.378553	0.000142597	-1.06156	-0.411992	0.00210831	-0.454014	1.34264
36440492	rs73054150	8.67365e-10	-1.16871	-0.383005	0.000142656	-1.05677	-0.416375	0.00210643	-0.447757	1.33549
36440519	rs73054152	8.61489e-10	-1.17319	-0.385325	0.00014165	-1.06156	-0.418659	0.00208551	-0.454014	1.33177
36440897	rs17035012	1.20797e-09	-0.682797	-0.537684	0.000187994	-0.719453	-0.477716	0.00030842	-0.653199	-0.380355
36440919	rs73054157	8.55692e-10	-1.17319	-0.392077	0.000140711	-1.06156	-0.425307	0.002063	-0.454014	1.32091
36440945	rs17035015	6.76694e-10	-0.627706	-1.17225	5.27412e-05	-1.27279	-1.19539	7.68669e-05	-1.33738	-1.08556
36440994	rs73054160	1.31335e-09	-1.13684	-3.28274e-10	0.000219375	-1.0428	-3.28274e-10	0.000551413	-0.45253	-3.28274e-10
36441118	rs73054163	8.76213e-10	-1.14737	-0.394195	0.000144354	-1.03392	-0.427392	0.00213135	-0.418009	1.31751
36441298	rs145836764	7.07405e-09	-1.8043e-10	0.54701	0.00111033	-1.8043e-10	0.578837	0.00885779	-1.8043e-10	2.32404
36441407	rs73054165	8.57759e-10	-1.13826	-0.424596	0.000141472	-1.02416	-0.457317	0.00205521	-0.405338	1.26846
36441628	rs73054167	8.54015e-10	-1.13826	-0.42897	0.000140864	-1.02416	-0.461622	0.00204071	-0.405338	1.26138
36441736	rs79287010	7.10416e-10	-0.582608	-1.16872	5.41022e-05	-1.2507	-1.192	7.88757e-05	-1.31559	-1.08155
36441859	rs7623911	7.0791e-10	-0.582608	-1.17225	5.39189e-05	-1.2507	-1.19539	7.85599e-05	-1.31559	-1.08556
36442002	rs73054169	8.50295e-10	-1.13826	-0.433336	0.00014026	-1.02416	-0.465919	0.00202633	-0.405338	1.25431
36442209	rs73056089	8.50295e-10	-1.13826	-0.433336	0.00014026	-1.02416	-0.465919	0.00202633	-0.405338	1.25431
36442321	rs73056091	8.98352e-10	-1.11651	-0.400103	0.000148334	-1.00091	-0.433208	0.00220354	-0.37519	1.30799
36442353	rs73056094	8.50933e-10	-1.13826	-0.432586	0.000140364	-1.02416	-0.465181	0.0020288	-0.405338	1.25552
36442370	rs73056097	6.81935e-10	-0.324616	-1.46763	8.34269e-05	-0.540358	-1.46925	0.000120353	-0.503271	-1.47131
36442478	rs77966992	5.11848e-09	-1.8043e-10	0.223435	0.000746434	-1.8043e-10	0.181728	0.00838238	-1.8043e-10	2.26887
36442628	rs73056100	1.35934e-09	-1.10242	-3.28274e-10	0.000227505	-1.00641	-3.28274e-10	0.000577882	-0.405645	-3.28274e-10
36442766	rs73056102	8.47795e-10	-1.16871	-0.405826	0.000139487	-1.05677	-0.438842	0.00203048	-0.447757	1.29877
36442842	rs17035024	6.91732e-10	-0.612815	-1.16517	5.31393e-05	-1.27208	-1.18859	7.76019e-05	-1.33591	-1.07752
36442933	rs73057904	8.453e-10	-1.13826	-0.439227	0.000139449	-1.02416	-0.471717	0.00200707	-0.405338	1.24475
36442936	rs141157024	5.07336e-09	-1.8043e-10	0.214581	0.000739936	-1.8043e-10	0.172984	0.0082728	-1.8043e-10	2.25571
36443001	rs77053179	6.11867e-10	-1.90066	-3.28274e-10	9.4444e-05	-1.88557	-3.28274e-10	0.000130766	-1.89161	-3.28274e-10
36443104	rs73057906	1.37873e-09	-1.08826	-3.28274e-10	0.000230933	-0.991452	-3.28274e-10	0.000589091	-0.386434	-3.28274e-10
36443186	rs73828877	1.27774e-09	0.261336	-1.42566	8.70815e-05	-0.535293	-1.43144	0.000137818	-0.368458	-1.47063
36443239	rs73828878	5.63914e-10	-0.529933	-1.45234	4.42508e-05	-1.18771	-1.456	5.72927e-05	-1.24791	-1.46893
36443837	rs7630199	9.16819e-10	-1.12072	-0.375551	0.000151281	-1.0054	-0.409036	0.00227893	-0.381009	1.34746
36443852	rs75466647	5.46823e-09	-1.8043e-10	0.289532	0.000796792	-1.8043e-10	0.247015	0.00924439	-1.8043e-10	2.36676
36443899	rs7630285	8.64809e-10	-1.1341	-0.42057	0.000142667	-1.01971	-0.453355	0.00208062	-0.399562	1.27497
36444363	rs73057913	9.04464e-10	-1.12533	-0.384506	0.000149216	-1.01033	-0.417853	0.0022321	-0.387399	1.33308
36444416	rs73828881	8.84744e-10	-1.14737	-0.384506	0.000145738	-1.03392	-0.417853	0.00216481	-0.418009	1.33308
36444421	rs76434112	1.35934e-09	-1.10242	-3.28274e-10	0.000227505	-1.00641	-3.28274e-10	0.000577882	-0.405645	-3.28274e-10
36445068	rs80016120	5.41533e-09	-1.8043e-10	0.27981	0.000789177	-1.8043e-10	0.237411	0.0091126	-1.8043e-10	2.3524
36445146	rs4678871	2.78681e-09	-1.8043e-10	-0.384527	0.00046761	-1.8043e-10	-0.285945	0.000672561	-1.8043e-10	-0.253922
36445151	rs73057915	8.77619e-10	-1.14737	-0.392592	0.000144582	-1.03392	-0.425814	0.00213686	-0.418009	1.32008
36445923	rs73057917	8.84362e-10	-1.14737	-0.384938	0.000145676	-1.03392	-0.418278	0.00216331	-0.418009	1.33239
36445983	rs73057919	8.82468e-10	-1.14737	-0.387082	0.000145369	-1.03392	-0.420389	0.00215587	-0.418009	1.32894
36446303	rs62245727	1.4714e-10	-1.87997	-1.44582	2.12892e-05	-1.92539	-1.44999	2.98125e-05	-1.92119	-1.4489
36446318	rs7636993	6.75503e-09	0.500864	-3.28274e-10	0.000655048	0.0511287	-3.28274e-10	0.000786015	-0.0980388	-3.28274e-10
36446348	rs73057925	1.38383e-09	-1.08457	-3.28274e-10	0.000231836	-0.98755	-3.28274e-10	0.000592047	-0.381428	-3.28274e-10
36446532	rs73057929	8.5748e-10	-1.16463	-0.398549	0.000141105	-1.05239	-0.431678	0.00206618	-0.442058	1.3105
36446618	rs73057931	8.72407e-10	-1.14737	-0.398549	0.000143737	-1.03392	-0.431678	0.00211647	-0.418009	1.3105
36446825	rs73057933	8.86238e-10	-1.12951	-0.400681	0.000146203	-1.01481	-0.433777	0.0021622	-0.393197	1.30706
36446905	rs73057936	8.68529e-10	-1.14737	-0.403004	0.000143108	-1.03392	-0.436064	0.00210133	-0.418009	1.30332
36447269	rs58076541	8.65697e-10	-1.14619	-0.407451	0.000142663	-1.03265	-0.440442	0.00208975	-0.416365	1.29615
36447310	rs57263589	8.80259e-10	-1.12951	-0.407451	0.000145232	-1.01481	-0.440442	0.00213873	-0.393197	1.29615
36447356	rs61527575	8.62663e-10	-1.12072	-0.436437	0.000142481	-1.0054	-0.468971	0.00206582	-0.381009	1.24928
36447546	rs56981041	8.41051e-10	-1.13942	-0.443104	0.000138745	-1.02541	-0.475532	0.00199126	-0.406954	1.23846
36447597	rs12631507	2.96615e-09	-1.8043e-10	-0.322159	0.000499062	-1.8043e-10	-0.220848	0.000718418	-1.8043e-10	-0.187964
36447691	rs7625902	1.47594e-10	-1.88576	-1.43696	2.14371e-05	-1.92664	-1.44182	2.99485e-05	-1.92499	-1.44055
36447754	rs73057943	6.28186e-10	-0.403275	-1.47107	8.69592e-05	-0.502214	-1.46593	0.00012717	-0.450058	-1.46943
36447804	rs59642579	8.44385e-10	-1.1341	-0.44447	0.00013935	-1.01971	-0.476877	0.00200159	-0.399562	1.23624
36447838	rs73059904	8.5221e-10	-1.1515	-0.417845	0.000140411	-1.03833	-0.450673	0.00203986	-0.423751	1.27937
36447986	rs73059908	1.35934e-09	-1.10242	-3.28274e-10	0.000227505	-1.00641	-3.28274e-10	0.000577882	-0.405645	-3.28274e-10
36448408	rs73059910	8.46371e-10	-1.14282	-0.433398	0.000139568	-1.02905	-0.46598	0.00201332	-0.41168	1.2542
36448498	rs74513537	5.68588e-09	-1.8043e-10	0.328562	0.000828116	-1.8043e-10	0.285574	0.00979173	-1.8043e-10	2.42428
36448506	rs73059911	8.56928e-10	-1.13483	-0.428992	0.000141378	-1.0205	-0.461644	0.00205037	-0.40058	1.26134
36448784	rs76951170	5.08703e-09	-1.8043e-10	0.21727	0.000744923	-1.8043e-10	0.179702	0.00786393	-1.8043e-10	2.20503
36449140	rs73059913	8.69338e-10	-1.12141	-0.42804	0.000143557	-1.00614	-0.460707	0.00209212	-0.381964	1.26288
36449306	rs73059916	8.48313e-10	-1.14358	-0.430345	0.000139874	-1.02986	-0.462976	0.00202116	-0.412738	1.25915
36449725	rs55994224	1.05154e-09	-0.797172	-0.561995	0.000166126	-0.812467	-0.508364	0.000269953	-0.751762	-0.415004
36449790	rs73059918	8.44579e-10	-1.14358	-0.434756	0.000139268	-1.02986	-0.467317	0.00200677	-0.412738	1.252
36450172	rs73059919	8.48313e-10	-1.14358	-0.430345	0.000139874	-1.02986	-0.462976	0.00202116	-0.412738	1.25915
36450379	rs728082	1.09197e-09	-0.824962	-0.496478	0.000109912	-1.25691	-0.476997	0.000137585	-1.17568	-0.66509
36450532	rs73059920	8.44579e-10	-1.14358	-0.434756	0.000139268	-1.02986	-0.467317	0.00200677	-0.412738	1.252
36450575	rs73059922	8.4264e-10	-1.14358	-0.437054	0.000138954	-1.02986	-0.469578	0.0019993	-0.412738	1.24828
36450673	rs73059923	8.37182e-10	-1.14358	-0.443552	0.000138068	-1.02986	-0.475974	0.00197833	-0.412738	1.23773
36450744	rs73059924	8.37182e-10	-1.14358	-0.443552	0.000138068	-1.02986	-0.475974	0.00197833	-0.412738	1.23773
36450850	rs73059925	8.35268e-10	-1.14358	-0.445842	0.000137757	-1.02986	-0.478227	0.00197099	-0.412738	1.23402
36450946	rs73059928	8.3336e-10	-1.14358	-0.448128	0.000137447	-1.02986	-0.480477	0.00196369	-0.412738	1.2303
36451420	rs73059929	1.33554e-09	-1.12009	-3.28274e-10	0.000223296	-1.02508	-3.28274e-10	0.000564159	-0.429679	-3.28274e-10
36451853	rs34579659	2.94886e-09	-0.328004	-3.28274e-10	0.000216764	-1.05477	-3.28274e-10	0.000309929	-1.02867	-3.28274e-10
36451953	rs138607300	7.38214e-10	-1.71294	-3.28274e-10	0.00013442	-1.53261	-3.28274e-10	0.000194135	-1.49646	-3.28274e-10
36451990	rs9828927	1.5269e-10	-1.85148	-1.43729	2.14346e-05	-1.92645	-1.44213	2.98925e-05	-1.92655	-1.44086
36452068	rs73830307	8.38242e-10	-1.12533	-0.460542	0.000138456	-1.01033	-0.492692	0.00197381	-0.387399	1.21011
36452143	rs73059938	8.32982e-10	-1.1083	-0.483871	0.000137801	-0.992125	-0.515644	0.00194538	-0.363827	1.17202
36452316	rs73059940	8.25513e-10	-1.13942	-0.461751	0.000136223	-1.02541	-0.493881	0.00193178	-0.406954	1.20814
36452358	rs73059944	8.23634e-10	-1.13942	-0.46403	0.000135917	-1.02541	-0.496124	0.00192462	-0.406954	1.20442
36452403	rs73059946	8.21761e-10	-1.13942	-0.466306	0.000135613	-1.02541	-0.498364	0.00191749	-0.406954	1.20071
36452423	rs73830313	8.35324e-10	-1.12533	-0.46403	0.000137982	-1.01033	-0.496124	0.00196263	-0.387399	1.20442
36452424	rs73830314	8.2005e-10	-1.13942	-0.468391	0.000135335	-1.02541	-0.500415	0.00191098	-0.406954	1.19731
36452538	rs73059948	8.23634e-10	-1.13942	-0.46403	0.000135917	-1.02541	-0.496124	0.00192462	-0.406954	1.20442
36453013	rs73830316	8.18893e-10	-1.13942	-0.469803	0.000135148	-1.02541	-0.501804	0.00190659	-0.406954	1.19501
36453501	rs57881392	8.26903e-10	-1.12533	-0.474161	0.000136613	-1.01033	-0.506092	0.00193046	-0.387399	1.1879
36453935	rs4678872	2.60332e-09	-1.8043e-10	-0.452636	0.000435695	-1.8043e-10	-0.356637	0.00062503	-1.8043e-10	-0.327215
36453984	rs4678873	2.60332e-09	-1.8043e-10	-0.452636	0.000435695	-1.8043e-10	-0.356637	0.00062503	-1.8043e-10	-0.327215
36454007	rs2885140	1.24409e-09	0.216243	-1.40726	8.90901e-05	-0.529792	-1.41414	0.000138146	-0.369744	-1.46696
36454028	rs112276170	7.29597e-10	-1.72469	-3.28274e-10	0.000117454	-1.66754	-3.28274e-10	0.000168091	-1.64051	-3.28274e-10
36454134	rs57768002	7.99358e-10	-1.13942	-0.493947	0.000131975	-1.02541	-0.525557	0.00183277	-0.406954	1.15552
36454278	rs58177147	8.05294e-10	-1.13942	-0.486548	0.000132939	-1.02541	-0.518279	0.00185512	-0.406954	1.16764
36454659	rs56064504	8.09684e-10	-1.12533	-0.495205	0.000133814	-1.01033	-0.526794	0.00186511	-0.387399	1.15346
36454680	rs56199134	1.43878e-09	-1.04563	-3.28274e-10	0.000251847	-0.904758	-3.28274e-10	0.000374012	-0.840726	-3.28274e-10
36454812	rs56384636	1.10071e-09	-0.768905	-0.544563	0.000179338	-0.755433	-0.488873	0.000293029	-0.689416	-0.395328
36455084	rs55812122	4.91003e-10	-0.649957	-1.47077	6.32292e-05	-0.822021	-1.46479	9.0281e-05	-0.792068	-1.47002
36455877	rs142989141	1.45061e-10	-1.89754	-1.44248	2.14725e-05	-1.91989	-1.44692	3.01727e-05	-1.91232	-1.44576
36455892	rs147647783	6.89128e-10	-1.25763	-0.524119	0.000112857	-1.15222	-0.555233	0.00147715	-0.573056	1.10591
36455954	rs142151557	6.49899e-10	-1.30775	-0.532607	0.000106036	-1.20622	-0.563581	0.00135581	-0.644757	1.09189
36456011	rs146007987	1.14831e-09	-1.27113	-3.28274e-10	0.000190254	-1.18522	-3.28274e-10	0.000457942	-0.638272	-3.28274e-10
36456101	rs148860441	5.65142e-10	-1.44822	-0.531883	9.11251e-05	-1.35848	-0.562869	0.00110461	-0.850855	1.09309
36456128	rs143501920	6.39549e-10	-1.3216	-0.534816	0.000104236	-1.22116	-0.565753	0.00132417	-0.664714	1.08824
36456143	rs147265486	7.58144e-10	-1.15821	-0.528099	0.000140014	-0.922665	-0.569171	0.00185151	-0.278266	1.03701
36456167	rs79623920	6.62806e-10	-1.28881	-0.531883	0.000108301	-1.1858	-0.562869	0.00139485	-0.617561	1.09309
36456374	rs192427278	1.36511e-09	-1.09819	-3.28274e-10	0.000228525	-1.00193	-3.28274e-10	0.000581214	-0.399895	-3.28274e-10
36456380	rs185226139	1.30741e-09	-1.14138	-3.28274e-10	0.000218325	-1.04759	-3.28274e-10	0.000548007	-0.458726	-3.28274e-10
36456475	rs142122078	1.36511e-09	-1.09819	-3.28274e-10	0.000228525	-1.00193	-3.28274e-10	0.000581214	-0.399895	-3.28274e-10
36456840	rs149578436	2.13702e-09	-0.650009	-3.28274e-10	0.000815104	0.269737	-3.28274e-10	0.00123625	0.354827	-3.28274e-10
36456881	rs113517711	6.85857e-10	-0.714571	-1.07194	5.33616e-05	-1.35774	-1.09875	7.91158e-05	-1.42149	-0.972611
36456882	rs148710495	8.36476e-10	-1.19511	-0.392871	0.000137336	-1.08506	-0.426089	0.00199806	-0.484718	1.31964
36456885	rs144650412	1.36511e-09	-1.09819	-3.28274e-10	0.000228525	-1.00193	-3.28274e-10	0.000581214	-0.399895	-3.28274e-10
36457084	rs73059955	8.8556e-10	-1.1083	-0.422662	0.000146356	-0.992125	-0.455413	0.00214903	-0.363827	1.27158
36457188	rs78631838	8.70124e-10	-1.12141	-0.427136	0.000143685	-1.00614	-0.459818	0.00209518	-0.381964	1.26435
36457372	rs4678874	1.19898e-09	0.167071	-1.39503	7.85646e-05	-0.667108	-1.40255	0.000119109	-0.52161	-1.46337
36457990	rs6796695	8.74641e-10	-1.11719	-0.426177	0.000144471	-1.00163	-0.458873	0.00211073	-0.376124	1.2659
36458103	rs17035045	1.14973e-09	0.126944	-1.39684	7.84292e-05	-0.667112	-1.40427	0.000119162	-0.520581	-1.46395
36458536	rs57675103	8.88299e-10	-1.09936	-0.428513	0.000146912	-0.982574	-0.461173	0.00215522	-0.351484	1.26212
36458586	rs60908287	8.67069e-10	-1.12141	-0.430653	0.000143189	-1.00614	-0.463279	0.00208329	-0.381964	1.25865
36459117	rs7611709	8.71099e-10	-1.10765	-0.439773	0.000144011	-0.991435	-0.472254	0.00209215	-0.362935	1.24387
36459142	rs7611720	8.6385e-10	-1.12141	-0.434373	0.000142665	-1.00614	-0.46694	0.00207077	-0.381964	1.25262
36459185	rs7644237	8.37255e-10	-1.13023	-0.45682	0.000138238	-1.01557	-0.48903	0.00197237	-0.394192	1.21617
36459208	rs7611802	8.1705e-10	-1.12141	-0.490071	0.000135057	-1.00614	-0.521745	0.00189112	-0.381964	1.16187
36459254	rs4678875	1.09117e-09	0.0655672	-1.38774	7.50825e-05	-0.719365	-1.39563	0.000112841	-0.578135	-1.4609
36459270	rs113483115	8.53918e-10	-1.56734	-3.28274e-10	0.000124642	-1.60813	-3.28274e-10	0.000172195	-1.61639	-3.28274e-10
36459422	rs7644445	8.69883e-10	-1.10765	-0.441169	0.000143813	-0.991435	-0.473629	0.00208742	-0.362935	1.2416
36459468	rs78204575	5.59902e-09	-1.8043e-10	0.313168	0.000815617	-1.8043e-10	0.270365	0.00957232	-1.8043e-10	2.40162
36459638	rs73059977	1.32388e-09	-1.12886	-3.28274e-10	0.000221236	-1.03435	-3.28274e-10	0.000557458	-0.441628	-3.28274e-10
36459779	rs61547650	8.61626e-10	-1.11719	-0.441169	0.000142355	-1.00163	-0.473629	0.00206007	-0.376124	1.2416
36459975	rs61333033	1.17979e-09	0.145558	-1.38964	7.97763e-05	-0.656919	-1.39743	0.000120454	-0.512183	-1.46157
36459996	rs73059982	1.32388e-09	-1.12886	-3.28274e-10	0.000221236	-1.03435	-3.28274e-10	0.000557458	-0.441628	-3.28274e-10
36460043	rs78281089	5.84842e-09	-1.8043e-10	0.356748	0.000851502	-1.8043e-10	0.313423	0.0102058	-1.8043e-10	2.46569
36460101	rs58992824	8.16679e-10	-1.12141	-0.490526	0.000134997	-1.00614	-0.522192	0.00188971	-0.381964	1.16113
36460202	rs74692478	5.36679e-09	-1.8043e-10	0.270806	0.000782189	-1.8043e-10	0.228517	0.0089921	-1.8043e-10	2.33909
36460315	rs150476085	8.16398e-10	-1.11719	-0.495089	0.000134999	-1.00163	-0.52668	0.00188662	-0.376124	1.15365
36460370	rs145417748	6.1065e-10	-1.90265	-3.28274e-10	9.42072e-05	-1.88808	-3.28274e-10	0.000130463	-1.89392	-3.28274e-10
36460427	rs182307425	7.26748e-10	-1.7286	-3.28274e-10	0.000108324	-1.74845	-3.28274e-10	0.000148497	-1.76445	-3.28274e-10
36460432	rs149184978	6.47938e-10	-1.84338	-3.28274e-10	9.79693e-05	-1.84893	-3.28274e-10	0.000136806	-1.84645	-3.28274e-10
36460470	rs143364996	7.83008e-10	-1.14815	-0.505886	0.000129222	-1.03475	-0.537301	0.00177553	-0.419089	1.13593
36460611	rs79319818	4.45747e-09	0.0851585	-3.28274e-10	0.000652625	0.0474235	-3.28274e-10	0.000772975	-0.114769	-3.28274e-10
36460727	rs73059984	8.14907e-10	-1.09936	-0.514748	0.000134961	-0.982574	-0.546017	0.00187222	-0.351484	1.12135
36460930	rs73059986	8.08209e-10	-1.09037	-0.531987	0.000133972	-0.972977	-0.56297	0.00184243	-0.339095	1.09292
36461175	rs115050260	8.02575e-10	-1.11254	-0.516817	0.000132804	-0.996657	-0.548052	0.00183219	-0.369688	1.11794
36461306	rs77050446	7.45686e-10	-0.595994	-1.10688	5.68073e-05	-1.26144	-1.13247	8.34314e-05	-1.32924	-1.01175
36461587	rs62245728	2.21089e-10	-1.75994	-1.15867	2.82272e-05	-1.91383	-1.17947	3.94192e-05	-1.92043	-1.17033
36461619	rs74877783	9.39965e-10	-1.8043e-10	-1.47134	0.000142926	-1.8043e-10	-1.47125	0.000199996	-1.8043e-10	-1.46672
36461622	rs35122810	2.52145e-09	-0.484587	-3.28274e-10	0.00019259	-1.17301	-3.28274e-10	0.000274035	-1.15176	-3.28274e-10
36461908	rs73059988	7.76874e-10	-1.14358	-0.518316	0.000128277	-1.02986	-0.549526	0.00175066	-0.412738	1.11547
36462047	rs74583666	7.48672e-10	-0.580839	-1.11804	5.68058e-05	-1.25071	-1.14323	8.32339e-05	-1.31907	-1.02429
36462268	rs73059990	7.89865e-10	-1.11254	-0.53278	0.000130735	-0.996657	-0.563751	0.00178457	-0.369688	1.09161
36462280	rs73059992	7.89865e-10	-1.11254	-0.53278	0.000130735	-0.996657	-0.563751	0.00178457	-0.369688	1.09161
36462482	rs12630622	7.54441e-10	-0.580839	-1.11036	5.72276e-05	-1.25071	-1.13583	8.39552e-05	-1.31907	-1.01566
36463038	rs56155704	1.3347e-09	-1.12072	-3.28274e-10	0.000227734	-1.0054	-3.28274e-10	0.000592296	-0.381009	-3.28274e-10
36463548	rs73059995	7.94544e-10	-1.09874	-0.540668	0.000131651	-0.981917	-0.571507	0.00179533	-0.350634	1.07856
36463818	rs73059996	7.85227e-10	-1.1083	-0.542909	0.000130027	-0.992125	-0.573711	0.00176524	-0.363827	1.07485
36463893	rs73059998	7.90915e-10	-1.09406	-0.549932	0.000131112	-0.976912	-0.580616	0.00177944	-0.344173	1.06321
36463919	rs73059999	1.35304e-09	-1.10707	-3.28274e-10	0.000226391	-1.01132	-3.28274e-10	0.000574246	-0.411957	-3.28274e-10
36464079	rs73830333	8.29165e-10	-1.05834	-0.538425	0.000137757	-0.938787	-0.569301	0.00190496	-0.295071	1.08227
36464161	rs73060000	7.7694e-10	-1.1083	-0.55352	0.000128678	-0.992125	-0.584143	0.00173445	-0.363827	1.05726
36464275	rs10514698	6.54526e-10	-0.773615	-1.05965	5.18699e-05	-1.39796	-1.08688	7.72286e-05	-1.45935	-0.958894
36464337	rs116657619	1.34736e-09	-1.11128	-3.28274e-10	0.000225385	-1.01577	-3.28274e-10	0.000570966	-0.417685	-3.28274e-10
36464406	rs73060001	7.75211e-10	-1.1083	-0.555747	0.000128396	-0.992125	-0.586333	0.00172805	-0.363827	1.05356
36464546	rs73061903	7.75211e-10	-1.1083	-0.555747	0.000128396	-0.992125	-0.586333	0.00172805	-0.363827	1.05356
36464783	rs56282352	7.88086e-10	-1.08979	-0.557786	0.000130698	-0.972352	-0.588337	0.00176676	-0.338288	1.05018
36464840	rs62245730	1.48926e-10	-1.89163	-1.4221	2.18294e-05	-1.92237	-1.42796	3.06484e-05	-1.91602	-1.42642
36465044	rs55924529	7.70176e-10	-1.10362	-0.56694	0.000127627	-0.987128	-0.597337	0.00170718	-0.357367	1.03495
36465062	rs56020835	7.80905e-10	-1.08979	-0.56694	0.000129527	-0.972352	-0.597337	0.00174007	-0.338288	1.03495
36465360	rs62245731	1.49163e-10	-1.89316	-1.41898	2.19059e-05	-1.9218	-1.42503	3.07668e-05	-1.91514	-1.42343
36465401	rs73061908	9.24975e-10	-0.817785	-0.669627	0.000149543	-0.8046	-0.621396	0.000241675	-0.739963	-0.537459
36465412	rs73061910	7.70202e-10	-1.09936	-0.571169	0.000127678	-0.982574	-0.601494	0.0017052	-0.351484	1.02791
36465768	rs73061912	1.36511e-09	-1.09819	-3.28274e-10	0.000228525	-1.00193	-3.28274e-10	0.000581214	-0.399895	-3.28274e-10
36465887	rs58052156	7.79561e-10	-1.08508	-0.573372	0.00012936	-0.967323	-0.60366	0.00173272	-0.331803	1.02424
36466003	rs57838169	7.68507e-10	-1.09936	-0.573372	0.000127402	-0.982574	-0.60366	0.00169896	-0.351484	1.02424
36466040	rs6788327	5.88216e-10	-1.16019	-0.779898	5.28665e-05	-1.71343	-0.752382	6.39409e-05	-1.69285	-0.914205
36466050	rs6775506	2.93133e-10	-1.90984	-0.726718	4.53134e-05	-1.92574	-0.694237	5.35531e-05	-1.92633	-0.858012
36466128	rs57385156	7.66958e-10	-1.09936	-0.575389	0.000127149	-0.982574	-0.605642	0.00169325	-0.351484	1.02087
36466368	rs73061980	7.66958e-10	-1.09936	-0.575389	0.000127149	-0.982574	-0.605642	0.00169325	-0.351484	1.02087
36466725	rs62245732	1.71465e-10	-1.85904	-1.31376	3.56162e-05	-1.5364	-1.32438	5.28137e-05	-1.47669	-1.32156
36466784	rs73061985	7.52117e-10	-1.11188	-0.58241	0.000124597	-0.995952	-0.612543	0.00164483	-0.368776	1.00916
36466859	rs73061986	7.70602e-10	-1.08979	-0.580221	0.000127847	-0.972352	-0.610392	0.00170196	-0.338288	1.01281
36467052	rs73061988	1.34114e-09	-1.1159	-3.28274e-10	0.000224287	-1.02065	-3.28274e-10	0.000567387	-0.423973	-3.28274e-10
36467291	rs79789677	2.45287e-09	-0.512165	-3.28274e-10	0.000188795	-1.19292	-3.28274e-10	0.00026856	-1.17194	-3.28274e-10
36467306	rs144870323	6.31736e-10	-1.86871	-3.28274e-10	9.81525e-05	-1.84706	-3.28274e-10	0.000135568	-1.85554	-3.28274e-10
36467441	rs56665083	7.69318e-10	-1.08508	-0.586598	0.000127689	-0.967323	-0.61666	0.00169488	-0.331803	1.00216
36467450	rs58618741	7.61485e-10	-1.08508	-0.596832	0.000134206	-0.967323	-0.566882	0.00155979	-0.331803	0.919093
36467607	rs62245733	1.65544e-10	-1.79569	-1.41225	3.0588e-05	-1.5898	-1.42317	4.1688e-05	-1.61549	-1.41931
36468079	rs4678876	1.43126e-09	0.330438	-1.3813	9.11304e-05	-0.539706	-1.38158	0.000136635	-0.387224	-1.46048
36468832	rs73061996	7.48562e-10	-1.10765	-0.591374	0.000124063	-0.991435	-0.621354	0.00162985	-0.362935	0.994166
36469020	rs73061998	7.43788e-10	-1.11188	-0.593546	0.000123241	-0.995952	-0.623489	0.00161448	-0.368776	0.990529
36469032	rs77008630	4.98779e-09	-1.8043e-10	0.19757	0.00072761	-1.8043e-10	0.156185	0.00806602	-1.8043e-10	2.2304
36469253	rs73830350	7.40347e-10	-1.11651	-0.593546	0.000122631	-1.00091	-0.623489	0.00160416	-0.37519	0.990529
36469349	rs74282020	5.19983e-09	-1.8043e-10	0.239203	0.00075815	-1.8043e-10	0.197301	0.0085809	-1.8043e-10	2.29228
36469646	rs4678877	5.6912e-10	-1.21007	-0.763019	5.20805e-05	-1.75067	-0.730114	6.27674e-05	-1.73214	-0.893443
36470003	rs76995243	7.11353e-10	-0.686241	-1.06377	5.3657e-05	-1.36011	-1.09086	7.96124e-05	-1.42436	-0.963488
36470063	rs80262146	4.77586e-09	-1.8043e-10	0.154151	0.000697073	-1.8043e-10	0.113311	0.00755988	-1.8043e-10	2.1656
36470288	rs77834567	5.04282e-09	-1.8043e-10	0.208541	0.000735536	-1.8043e-10	0.167019	0.00819883	-1.8043e-10	2.24673
36470307	rs4678878	6.35608e-10	-1.08585	-0.776746	5.45245e-05	-1.69077	-0.744158	6.58683e-05	-1.67152	-0.905835
36470482	rs116835742	1.07138e-09	-1.34048	-3.28274e-10	0.000166038	-1.32136	-3.28274e-10	0.000232151	-1.31763	-3.28274e-10
36470634	rs6774073	7.38807e-10	-1.11188	-0.600265	0.00012243	-0.995952	-0.630091	0.0015964	-0.368776	0.979269
36470903	rs6774392	7.06645e-10	-1.12951	-0.627138	0.000116509	-1.01481	-0.660806	0.00144457	-0.393197	0.903747
36470927	rs73063804	1.33554e-09	-1.12009	-3.28274e-10	0.000223296	-1.02508	-3.28274e-10	0.000564159	-0.429679	-3.28274e-10
36471072	rs6774421	1.50408e-10	-1.89006	-1.41377	2.19895e-05	-1.9229	-1.42011	3.08679e-05	-1.91686	-1.41844
36471296	rs6774639	7.14343e-10	-1.74582	-3.28274e-10	0.000118793	-1.6562	-3.28274e-10	0.000169609	-1.63152	-3.28274e-10
36471414	rs73830355	7.13255e-10	-1.12951	-0.617828	0.000118087	-1.01481	-0.64735	0.00151257	-0.393197	0.949749
36471440	rs73063805	7.11737e-10	-1.12951	-0.619959	0.00011784	-1.01481	-0.649443	0.00150715	-0.393197	0.94616
36471902	rs75940917	6.22956e-10	-1.8827	-3.28274e-10	9.65521e-05	-1.8635	-3.28274e-10	0.000134352	-1.86455	-3.28274e-10
36471909	rs73063806	7.15027e-10	-1.10765	-0.637208	0.0001186	-0.991435	-0.66639	0.00150886	-0.362935	0.917032
36471959	rs76721200	4.53973e-09	-1.8043e-10	0.103445	0.000663037	-1.8043e-10	0.0632509	0.0070063	-1.8043e-10	2.08955
36472300	rs73063810	7.03155e-10	-1.11188	-0.649724	0.000116623	-0.995952	-0.678684	0.00146859	-0.368776	0.895821
36472386	rs73063811	7.04787e-10	-1.10765	-0.651633	0.000116931	-0.991435	-0.680559	0.00147242	-0.362935	0.892581
36472496	rs79750492	8.00958e-10	-0.535058	-1.09631	5.85729e-05	-1.23941	-1.1239	8.62909e-05	-1.30743	-0.999857
36472523	rs73063813	7.02368e-10	-1.11651	-0.646208	0.000116448	-1.00091	-0.675231	0.00146794	-0.37519	0.901787
36472642	rs73830361	6.99572e-10	-1.11651	-0.650197	0.000115992	-1.00091	-0.679148	0.00145803	-0.37519	0.895019
36472874	rs117529498	1.56081e-09	-1.8043e-10	-0.964217	0.000252802	-1.8043e-10	-0.900972	0.000359785	-1.8043e-10	-0.879509
36472974	rs73063814	6.87957e-10	-1.11651	-0.666939	0.000114101	-1.00091	-0.695591	0.00141709	-0.37519	0.866538
36473156	rs145655381	6.15938e-10	-1.89403	-3.28274e-10	9.33487e-05	-1.89724	-3.28274e-10	0.000130588	-1.89296	-3.28274e-10
36473472	rs11915205	1.53297e-10	-1.90062	-1.38418	2.2721e-05	-1.91826	-1.39203	3.19784e-05	-1.91	-1.38995
36473540	rs6808188	6.62537e-10	-1.12003	-0.701067	0.000109926	-1.00467	-0.7291	0.00133015	-0.380064	0.808095
36473541	rs6797191	6.61214e-10	-1.12003	-0.703067	0.000109711	-1.00467	-0.731062	0.00132558	-0.380064	0.804655
36473728	rs145563435	9.83634e-10	-1.8043e-10	-1.42593	0.000146921	-1.8043e-10	-1.44369	0.000208287	-1.8043e-10	-1.4261
36473732	rs73063822	1.3846e-09	-1.08401	-3.28274e-10	0.000231973	-0.98696	-3.28274e-10	0.000592496	-0.380672	-3.28274e-10
36473840	rs11129714	1.18537e-09	0.213927	-1.45329	6.0162e-05	-0.88089	-1.45565	8.98591e-05	-0.797608	-1.46916
36474055	rs55647641	6.48329e-10	-1.09346	-0.749318	0.000107862	-0.976278	-0.77645	0.00126926	-0.343354	0.724529
36474094	rs56187934	6.44055e-10	-1.08878	-0.760615	0.000107208	-0.971278	-0.787532	0.00125251	-0.336902	0.704795
36474255	rs147363047	6.60563e-10	-1.06172	-0.762365	0.00011016	-0.942398	-0.789249	0.001296	-0.299712	0.701732
36474423	rs75265240	9.63969e-10	-1.44612	-3.28274e-10	0.000111704	-1.71773	-3.28274e-10	0.000149097	-1.76042	-3.28274e-10
36474675	rs62245734	1.86553e-10	-1.83981	-1.24865	3.96597e-05	-1.49193	-1.26132	5.903e-05	-1.42903	-1.25794
36475036	rs9860312	7.11006e-10	-1.7505	-3.28274e-10	0.000118114	-1.66193	-3.28274e-10	0.000168597	-1.63751	-3.28274e-10
36475321	rs73063829	1.01488e-09	0.0284571	-1.42311	7.06907e-05	-0.749218	-1.42605	0.000108221	-0.610681	-1.47016
36475421	rs73063830	5.81941e-10	-1.11122	-0.839586	9.68708e-05	-0.995253	-0.864949	0.00105575	-0.367873	0.564868
36475473	rs73063831	5.85059e-10	-1.10237	-0.8431	9.74559e-05	-0.985788	-0.868391	0.00106203	-0.355636	0.558555
36475474	rs73063832	5.84512e-10	-1.09813	-0.84827	9.74031e-05	-0.981265	-0.873456	0.00105836	-0.349793	0.549253
36475542	rs11921700	1.47304e-10	-1.90684	-1.41784	2.20567e-05	-1.91404	-1.42592	3.11352e-05	-1.90426	-1.42241
36475581	rs73063837	5.68057e-10	-1.09346	-0.881495	9.47564e-05	-0.976278	-0.905993	0.00100297	-0.343354	0.489057
36475600	rs114423872	5.96268e-10	-1.92649	-3.28274e-10	0.000103208	-1.79683	-3.28274e-10	0.000145017	-1.78816	-3.28274e-10
36475606	rs55860050	1.48271e-09	-1.01555	-3.28274e-10	0.000137624	-1.50905	-3.28274e-10	0.000189821	-1.51893	-3.28274e-10
36475675	rs73830369	5.57951e-10	-1.09346	-0.899446	9.31059e-05	-0.976278	-0.923565	0.000970564	-0.343354	0.456216
36475679	rs56344205	1.76299e-09	-0.84241	-3.28274e-10	0.000298033	-0.736375	-3.28274e-10	0.000447103	-0.662226	-3.28274e-10
36475741	rs55854251	5.41665e-10	-1.10237	-0.920164	9.03738e-05	-0.985788	-0.943837	0.000922788	-0.355636	0.41802
36475930	rs60702255	5.23186e-10	-1.12003	-0.937206	8.72172e-05	-1.00467	-0.960506	0.00087245	-0.380064	0.386355
36475942	rs59646412	5.1657e-10	-1.1281	-0.941873	8.6075e-05	-1.01329	-0.96507	0.000855276	-0.391232	0.377642
36476201	rs56033701	5.20628e-10	-1.11122	-0.95092	8.68698e-05	-0.995253	-0.973916	0.000860784	-0.367873	0.360701
36476203	rs55932011	5.18924e-10	-1.10701	-0.958409	8.66252e-05	-0.990752	-0.981237	0.000853709	-0.362051	0.346626
36476468	rs73063902	4.79077e-10	-1.18397	-0.961351	7.95475e-05	-1.07311	-0.984112	0.000762808	-0.469093	0.341085
36476497	rs73065704	1.51026e-10	-1.91232	-1.3874	2.28649e-05	-1.90887	-1.39511	3.22788e-05	-1.89754	-1.39307
36476571	rs12492356	9.43837e-10	-1.8043e-10	-1.46722	0.000147594	-1.8043e-10	-1.43912	0.000199491	-1.8043e-10	-1.46924
36476621	rs73065706	4.66368e-10	-1.1715	-1.00071	7.75769e-05	-1.05975	-1.02256	0.000720225	-0.451643	0.266192
36476653	rs75416095	8.65869e-10	-1.55345	-3.28274e-10	9.74699e-05	-1.85404	-3.28274e-10	0.000133247	-1.87281	-3.28274e-10
36476658	rs34742417	1.92165e-09	-0.756239	-3.28274e-10	0.000167704	-1.31138	-3.28274e-10	0.000241786	-1.27696	-3.28274e-10
36476776	rs73065707	4.64153e-10	-1.14994	-1.02702	7.7375e-05	-1.03666	-1.04825	0.000705363	-0.421582	0.215279
36476945	rs116842490	1.37173e-09	-1.8043e-10	-1.09335	0.000184126	-1.8043e-10	-1.21796	0.000295153	-1.8043e-10	-1.07752
36476973	rs73065708	4.75061e-10	-1.0971	-1.05663	7.95417e-05	-0.980169	-1.07713	0.000716049	-0.348377	0.157111
36477116	rs1598529	3.13388e-10	-1.92585	-0.643881	5.06815e-05	-1.91113	-0.596886	5.87971e-05	-1.91572	-0.775204
36477515	rs12374174	2.42588e-10	-1.92249	-0.903321	3.92191e-05	-1.90105	-0.863363	4.72256e-05	-1.90138	-1.0087
36477614	rs76913925	2.8852e-09	-1.8043e-10	-0.34983	0.000431436	-1.8043e-10	-0.366461	0.00341394	-1.8043e-10	1.37061
36477664	rs73065713	4.3296e-10	-1.15325	-1.09328	7.22787e-05	-1.0402	-1.11285	0.000615524	-0.426186	0.0836452
36477833	rs73065719	4.13804e-10	-1.17909	-1.11269	6.89894e-05	-1.06789	-1.13174	0.000570644	-0.462266	0.0440174
36477883	rs1869848	4.83984e-10	-0.88975	-1.24538	4.0605e-05	-1.4712	-1.25849	5.80822e-05	-1.53476	-1.1684
36478051	rs73065721	4.21155e-10	-1.14058	-1.1336	7.0447e-05	-1.02664	-1.15207	0.000576612	-0.40856	0.000715386
36478269	rs148805789	6.08383e-10	-1.90637	-3.28274e-10	9.37609e-05	-1.89283	-3.28274e-10	0.000129895	-1.89829	-3.28274e-10
36479219	rs112252143	4.51462e-10	-0.975432	-1.22925	3.92389e-05	-1.52737	-1.23654	5.64574e-05	-1.58673	-1.1448
36479269	rs78365105	4.49993e-10	-0.968952	-1.23899	3.92529e-05	-1.51614	-1.24742	5.62626e-05	-1.57887	-1.15611
36479288	rs77455357	4.03229e-10	-1.16943	-1.14825	6.71769e-05	-1.05753	-1.16872	0.000525286	-0.448753	-0.0523187
36479474	rs13081097	2.3377e-10	-1.92248	-0.940366	3.76736e-05	-1.90611	-0.898506	4.53945e-05	-1.90696	-1.04267
36479539	rs192369406	3.41711e-10	-1.19401	-1.2892	5.7123e-05	-1.08388	-1.30449	0.000369496	-0.483178	-0.369696
36479687	rs79248993	3.38943e-10	-1.19401	-1.29733	5.66804e-05	-1.08388	-1.31227	0.000362131	-0.483178	-0.38983
36479720	rs73065726	3.37818e-10	-1.19401	-1.30066	5.65004e-05	-1.08388	-1.31545	0.000359131	-0.483178	-0.39815
36479751	rs73065728	3.30782e-10	-1.21046	-1.30526	5.52686e-05	-1.10153	-1.31984	0.000346881	-0.506299	-0.409733
36479783	rs35307391	4.16472e-10	-0.84717	-1.43819	3.88656e-05	-1.33012	-1.44335	5.5817e-05	-1.29412	-1.44882
36480004	rs57258426	3.27216e-10	-1.20226	-1.3243	5.47538e-05	-1.09273	-1.338	0.000334119	-0.494761	-0.458758
36480563	rs57854291	6.64702e-10	-1.81784	-3.28274e-10	0.000107899	-1.75239	-3.28274e-10	0.000189137	-1.52254	-3.28274e-10
36480604	rs17035057	2.18454e-10	-1.75691	-1.17369	2.84234e-05	-1.89801	-1.18836	3.92999e-05	-1.90934	-1.18445
36480613	rs56670799	6.5805e-10	-1.8279	-3.28274e-10	0.000106528	-1.76518	-3.28274e-10	0.000185466	-1.54214	-3.28274e-10
36480739	rs58856437	6.21146e-10	-1.88561	-3.28274e-10	9.86099e-05	-1.84241	-3.28274e-10	0.000163529	-1.66802	-3.28274e-10
36480904	rs56110436	6.4387e-10	-1.84968	-3.28274e-10	0.000103563	-1.7934	-3.28274e-10	0.000177435	-1.58641	-3.28274e-10
36481209	rs60145698	9.68363e-10	-1.8043e-10	-1.44157	0.000143856	-1.8043e-10	-1.46477	0.000202668	-1.8043e-10	-1.45344
36481212	rs80059669	1.0698e-09	-1.8043e-10	-1.34195	0.000171373	-1.8043e-10	-1.28973	0.000229412	-1.8043e-10	-1.3295
36481385	rs79491237	2.69642e-10	-1.48496	-1.23512	3.00627e-05	-1.78634	-1.24395	4.47264e-05	-1.82241	-1.14204
36481787	rs149736097	5.972e-10	-1.92493	-3.28274e-10	9.58292e-05	-1.87101	-3.28274e-10	0.000132629	-1.87746	-3.28274e-10
36483432	rs76500991	6.20267e-10	-1.88703	-3.28274e-10	9.95182e-05	-1.83324	-3.28274e-10	0.000162307	-1.67553	-3.28274e-10
36484045	rs73065734	9.04622e-10	-1.50966	-3.28274e-10	0.000136833	-1.51482	-3.28274e-10	0.000246452	-1.25785	-3.28274e-10
36484071	rs60818596	6.16733e-10	-1.89274	-3.28274e-10	9.86387e-05	-1.84212	-3.28274e-10	0.000159941	-1.69021	-3.28274e-10
36484118	rs59737912	6.1514e-10	-1.89533	-3.28274e-10	9.82344e-05	-1.84622	-3.28274e-10	0.000158841	-1.69711	-3.28274e-10
36484375	rs11717255	9.20774e-10	-1.55194	0.0599787	0.000176503	-1.33569	0.0754432	0.000202416	-1.35277	-0.101918
36484404	rs60892100	6.19693e-10	-1.88795	-3.28274e-10	9.93768e-05	-1.83466	-3.28274e-10	0.000161929	-1.67786	-3.28274e-10
36484468	rs55969645	6.31157e-10	-1.86962	-3.28274e-10	0.000102124	-1.80739	-3.28274e-10	0.000169159	-1.63418	-3.28274e-10
36484746	rs9865125	6.29502e-10	-1.87225	-3.28274e-10	9.65414e-05	-1.86361	-3.28274e-10	0.000134995	-1.85978	-3.28274e-10
36484823	rs3749279	1.98039e-10	-1.79586	-1.23286	2.66282e-05	-1.92133	-1.23027	4.08775e-05	-1.92642	-1.12801
36485336	rs61273647	6.48425e-10	-1.84263	-3.28274e-10	0.000107069	-1.76011	-3.28274e-10	0.000184477	-1.54749	-3.28274e-10
36485362	rs55874122	6.52718e-10	-1.83603	-3.28274e-10	0.000108062	-1.75087	-3.28274e-10	0.000187053	-1.53362	-3.28274e-10
36485772	rs78070622	9.44123e-10	-1.8043e-10	-1.46692	0.000143789	-1.8043e-10	-1.46523	0.00019922	-1.8043e-10	-1.4706
36486010	rs17246780	6.27671e-10	-1.87516	-3.28274e-10	0.000104711	-1.78238	-3.28274e-10	0.000138329	-1.83538	-3.28274e-10
36486161	rs77169739	9.68575e-10	-1.8043e-10	-1.44135	0.000144529	-1.8043e-10	-1.4601	0.000204268	-1.8043e-10	-1.44558
36486390	rs9875258	2.97227e-10	-1.73307	-0.889618	5.04954e-05	-1.65141	-0.86029	6.73509e-05	-1.69405	-0.861052
36486859	rs7610107	1.02687e-08	0.919682	-3.28274e-10	0.00106605	0.538132	-3.28274e-10	0.00139401	0.474925	-3.28274e-10
36486983	rs73065745	1.19257e-09	-1.23331	-3.28274e-10	0.000136054	-1.52053	-3.28274e-10	0.00017832	-1.58143	-3.28274e-10
36487026	rs12487305	1.95772e-10	-1.66957	-1.37066	3.59856e-05	-1.52701	-1.32345	4.69347e-05	-1.53755	-1.37871
36487492	rs936154	3.27447e-09	-0.229061	0.00579519	0.00025411	-0.891192	-0.00462196	0.00033342	-0.907043	-0.0485681
36487570	rs147601862	9.20856e-10	-1.49187	-3.28274e-10	0.000100449	-1.82393	-3.28274e-10	0.000136252	-1.85051	-3.28274e-10
36487654	rs936155	8.91173e-09	0.969935	-0.19199	0.000463052	-0.0940569	-0.201683	0.000578871	-0.161388	-0.242547
36487696	rs936156	7.97069e-09	0.862742	-0.196395	0.000418856	-0.189982	-0.206071	0.000527266	-0.250445	-0.246864
36487816	rs936157	3.13027e-09	0.0104258	-0.278731	0.000216917	-0.683284	-0.370781	0.00036608	-0.664236	-0.197926
36487920	rs9881480	1.54949e-10	-1.91976	-1.35432	2.32842e-05	-1.90345	-1.38235	3.50574e-05	-1.89469	-1.31334
36488350	rs870446	1.21271e-07	3.98384	-0.595242	0.00543981	2.71394	-0.546022	0.00627787	2.58382	-0.604045
36488377	rs936158	2.45067e-09	-0.421794	-0.0912689	0.000154633	-1.20164	-0.190888	0.000255229	-1.22027	-0.00257757
36488430	rs73830381	6.1039e-10	-1.90308	-3.28274e-10	0.000111862	-1.71632	-3.28274e-10	0.00016159	-1.67995	-3.28274e-10
36488495	rs870445	2.11511e-09	-0.433983	-0.226333	0.00016097	-1.03642	-0.315943	0.000266727	-1.03751	-0.141281
36488561	rs936159	2.42662e-09	-0.421794	-0.101128	0.000153172	-1.20164	-0.200384	0.000252646	-1.22027	-0.0127495
36488605	rs1456077	2.25029e-09	-0.479398	-0.118967	0.000144686	-1.24145	-0.217562	0.000238482	-1.25957	-0.0311563
36488618	rs4352335	1.91193e-09	-0.578901	-0.182409	0.000153044	-1.12924	-0.273615	0.000255413	-1.12624	-0.095894
36489964	rs76202877	8.66932e-09	-1.46094	2.21131	0.00175456	-1.04144	2.07784	0.00323649	-1.0403	2.35753
36490020	rs4678879	3.92036e-08	2.89803	-0.638683	0.00240241	1.93974	-0.589089	0.00281694	1.82246	-0.64407
36490792	rs6788685	2.87232e-09	-0.0561667	-0.298138	0.000250421	-0.590352	-0.320083	0.000356236	-0.554993	-0.334429
36490794	rs6764548	2.85376e-09	-0.0561667	-0.30462	0.000248819	-0.590352	-0.326503	0.00035397	-0.554993	-0.340809
36490875	rs6764657	2.70731e-09	-0.0901277	-0.323341	0.000238051	-0.619033	-0.342061	0.000337686	-0.584054	-0.358845
36490893	rs73065767	7.88169e-10	-1.64747	-3.28274e-10	0.000106399	-1.76638	-3.28274e-10	0.000148011	-1.76773	-3.28274e-10
36491181	rs148659242	2.86047e-09	-1.8043e-10	-0.358437	0.000459059	-1.8043e-10	-0.304401	0.000785515	-1.8043e-10	-0.0986752
36491641	rs1456079	1.95838e-09	-0.651353	-0.0859544	0.000134915	-1.34317	-0.185769	0.000221999	-1.36525	0.0029048
36491703	rs1456080	2.02697e-09	-0.616926	-0.0859544	0.000138104	-1.3198	-0.185769	0.000227146	-1.34233	0.0029048
36491962	rs6768006	2.47012e-09	-0.173505	-0.331652	0.00022319	-0.672276	-0.35328	0.00031658	-0.640023	-0.367417
36491987	rs6792390	2.01939e-09	-0.630643	-0.0759835	0.000139525	-1.31917	-0.176163	0.000229396	-1.34276	0.01319
36492049	rs6768186	1.66423e-09	-0.762314	-0.137745	0.000142331	-1.24488	-0.230548	0.000237013	-1.24713	-0.0497685
36492058	rs28436583	1.91257e-10	-1.73555	-1.32801	3.41261e-05	-1.54906	-1.35445	5.05501e-05	-1.55642	-1.28563
36492190	rs2005577	1.17081e-09	-1.18753	-0.064205	0.000106217	-1.60328	-0.164814	0.000182589	-1.58311	0.0253383
36492210	rs1109733	2.06728e-09	-0.607207	-0.0759835	0.000142741	-1.29638	-0.176163	0.000235018	-1.31854	0.01319
36492237	rs1109734	2.02867e-09	-0.626059	-0.0759835	0.000140896	-1.30939	-0.176163	0.000232035	-1.33132	0.01319
36492251	rs9917678	5.98133e-10	-1.92337	-3.28274e-10	0.00010344	-1.79459	-3.28274e-10	0.000148346	-1.76547	-3.28274e-10
36492450	rs1109735	2.0302e-09	-0.625304	-0.0759835	0.000139582	-1.31877	-0.176163	0.000230139	-1.33952	0.01319
36492695	rs9917806	2.09869e-09	-0.629595	-0.0385135	0.000143324	-1.32842	-0.140054	0.000236528	-1.35078	0.0518309
36493055	rs73065779	9.74005e-10	-1.43576	-3.28274e-10	0.000123155	-1.62013	-3.28274e-10	0.000162515	-1.67425	-3.28274e-10
36493127	rs78152084	1.66306e-09	-1.8043e-10	-0.900765	0.000234755	-1.8043e-10	-0.975037	0.000365358	-1.8043e-10	-0.864139
36493363	rs73065782	9.9147e-10	-1.41799	-3.28274e-10	0.000124901	-1.60605	-3.28274e-10	0.000164607	-1.66146	-3.28274e-10
36493634	rs73831045	6.15709e-10	-1.8944	-3.28274e-10	0.000114636	-1.69182	-3.28274e-10	0.000165925	-1.65348	-3.28274e-10
36493673	rs897546	1.65401e-10	-1.91037	-1.29844	2.42979e-05	-1.91274	-1.33045	3.69439e-05	-1.90333	-1.25228
36494006	rs35237806	2.31202e-10	-1.54649	-1.32739	4.20809e-05	-1.33772	-1.35626	6.17996e-05	-1.35171	-1.28941
36494027	rs114961705	8.48579e-10	-1.57362	-3.28274e-10	9.78655e-05	-1.84999	-3.28274e-10	0.000134849	-1.86086	-3.28274e-10
36494163	rs9838053	2.30781e-10	-1.54106	-1.33465	4.19671e-05	-1.33096	-1.36573	6.25568e-05	-1.34502	-1.28392
36494595	rs78612495	7.40506e-10	-1.70984	-3.28274e-10	9.92128e-05	-1.83631	-3.28274e-10	0.000134964	-1.86001	-3.28274e-10
36494612	rs75376489	1.48114e-09	-1.01661	-3.28274e-10	0.000269228	-0.83802	-3.28274e-10	0.000389138	-0.801081	-3.28274e-10
36494734	rs1814562	2.06526e-10	-1.66589	-1.32086	2.84836e-05	-1.71247	-1.37178	4.08406e-05	-1.75011	-1.30523
36494777	rs187542127	3.01243e-09	-0.306675	-3.28274e-10	0.000225278	-1.01624	-3.28274e-10	0.000306171	-1.04087	-3.28274e-10
36494822	rs183019542	7.42307e-10	-1.70742	-3.28274e-10	0.000138538	-1.50244	-3.28274e-10	0.000192514	-1.50484	-3.28274e-10
36494858	rs4626042	1.53226e-10	-1.88775	-1.39751	2.51462e-05	-1.82123	-1.38764	3.53626e-05	-1.82086	-1.3785
36494924	rs112365886	1.5911e-09	-0.945	-3.28274e-10	0.000321319	-0.661145	-3.28274e-10	0.000465126	-0.622707	-3.28274e-10
36495365	rs13088973	2.93223e-10	-1.29841	-1.33784	8.57632e-05	-0.608048	-1.37394	0.000144081	-0.49469	-1.29995
36495514	rs149297088	2.58065e-10	-1.6487	-1.11527	3.29211e-05	-1.70802	-1.23145	5.09e-05	-1.7476	-1.08755
36495620	rs116431364	1.77681e-10	-1.87445	-1.26274	3.03241e-05	-1.78486	-1.23678	4.25719e-05	-1.78377	-1.23005
36495946	rs9820219	3.06248e-10	-1.29841	-1.29437	8.83748e-05	-0.608048	-1.34394	0.000152062	-0.49469	-1.24604
36496724	rs62246672	6.51304e-10	-0.81111	-1.02709	6.63417e-05	-1.14204	-1.09672	9.87886e-05	-1.14423	-1.0278
36497088	rs75223282	1.13936e-09	-1.27896	-3.28274e-10	0.000209074	-1.09089	-3.28274e-10	0.000317073	-1.00588	-3.28274e-10
36497762	rs17035121	1.86645e-10	-1.92498	-1.16299	3.21814e-05	-1.81418	-1.14801	4.64084e-05	-1.79894	-1.12859
36497836	rs4678532	1.69889e-09	-1.54195	0.662503	0.000150878	-1.84201	0.424907	0.000289006	-1.84493	0.746368
36498018	rs73065789	1.86585e-10	-1.89886	-1.18943	3.10909e-05	-1.83205	-1.16461	4.38017e-05	-1.83227	-1.15307
36498085	rs73065792	1.85203e-10	-1.89886	-1.19687	3.08506e-05	-1.83205	-1.17237	4.34568e-05	-1.83227	-1.16098
36498282	rs73065795	1.84754e-10	-1.89711	-1.20105	3.08148e-05	-1.82885	-1.17673	4.34027e-05	-1.82907	-1.16542
36498472	rs73065796	1.82554e-10	-1.90056	-1.20957	3.03483e-05	-1.8352	-1.18564	4.27386e-05	-1.83542	-1.17449
36498498	rs73065798	1.82358e-10	-1.90056	-1.21065	3.03142e-05	-1.8352	-1.18676	4.26897e-05	-1.83542	-1.17564
36498786	rs10514699	1.79523e-10	-1.9038	-1.22308	2.97396e-05	-1.84134	-1.19975	4.18702e-05	-1.84155	-1.18889
36498835	rs77311937	2.67889e-09	-0.424021	-3.28274e-10	0.00053901	-0.143846	-3.28274e-10	0.000849263	-0.0206455	-3.28274e-10
36499047	rs10514700	1.79836e-10	-1.9038	-1.22134	2.97939e-05	-1.84134	-1.19793	4.1948e-05	-1.84155	-1.18703
36499406	rs139179480	1.57242e-09	-1.8043e-10	-0.956808	0.000215532	-1.8043e-10	-1.06047	0.000306717	-1.8043e-10	-1.03909
36499655	rs73065800	1.80579e-10	-1.90682	-1.21418	2.98401e-05	-1.84727	-1.19046	4.20196e-05	-1.84747	-1.17941
36499823	rs7635001	2.91845e-10	-1.24376	-1.3972	8.78412e-05	-0.529393	-1.42866	0.000146036	-0.412773	-1.36839
36499959	rs6550424	2.29573e-08	0.815808	0.908404	0.00142323	0.050738	0.776365	0.00222416	0.102951	0.839167
36500024	rs74867163	1.20033e-09	-1.22683	-3.28274e-10	0.000221799	-1.03181	-3.28274e-10	0.000337341	-0.94392	-3.28274e-10
36500140	rs77788886	1.20502e-09	-1.22293	-3.28274e-10	0.000222778	-1.0274	-3.28274e-10	0.000338902	-0.939304	-3.28274e-10
36500512	rs17035130	1.83584e-10	-1.90826	-1.19625	3.03168e-05	-1.85015	-1.17172	4.27064e-05	-1.85035	-1.16032
36500714	rs3214011	1.69433e-10	-1.89829	-1.28643	2.83668e-05	-1.82641	-1.26195	3.98025e-05	-1.82549	-1.25559
36501205	rs17035133	1.89218e-10	-1.90964	-1.16464	3.12438e-05	-1.85298	-1.13878	4.4039e-05	-1.85317	-1.12676
36501234	rs7648811	1.84126e-10	-1.90964	-1.19192	3.0368e-05	-1.85298	-1.16721	4.27823e-05	-1.85317	-1.15572
36501285	rs13060288	3.04437e-10	-1.23618	-1.36253	9.07476e-05	-0.518558	-1.40694	0.000154386	-0.401495	-1.32407
36501643	rs73067808	8.78993e-10	-1.5384	-3.28274e-10	0.000112367	-1.71181	-3.28274e-10	0.000148014	-1.76771	-3.28274e-10
36501720	rs76551100	1.2503e-09	-1.18604	-3.28274e-10	0.000231698	-0.988143	-3.28274e-10	0.000330616	-0.964058	-3.28274e-10
36501798	rs75766950	5.96466e-10	-1.92616	-3.28274e-10	0.000100539	-1.82303	-3.28274e-10	0.000144908	-1.78891	-3.28274e-10
36501862	rs73824585	1.84518e-10	-1.90964	-1.18979	3.04355e-05	-1.85298	-1.16499	4.28791e-05	-1.85317	-1.15346
36501933	rs73067810	1.84518e-10	-1.90964	-1.18979	3.04355e-05	-1.85298	-1.16499	4.28791e-05	-1.85317	-1.15346
36501976	rs73067812	1.84619e-10	-1.91011	-1.18878	3.02705e-05	-1.85947	-1.16393	4.26084e-05	-1.86059	-1.15238
36502086	rs148404535	1.21378e-09	-1.21569	-3.28274e-10	0.000245668	-0.9296	-3.28274e-10	0.000336591	-0.946145	-3.28274e-10
36502258	rs55768528	1.89368e-10	-1.91224	-1.16125	3.11823e-05	-1.85848	-1.13525	4.39554e-05	-1.85867	-1.12317
36502365	rs55978966	1.85033e-10	-1.91011	-1.18654	3.03413e-05	-1.85947	-1.1616	4.27099e-05	-1.86059	-1.15
36502368	rs56279726	1.85033e-10	-1.91011	-1.18654	3.03413e-05	-1.85947	-1.1616	4.27099e-05	-1.86059	-1.15
36502417	rs115170792	5.96762e-10	-1.92566	-3.28274e-10	9.7042e-05	-1.85844	-3.28274e-10	0.000139036	-1.83028	-3.28274e-10
36502491	rs55725146	1.85399e-10	-1.90826	-1.18641	3.06295e-05	-1.85015	-1.16146	4.31552e-05	-1.85035	-1.14986
36502514	rs55766331	1.85461e-10	-1.91822	-1.17611	3.01596e-05	-1.87635	-1.15073	4.2466e-05	-1.87738	-1.13893
36502671	rs56086007	1.89751e-10	-1.90682	-1.16464	3.14228e-05	-1.84727	-1.13878	4.4291e-05	-1.84747	-1.12676
36502708	rs9857246	2.31131e-08	0.898855	0.832121	0.00155474	0.159259	0.756227	0.00229283	0.207473	0.765053
36502918	rs111276202	1.22278e-09	-1.2083	-3.28274e-10	0.00022596	-1.01322	-3.28274e-10	0.000322324	-0.989458	-3.28274e-10
36503067	rs715660	7.85431e-10	-0.648343	-1.0026	6.8781e-05	-1.2171	-0.985556	9.24564e-05	-1.27135	-0.96693
36503309	rs11928506	1.86733e-10	-1.90221	-1.18529	3.1031e-05	-1.8383	-1.16029	4.3721e-05	-1.83851	-1.14867
36503485	rs12494487	2.93351e-10	-1.24222	-1.39359	8.31905e-05	-0.582582	-1.42986	0.000138891	-0.470581	-1.36074
36503611	rs73067818	6.01216e-10	-1.91822	-3.28274e-10	9.06921e-05	-1.92611	-3.28274e-10	0.000126719	-1.92304	-3.28274e-10
36504281	rs6767011	2.13141e-08	0.880087	0.769859	0.00144262	0.143137	0.697499	0.00212191	0.191166	0.703892
36504676	rs9859630	2.92716e-10	-1.24376	-1.39421	8.76631e-05	-0.529393	-1.43068	0.000147065	-0.412773	-1.36137
36504762	rs114541441	5.97053e-10	-1.92517	-3.28274e-10	9.6697e-05	-1.862	-3.28274e-10	0.000138155	-1.83664	-3.28274e-10
36504981	rs75412954	5.50433e-09	-1.8043e-10	0.296111	0.00082301	-1.8043e-10	0.279389	0.00136389	-1.8043e-10	0.453082
36506238	rs13100890	3.05564e-10	-1.19687	-1.39815	9.34465e-05	-0.462664	-1.43353	0.000156898	-0.343347	-1.36607
36506684	rs144929106	1.29809e-09	-1.14853	-3.28274e-10	0.000242265	-0.943549	-3.28274e-10	0.000369994	-0.851528	-3.28274e-10
36506784	rs9850763	2.1517e-08	0.898855	0.760566	0.00145272	0.159259	0.688358	0.00213714	0.207473	0.694736
36506926	rs9812914	2.07608e-08	0.863078	0.760566	0.00140877	0.128534	0.688358	0.00207174	0.176394	0.694736
36507111	rs7623278	2.1517e-08	0.898855	0.760566	0.00145272	0.159259	0.688358	0.00213714	0.207473	0.694736
36508057	rs6786646	6.65884e-10	-1.81606	-3.28274e-10	0.000112009	-1.715	-3.28274e-10	0.00015937	-1.69379	-3.28274e-10
36508883	rs58775847	1.66425e-10	-1.92202	-1.28062	2.66503e-05	-1.8911	-1.25967	3.73793e-05	-1.89162	-1.25228
36509129	rs73067830	1.85492e-10	-1.91957	-1.1746	2.99511e-05	-1.88487	-1.14915	4.21937e-05	-1.88542	-1.13732
36509573	rs144891121	1.12788e-09	-1.8043e-10	-1.28908	0.000164438	-1.8043e-10	-1.33105	0.000231278	-1.8043e-10	-1.32139
36510578	rs143491343	1.07083e-09	-1.8043e-10	-1.34099	0.000174453	-1.8043e-10	-1.27193	0.000235374	-1.8043e-10	-1.30384
36511013	rs11718858	1.93969e-10	-1.92684	-1.12264	2.99389e-05	-1.92338	-1.11104	3.79281e-05	-1.92154	-1.20778
36511160	rs117436351	9.42419e-10	-1.8043e-10	-1.46873	0.000142986	-1.8043e-10	-1.47084	0.00019916	-1.8043e-10	-1.47091
36511430	rs147542006	1.91375e-09	-1.8043e-10	-0.760361	0.000313369	-1.8043e-10	-0.686199	0.0003945	-1.8043e-10	-0.787395
36511470	rs11916844	1.04684e-09	-1.92539	0.561738	0.000142805	-1.92169	0.449588	0.000258441	-1.91912	0.708777
36511746	rs36064918	1.63081e-09	-0.920347	-3.28274e-10	0.000195223	-1.15944	-3.28274e-10	0.000250907	-1.23993	-3.28274e-10
36511945	rs11928382	2.96264e-10	-1.61746	-1.00847	4.22974e-05	-1.55927	-1.12958	6.54714e-05	-1.59878	-0.984619
36512233	rs7612223	6.79659e-10	-1.79559	-3.28274e-10	0.000113104	-1.70527	-3.28274e-10	0.000160826	-1.68469	-3.28274e-10
36512332	rs76879083	3.04058e-09	-0.297375	-3.28274e-10	0.000670689	0.0747262	-3.28274e-10	0.000891073	0.0274114	-3.28274e-10
36512371	rs76154246	4.0312e-09	-1.8043e-10	-0.0153597	0.000662491	-1.8043e-10	0.0624274	0.000930666	-1.8043e-10	0.0708855
36514508	rs114506731	1.61542e-10	-1.91431	-1.3181	2.49072e-05	-1.92268	-1.29574	3.49332e-05	-1.92166	-1.28992
36515035	rs17247293	1.69177e-10	-1.91526	-1.27097	2.75557e-05	-1.87186	-1.24551	3.86464e-05	-1.87165	-1.23891
36515184	rs56124003	6.61092e-10	-1.82329	-3.28274e-10	0.000112724	-1.70864	-3.28274e-10	0.000160398	-1.68736	-3.28274e-10
36515296	rs17035151	1.89818e-10	-1.92392	-1.1472	3.04562e-05	-1.89667	-1.12062	4.29307e-05	-1.89714	-1.10829
36515716	rs1456078	9.03006e-10	-1.68155	0.170102	8.90137e-05	-1.90025	-0.0445427	0.000165882	-1.90224	0.248507
36516302	rs1350145	3.51863e-10	-1.02459	-1.42935	0.000116324	-0.222455	-1.45474	0.000193786	-0.0939065	-1.40435
36516326	rs1350146	3.88849e-10	-0.91293	-1.44106	0.000135315	-0.0645093	-1.46147	0.00022551	0.0727964	-1.41945
36516385	rs115658024	6.03401e-10	-1.9146	-3.28274e-10	0.000106921	-1.76149	-3.28274e-10	0.000155393	-1.71906	-3.28274e-10
36516520	rs140233869	7.56702e-10	-1.68821	-3.28274e-10	0.000178201	-1.25067	-3.28274e-10	0.000262805	-1.1936	-3.28274e-10
36516721	rs56041708	6.75175e-10	-1.80221	-3.28274e-10	0.000112133	-1.71389	-3.28274e-10	0.000159382	-1.69371	-3.28274e-10
36517590	rs78551102	1.45217e-09	-1.03636	-3.28274e-10	0.000274689	-0.817939	-3.28274e-10	0.000421859	-0.720345	-3.28274e-10
36517657	rs34773966	1.3736e-09	-1.32959	0.2376	0.000116374	-1.6995	0.0227291	0.000222355	-1.69131	0.330573
36517759	rs11709139	1.09517e-09	-1.66091	0.342395	0.000105766	-1.89317	0.120816	0.000201892	-1.89542	0.438139
36517935	rs9881075	1.43916e-09	-1.36125	0.315887	0.000122797	-1.71587	0.0928274	0.000237258	-1.7068	0.410935
36518009	rs9843416	1.06431e-09	-1.66788	0.320784	0.000103392	-1.89562	0.100573	0.000196997	-1.89779	0.415964
36518064	rs7646747	2.21145e-08	0.880087	0.806725	0.0014959	0.143137	0.733767	0.0022004	0.191166	0.740213
36518129	rs7646768	2.58144e-08	0.880087	0.961422	0.00175161	0.143137	0.891572	0.00256632	0.191166	0.894046
36518315	rs115506154	1.40388e-09	-1.07018	-3.28274e-10	0.000264506	-0.855717	-3.28274e-10	0.000405553	-0.759764	-3.28274e-10
36518343	rs116836967	6.00961e-10	-1.91865	-3.28274e-10	9.12962e-05	-1.91947	-3.28274e-10	0.000127214	-1.91915	-3.28274e-10
36519078	rs1456081	2.15393e-08	0.797309	0.863146	0.00141269	0.0350345	0.784638	0.00216403	0.0870415	0.827673
36519160	rs73067855	6.06622e-10	-1.90927	-3.28274e-10	9.06397e-05	-1.92669	-3.28274e-10	0.000127542	-1.91657	-3.28274e-10
36519353	rs116486567	1.92878e-09	-0.752536	-3.28274e-10	0.000188738	-1.19322	-3.28274e-10	0.000262323	-1.19544	-3.28274e-10
36519970	rs112879670	1.0194e-09	-1.39021	-3.28274e-10	0.000187032	-1.2023	-3.28274e-10	0.000267404	-1.17625	-3.28274e-10
36520384	rs115749336	3.73514e-09	-0.0916393	-3.28274e-10	0.000531456	-0.157959	-3.28274e-10	0.00070882	-0.201414	-3.28274e-10
36520457	rs9840835	3.36318e-10	-1.05058	-1.44854	0.000111212	-0.258252	-1.46389	0.000181719	-0.131036	-1.43152
36520839	rs6788598	6.00602e-10	-1.91925	-3.28274e-10	0.000104955	-1.78005	-3.28274e-10	0.000152183	-1.73993	-3.28274e-10
36521185	rs34135865	1.45988e-10	-1.91912	-1.41454	2.22138e-05	-1.90537	-1.4275	3.22346e-05	-1.88306	-1.40892
36521264	rs11708473	5.39811e-10	-0.785835	-1.24013	4.42662e-05	-1.36242	-1.28093	6.10179e-05	-1.42436	-1.22949
36521696	rs11709479	6.50355e-10	-1.83966	-3.28274e-10	0.000105737	-1.77262	-3.28274e-10	0.000149839	-1.75546	-3.28274e-10
36521902	rs6767976	6.0004e-10	-1.92018	-3.28274e-10	0.000108382	-1.74791	-3.28274e-10	0.000157374	-1.70639	-3.28274e-10
36522360	rs35014592	5.74087e-10	-0.725011	-1.23939	4.62428e-05	-1.31941	-1.28026	6.35961e-05	-1.38373	-1.22873
36522418	rs79926540	9.63447e-10	-1.8043e-10	-1.44666	0.000143057	-1.8043e-10	-1.47033	0.000201664	-1.8043e-10	-1.45841
36522948	rs6795695	1.93553e-08	0.810667	0.742876	0.00132361	0.0835845	0.670956	0.00194544	0.130921	0.677309
36523062	rs10510685	6.22081e-10	-1.88411	-3.28274e-10	0.000104499	-1.7844	-3.28274e-10	0.000148598	-1.76377	-3.28274e-10
36523217	rs2885142	1.90122e-08	0.783526	0.752134	0.00130502	0.0603348	0.680063	0.00191763	0.107399	0.686429
36523640	rs149950171	2.25886e-09	-0.594564	-3.28274e-10	0.000391124	-0.464555	-3.28274e-10	0.000590581	-0.383909	-3.28274e-10
36523672	rs6787386	4.9769e-10	-0.896836	-1.21036	6.41652e-05	-1.13674	-1.13538	7.73357e-05	-1.17422	-1.24264
36523917	rs77915587	1.41825e-09	-1.06	-3.28274e-10	0.000267533	-0.844335	-3.28274e-10	0.000410399	-0.747885	-3.28274e-10
36524048	rs75607303	1.34948e-09	-1.1097	-3.28274e-10	0.000253058	-0.899961	-3.28274e-10	0.000387241	-0.805968	-3.28274e-10
36524086	rs74775818	1.36631e-09	-1.09731	-3.28274e-10	0.000256596	-0.886078	-3.28274e-10	0.000392898	-0.791466	-3.28274e-10
36524091	rs75774082	1.36047e-09	-1.10159	-3.28274e-10	0.000255367	-0.890876	-3.28274e-10	0.000390933	-0.796478	-3.28274e-10
36524130	rs78434471	1.41825e-09	-1.06	-3.28274e-10	0.000267533	-0.844335	-3.28274e-10	0.000410399	-0.747885	-3.28274e-10
36524169	rs77806933	1.34948e-09	-1.1097	-3.28274e-10	0.000253058	-0.899961	-3.28274e-10	0.000387241	-0.805968	-3.28274e-10
36524206	rs1456074	1.05216e-09	-0.222042	-1.13654	0.000161809	-0.301804	-1.04536	0.000201412	-0.303533	-1.15613
36524308	rs55847649	1.44153e-09	-1.04372	-3.28274e-10	0.000272443	-0.826149	-3.28274e-10	0.000418261	-0.72891	-3.28274e-10
36524405	rs2290530	2.42903e-10	-1.5442	-1.28031	3.13515e-05	-1.62955	-1.35877	4.53184e-05	-1.6766	-1.2747
36524408	rs41285095	1.44153e-09	-1.04372	-3.28274e-10	0.000272443	-0.826149	-3.28274e-10	0.000418261	-0.72891	-3.28274e-10
36524730	rs4678880	1.42258e-10	-1.9249	-1.43464	2.19494e-05	-1.90052	-1.44432	3.17368e-05	-1.87744	-1.4301
36524778	rs76731519	1.45382e-09	-1.03523	-3.28274e-10	0.000275038	-0.816671	-3.28274e-10	0.000422417	-0.719022	-3.28274e-10
36524868	rs116512548	1.45382e-09	-1.03523	-3.28274e-10	0.000275038	-0.816671	-3.28274e-10	0.000422417	-0.719022	-3.28274e-10
36524872	rs147796747	8.13378e-10	-1.61598	-3.28274e-10	0.000101163	-1.81684	-3.28274e-10	0.000139235	-1.82885	-3.28274e-10
36524951	rs79820074	1.45382e-09	-1.03523	-3.28274e-10	0.000275038	-0.816671	-3.28274e-10	0.000422417	-0.719022	-3.28274e-10
36524974	rs76551567	1.46628e-09	-1.02669	-3.28274e-10	0.000277669	-0.80715	-3.28274e-10	0.000426632	-0.709093	-3.28274e-10
36525224	rs77069230	1.45382e-09	-1.03523	-3.28274e-10	0.000275038	-0.816671	-3.28274e-10	0.000422417	-0.719022	-3.28274e-10
36525400	rs79455765	1.63057e-09	-0.920491	-3.28274e-10	0.000312478	-0.689045	-3.28274e-10	0.000482492	-0.586051	-3.28274e-10
36525444	rs35558432	3.11158e-10	-1.10697	-1.46991	0.000102727	-0.331146	-1.47036	0.000163481	-0.203868	-1.46445
36525522	rs116454290	1.48563e-09	-1.01358	-3.28274e-10	0.000281756	-0.792537	-3.28274e-10	0.000433183	-0.693854	-3.28274e-10
36525600	rs77253421	6.68523e-10	-1.81211	-3.28274e-10	9.82088e-05	-1.84648	-3.28274e-10	0.000136337	-1.84989	-3.28274e-10
36525694	rs74685626	1.4597e-09	-1.03119	-3.28274e-10	0.000276279	-0.812167	-3.28274e-10	0.000424406	-0.714324	-3.28274e-10
36525738	rs1456075	6.15305e-10	-1.89506	-3.28274e-10	9.79775e-05	-1.84884	-3.28274e-10	0.000137987	-1.83786	-3.28274e-10
36525834	rs1456076	2.19576e-09	-1.10354	0.480646	0.000278454	-1.20042	0.396093	0.000399706	-1.16454	0.390255
36525927	rs75181005	1.49172e-09	-1.0095	-3.28274e-10	0.000283043	-0.787981	-3.28274e-10	0.000435245	-0.689105	-3.28274e-10
36526208	rs77697960	1.49852e-09	-1.00494	-3.28274e-10	0.000284482	-0.782908	-3.28274e-10	0.000437553	-0.683817	-3.28274e-10
36526217	rs78344468	1.49889e-09	-1.0047	-3.28274e-10	0.00028456	-0.782635	-3.28274e-10	0.000437678	-0.683532	-3.28274e-10
36526276	rs75584204	1.49852e-09	-1.00494	-3.28274e-10	0.000284482	-0.782908	-3.28274e-10	0.000437553	-0.683817	-3.28274e-10
36526309	rs74975922	1.49852e-09	-1.00494	-3.28274e-10	0.000284482	-0.782908	-3.28274e-10	0.000437553	-0.683817	-3.28274e-10
36526768	rs41276519	6.15305e-10	-1.89506	-3.28274e-10	9.79775e-05	-1.84884	-3.28274e-10	0.000137987	-1.83786	-3.28274e-10
36526834	rs114543411	8.39856e-10	-1.58395	-3.28274e-10	0.000103143	-1.79747	-3.28274e-10	0.000141811	-1.81052	-3.28274e-10
36527206	rs78382041	1.48922e-09	-1.01117	-3.28274e-10	0.000282515	-0.789849	-3.28274e-10	0.000434399	-0.691052	-3.28274e-10
36527223	rs77475108	1.49531e-09	-1.00709	-3.28274e-10	0.000283802	-0.785302	-3.28274e-10	0.000436463	-0.686312	-3.28274e-10
36527398	rs113161663	1.4825e-09	-1.0157	-3.28274e-10	0.000281094	-0.79489	-3.28274e-10	0.000432122	-0.696308	-3.28274e-10
36527541	rs112533706	1.52215e-09	-0.989298	-3.28274e-10	0.000289482	-0.765488	-3.28274e-10	0.00044557	-0.665661	-3.28274e-10
36527720	rs45549732	1.53566e-09	-0.980466	-3.28274e-10	0.000292341	-0.75566	-3.28274e-10	0.000450156	-0.65542	-3.28274e-10
36527872	rs11926471	1.58991e-10	-1.79663	-1.4517	2.21238e-05	-1.89208	-1.44485	3.07964e-05	-1.89623	-1.44138
36527951	rs45619738	1.52845e-09	-0.985167	-3.28274e-10	0.000290816	-0.76089	-3.28274e-10	0.00044771	-0.66087	-3.28274e-10
36528015	rs13083668	2.94551e-10	-1.16936	-1.46237	9.35579e-05	-0.423798	-1.4712	0.000149961	-0.302938	-1.4517
36528088	rs115180678	1.52845e-09	-0.985167	-3.28274e-10	0.000290816	-0.76089	-3.28274e-10	0.00044771	-0.66087	-3.28274e-10
36528140	rs78953852	2.17104e-08	-1.8043e-10	1.66837	0.00321472	-1.8043e-10	1.64192	0.00546267	-1.8043e-10	1.84068
36528296	rs75772119	1.52845e-09	-0.985167	-3.28274e-10	0.000290816	-0.76089	-3.28274e-10	0.00044771	-0.66087	-3.28274e-10
36528303	rs61166540	6.16604e-10	-1.89295	-3.28274e-10	9.82998e-05	-1.84556	-3.28274e-10	0.000138472	-1.83435	-3.28274e-10
36528351	rs1378785	1.73238e-08	0.645414	0.797242	0.0012443	-0.0359028	0.728652	0.00181394	0.00723598	0.731006
36528610	rs78969813	3.24971e-09	-0.230857	-3.28274e-10	0.000900934	0.369852	-3.28274e-10	0.00145563	0.51818	-3.28274e-10
36528641	rs77025583	1.5355e-09	-0.980565	-3.28274e-10	0.000292308	-0.755771	-3.28274e-10	0.000450105	-0.655535	-3.28274e-10
36529281	rs1869847	1.85275e-08	0.730337	0.779495	0.00131523	0.0370084	0.711176	0.00191889	0.0809663	0.713521
36529477	rs114864894	1.54189e-09	-0.976413	-3.28274e-10	0.000293661	-0.751153	-3.28274e-10	0.000452275	-0.650724	-3.28274e-10
36529733	rs76515968	1.50829e-09	-0.998445	-3.28274e-10	0.000286549	-0.775671	-3.28274e-10	0.000440866	-0.676273	-3.28274e-10
36530049	rs77216282	1.59076e-09	-0.94521	-3.28274e-10	0.000304023	-0.716476	-3.28274e-10	0.000468909	-0.614607	-3.28274e-10
36530152	rs80168087	1.5152e-09	-0.993877	-3.28274e-10	0.00028801	-0.770586	-3.28274e-10	0.000443209	-0.670973	-3.28274e-10
36530275	rs79603775	1.5152e-09	-0.993877	-3.28274e-10	0.00028801	-0.770586	-3.28274e-10	0.000443209	-0.670973	-3.28274e-10
36530313	rs74640790	1.52484e-09	-0.987533	-3.28274e-10	0.000290051	-0.763524	-3.28274e-10	0.000446483	-0.663613	-3.28274e-10
36530418	rs7645818	1.88394e-10	-1.89468	-1.18396	3.39575e-05	-1.69301	-1.21546	4.99519e-05	-1.62313	-1.23082
36530544	rs74777540	1.54904e-09	-0.97179	-3.28274e-10	0.000295175	-0.746011	-3.28274e-10	0.000454705	-0.645367	-3.28274e-10
36530693	rs75062887	1.70331e-09	-0.876849	-3.28274e-10	0.000327958	-0.640695	-3.28274e-10	0.000507383	-0.535748	-3.28274e-10
36530892	rs114092731	4.37613e-09	-0.936265	1.00301	0.000797601	-0.706546	0.954575	0.00162617	-0.604269	1.23324
36530906	rs181028195	1.64973e-09	-0.908813	-3.28274e-10	0.000140705	-1.48691	-3.28274e-10	0.000191723	-1.50896	-3.28274e-10
36530964	rs73067863	2.58852e-10	-1.48535	-1.27557	3.28622e-05	-1.57743	-1.36383	4.77734e-05	-1.62861	-1.26994
36531144	rs78150526	1.68768e-09	-0.88607	-3.28274e-10	0.000324627	-0.650903	-3.28274e-10	0.000502025	-0.546365	-3.28274e-10
36531201	rs75540132	1.52423e-09	-0.987935	-3.28274e-10	0.000289921	-0.763971	-3.28274e-10	0.000446275	-0.66408	-3.28274e-10
36531214	rs115143549	1.70331e-09	-0.876849	-3.28274e-10	0.000327958	-0.640695	-3.28274e-10	0.000507383	-0.535748	-3.28274e-10
36531222	rs115177641	1.59906e-09	-0.940007	-3.28274e-10	0.000305784	-0.7107	-3.28274e-10	0.000471737	-0.608593	-3.28274e-10
36531299	rs114543694	1.70331e-09	-0.876849	-3.28274e-10	0.000327958	-0.640695	-3.28274e-10	0.000507383	-0.535748	-3.28274e-10
36531392	rs79324300	1.70331e-09	-0.876849	-3.28274e-10	0.000327958	-0.640695	-3.28274e-10	0.000507383	-0.535748	-3.28274e-10
36531528	rs75957533	1.70331e-09	-0.876849	-3.28274e-10	0.000327958	-0.640695	-3.28274e-10	0.000507383	-0.535748	-3.28274e-10
36531529	rs78562003	1.70331e-09	-0.876849	-3.28274e-10	0.000327958	-0.640695	-3.28274e-10	0.000507383	-0.535748	-3.28274e-10
36531580	rs79763750	1.70331e-09	-0.876849	-3.28274e-10	0.000327958	-0.640695	-3.28274e-10	0.000507383	-0.535748	-3.28274e-10
36531717	rs113054910	1.30051e-09	-1.14667	-3.28274e-10	0.000507814	-0.203464	-3.28274e-10	0.00073214	-0.169043	-3.28274e-10
36531899	rs76342392	9.52263e-10	-1.45834	-3.28274e-10	0.000176962	-1.25764	-3.28274e-10	0.000253886	-1.22813	-3.28274e-10
36531907	rs75912316	1.71163e-09	-0.871979	-3.28274e-10	0.00032973	-0.635305	-3.28274e-10	0.000510235	-0.530143	-3.28274e-10
36531961	rs9872063	1.89718e-10	-1.89181	-1.17983	3.43517e-05	-1.68537	-1.21156	5.05793e-05	-1.61443	-1.22704
36532082	rs79258285	1.684e-09	-0.888249	-3.28274e-10	0.000323845	-0.653315	-3.28274e-10	0.000500767	-0.548875	-3.28274e-10
36532164	rs79156336	1.71163e-09	-0.871979	-3.28274e-10	0.00032973	-0.635305	-3.28274e-10	0.000510235	-0.530143	-3.28274e-10
36532507	rs149349395	1.77327e-09	-1.8043e-10	-0.8366	0.000242677	-1.8043e-10	-0.941849	0.000392753	-1.8043e-10	-0.791833
36532552	rs77465841	1.0314e-09	-1.8043e-10	-1.37851	0.00015255	-1.8043e-10	-1.40609	0.000221367	-1.8043e-10	-1.36519
36532562	rs115751093	1.52935e-09	-0.984582	-3.28274e-10	0.000291005	-0.760241	-3.28274e-10	0.000448013	-0.660192	-3.28274e-10
36532662	rs144652780	3.11868e-09	-1.8043e-10	-0.272013	0.000507319	-1.8043e-10	-0.20444	0.000641411	-1.8043e-10	-0.301345
36532890	rs80136213	1.67226e-09	-0.895249	-3.28274e-10	0.000321344	-0.661068	-3.28274e-10	0.000496744	-0.55694	-3.28274e-10
36532891	rs147436277	7.78664e-10	-1.6596	-3.28274e-10	9.13238e-05	-1.91917	-3.28274e-10	0.000127431	-1.91744	-3.28274e-10
36533191	rs75654990	1.67226e-09	-0.895249	-3.28274e-10	0.000321344	-0.661068	-3.28274e-10	0.000496744	-0.55694	-3.28274e-10
36533334	rs113053993	1.24534e-09	-1.91559	0.725567	0.000175075	-1.90091	0.632544	0.000311535	-1.89571	0.872209
36533421	rs111249556	1.53827e-09	-0.978764	-3.28274e-10	0.000292894	-0.753767	-3.28274e-10	0.000451045	-0.653448	-3.28274e-10
36533820	rs79646583	1.67226e-09	-0.895249	-3.28274e-10	0.000321344	-0.661068	-3.28274e-10	0.000496744	-0.55694	-3.28274e-10
36534066	rs77810709	1.64205e-09	-0.91348	-3.28274e-10	0.000314917	-0.681271	-3.28274e-10	0.000486411	-0.57796	-3.28274e-10
36534129	rs77530891	1.64992e-09	-0.908699	-3.28274e-10	0.00031659	-0.675971	-3.28274e-10	0.000489101	-0.572445	-3.28274e-10
36534288	rs2290529	4.44018e-10	-0.898878	-1.32244	4.10127e-05	-1.36721	-1.35248	5.61671e-05	-1.42275	-1.31394
36534540	rs2290528	2.91257e-10	-1.17734	-1.46563	9.24972e-05	-0.43506	-1.47134	0.000147349	-0.314645	-1.45757
36535044	rs145444316	6.38549e-10	-1.85798	-3.28274e-10	0.000112799	-1.70797	-3.28274e-10	0.000185207	-1.54354	-3.28274e-10
36536164	rs1456071	2.09189e-08	0.713901	0.917329	0.00148988	0.0228827	0.849991	0.00218074	0.0666831	0.855721
36536284	rs77158727	1.48964e-09	-1.01089	-3.28274e-10	0.000282604	-0.789532	-3.28274e-10	0.000434542	-0.690722	-3.28274e-10
36536489	rs190828873	8.67012e-10	-1.55213	-3.28274e-10	0.000105207	-1.77765	-3.28274e-10	0.000144507	-1.79169	-3.28274e-10
36536714	rs1456072	2.35615e-08	0.765011	0.985178	0.00158125	0.0668336	0.865558	0.00243722	0.111122	0.922475
36537274	rs75883651	1.42034e-09	-1.05853	-3.28274e-10	0.000267974	-0.842688	-3.28274e-10	0.000411105	-0.746166	-3.28274e-10
36537716	rs114857310	3.45633e-09	-0.169215	-3.28274e-10	0.00113737	0.602898	-3.28274e-10	0.00175933	0.707674	-3.28274e-10
36537816	rs6786359	2.48389e-08	0.751965	1.05102	0.00163013	0.0183244	0.944509	0.00252494	0.0673361	1.00162
36538786	rs73067874	6.15613e-10	-1.89456	-3.28274e-10	9.1054e-05	-1.92213	-3.28274e-10	0.000129206	-1.90361	-3.28274e-10
36539719	rs116781452	6.65902e-10	-1.81604	-3.28274e-10	0.000142172	-1.47654	-3.28274e-10	0.000213104	-1.40323	-3.28274e-10
36540527	rs73067877	6.3661e-10	-1.86102	-3.28274e-10	0.000104186	-1.7874	-3.28274e-10	0.000147604	-1.77048	-3.28274e-10
36540827	rs141072316	9.40583e-10	-1.8043e-10	-1.47068	0.000144077	-1.8043e-10	-1.46323	0.00019909	-1.8043e-10	-1.47126
36540861	rs79909047	3.32202e-09	-0.20885	-3.28274e-10	0.000401318	-0.438825	-3.28274e-10	0.000524259	-0.503029	-3.28274e-10
36542188	rs77390784	7.54252e-09	-1.8043e-10	0.611133	0.00103734	-1.8043e-10	0.51084	0.00190603	-1.8043e-10	0.787763
36542741	rs79637626	3.15995e-09	-1.8043e-10	-0.258866	0.00049896	-1.8043e-10	-0.221053	0.000787877	-1.8043e-10	-0.0956726
36542897	rs4624518	2.07177e-10	-1.89957	-1.08403	3.67988e-05	-1.69607	-1.13204	5.47658e-05	-1.62437	-1.13758
36545522	rs12637610	2.80618e-10	-1.4673	-1.21288	3.51531e-05	-1.56135	-1.31252	5.17651e-05	-1.61374	-1.20456
36545740	rs12637657	2.75599e-10	-1.48535	-1.21288	3.45925e-05	-1.57743	-1.31252	5.10012e-05	-1.62861	-1.20456
36547056	rs73067887	2.81623e-10	-1.4673	-1.20931	3.52519e-05	-1.56135	-1.30971	5.19535e-05	-1.61374	-1.20092
36547133	rs11711733	6.2279e-10	-1.88297	-3.28274e-10	0.000100809	-1.82036	-3.28274e-10	0.000142523	-1.80551	-3.28274e-10
36548011	rs148705370	1.0112e-09	-1.39828	-3.28274e-10	0.000190064	-1.18622	-3.28274e-10	0.000273097	-1.15519	-3.28274e-10
36548148	rs2885143	3.25987e-10	-1.5253	-1.00502	3.71137e-05	-1.8278	-0.991792	5.14732e-05	-1.85388	-0.97007
36549029	rs147711137	1.59346e-09	-1.8043e-10	-0.943518	0.000221165	-1.8043e-10	-1.03467	0.000318755	-1.8043e-10	-1.00059
36549795	rs74344592	1.03064e-09	-1.37924	-3.28274e-10	0.00019439	-1.16371	-3.28274e-10	0.000279443	-1.13222	-3.28274e-10
36550238	rs4425209	2.65823e-10	-1.48535	-1.249	3.43269e-05	-1.57743	-1.32022	4.9175e-05	-1.62861	-1.24102
36550276	rs144657763	6.086e-10	-1.90602	-3.28274e-10	9.77262e-05	-1.85141	-3.28274e-10	0.000138231	-1.83609	-3.28274e-10
36550575	rs115199424	1.76191e-10	-1.70191	-1.4437	2.34785e-05	-1.81428	-1.46322	3.30364e-05	-1.82077	-1.44664
36550818	rs144067701	1.89852e-10	-1.63918	-1.43176	2.47165e-05	-1.76877	-1.45734	3.49327e-05	-1.77648	-1.43511
36551436	rs62243789	5.96919e-10	-0.751411	-1.17399	5.75037e-05	-1.15861	-1.22312	8.44303e-05	-1.15481	-1.17428
36552188	rs9827528	3.38939e-10	-1.53693	-0.95443	3.82424e-05	-1.8474	-0.942235	5.33182e-05	-1.87108	-0.917655
36553602	rs17035210	2.97449e-10	-1.42289	-1.19905	3.76714e-05	-1.52163	-1.28305	5.42146e-05	-1.5769	-1.19516
36553948	rs13091057	2.33516e-10	-1.41364	-1.45028	7.22422e-05	-0.687469	-1.46609	0.000115058	-0.566185	-1.45339
36554037	rs4678882	2.9001e-10	-1.78952	-0.85774	3.79423e-05	-1.92658	-0.870935	5.59449e-05	-1.92203	-0.818613
36554228	rs78307918	9.87783e-10	-1.42172	-3.28274e-10	0.000184855	-1.21401	-3.28274e-10	0.000265458	-1.18356	-3.28274e-10
36555054	rs75033615	8.33784e-10	-1.5912	-3.28274e-10	0.000150654	-1.41859	-3.28274e-10	0.000215333	-1.39283	-3.28274e-10
36555344	rs73067894	1.45669e-10	-1.87468	-1.46117	2.30233e-05	-1.85221	-1.44486	3.24474e-05	-1.83335	-1.45205
36555637	rs111448966	6.44708e-10	-1.84838	-3.28274e-10	9.08431e-05	-1.92445	-3.28274e-10	0.000127341	-1.91814	-3.28274e-10
36556725	rs6797696	3.22768e-09	-1.64577	1.40812	0.000583765	-1.66173	1.59765	0.000563882	-1.67406	1.24389
36556806	rs9825477	1.41315e-10	-1.89629	-1.46989	2.43793e-05	-1.77664	-1.46321	3.50178e-05	-1.74685	-1.46231
36557517	rs11710098	1.69467e-09	-0.881937	-3.28274e-10	0.000312146	-0.690108	-3.28274e-10	0.000428747	-0.704147	-3.28274e-10
36557753	rs111235138	6.49037e-10	-1.84169	-3.28274e-10	0.000107863	-1.75272	-3.28274e-10	0.000149024	-1.76091	-3.28274e-10
36558606	rs112480952	6.65568e-10	-1.81654	-3.28274e-10	0.000110937	-1.72461	-3.28274e-10	0.000152853	-1.73554	-3.28274e-10
36558623	rs114470630	8.02173e-10	-1.62985	-3.28274e-10	0.000151945	-1.41006	-3.28274e-10	0.000220495	-1.36914	-3.28274e-10
36558778	rs78558400	1.42116e-09	-1.8043e-10	-1.05795	0.000211188	-1.8043e-10	-1.08083	0.000323631	-1.8043e-10	-0.98541
36559751	rs78277832	4.9293e-10	-0.670497	-1.44632	6.9437e-05	-0.725483	-1.46768	0.000105322	-0.658306	-1.44968
36559851	rs6777047	8.59406e-09	-0.597666	1.33931	0.00191235	-0.499973	1.62248	0.00160787	-0.533443	1.15109
36560102	rs6777181	3.22348e-09	-1.68464	1.44567	0.000645714	-1.69724	1.73402	0.000551069	-1.70702	1.25386
36560107	rs79043318	2.21209e-09	-0.615485	-3.28274e-10	0.000402978	-0.434697	-3.28274e-10	0.000552598	-0.450384	-3.28274e-10
36560251	rs9861751	1.40068e-10	-1.90393	-1.47113	2.40933e-05	-1.79423	-1.45741	3.42641e-05	-1.76617	-1.46475
36561141	rs1456068	2.9995e-09	-1.7062	1.39522	0.000608223	-1.71822	1.69518	0.000520667	-1.72754	1.21763
36561375	rs4678883	1.61802e-09	-1.15115	0.222932	0.000173187	-1.3646	0.0853909	0.000280207	-1.40784	0.278356
36561724	rs28551677	1.37505e-10	-1.92641	-1.46711	2.22538e-05	-1.86538	-1.46568	3.20006e-05	-1.84533	-1.45393
36561916	rs77197403	1.7733e-09	-0.836582	-3.28274e-10	0.000322319	-0.658039	-3.28274e-10	0.000443929	-0.66935	-3.28274e-10
36561951	rs79665490	1.79517e-09	-0.824323	-3.28274e-10	0.000326609	-0.644817	-3.28274e-10	0.000449811	-0.656187	-3.28274e-10
36562018	rs6797011	1.59306e-09	-1.16422	0.220454	0.00017212	-1.3684	0.0830148	0.000278302	-1.41214	0.275836
36562545	rs74505555	1.84011e-09	-0.799595	-3.28274e-10	0.000335431	-0.618163	-3.28274e-10	0.000461907	-0.629651	-3.28274e-10
36563089	rs6787556	1.54333e-09	-1.22663	0.251144	0.000167944	-1.42239	0.112438	0.00027322	-1.46176	0.307023
36563293	rs4678533	1.57068e-09	-1.20906	0.251144	0.000175991	-1.37559	0.112438	0.000286202	-1.41534	0.307023
36564047	rs79092526	1.88434e-09	-0.775845	-3.28274e-10	0.000344122	-0.592582	-3.28274e-10	0.000473822	-0.604182	-3.28274e-10
36564113	rs140531553	1.5129e-09	-1.8043e-10	-0.995396	0.000232677	-1.8043e-10	-0.983929	0.000370777	-1.8043e-10	-0.849413
36564271	rs78721071	1.49077e-10	-1.85188	-1.46083	2.10045e-05	-1.9247	-1.46415	2.94479e-05	-1.9186	-1.4638
36564602	rs11711958	1.95485e-09	-0.739109	-3.28274e-10	0.000357998	-0.553052	-3.28274e-10	0.000492844	-0.564822	-3.28274e-10
36565049	rs62243790	6.86379e-10	-1.78575	-3.28274e-10	0.00011855	-1.65824	-3.28274e-10	0.000167593	-1.64347	-3.28274e-10
36565707	rs34328673	5.96082e-10	-1.9268	-3.28274e-10	9.15252e-05	-1.91696	-3.28274e-10	0.000126771	-1.92263	-3.28274e-10
36565852	rs1869846	1.43094e-09	-1.86564	0.81455	0.000270216	-1.89465	1.06029	0.000256859	-1.89611	0.679623
36565910	rs112058982	1.88434e-09	-0.775845	-3.28274e-10	0.000344122	-0.592582	-3.28274e-10	0.000473822	-0.604182	-3.28274e-10
36565946	rs115734396	2.83547e-09	-0.367216	-3.28274e-10	0.0004825	-0.254598	-3.28274e-10	0.000728834	-0.17357	-3.28274e-10
36566312	rs116216059	6.05037e-10	-1.91189	-3.28274e-10	9.3035e-05	-1.9006	-3.28274e-10	0.000131636	-1.88497	-3.28274e-10
36566686	rs114903780	1.78003e-09	-0.832792	-3.28274e-10	0.000234249	-0.977197	-3.28274e-10	0.000316991	-1.00614	-3.28274e-10
36566846	rs17035223	1.06352e-09	-1.8043e-10	-1.34784	0.000167513	-1.8043e-10	-1.31252	0.000227115	-1.8043e-10	-1.33956
36567078	rs11714333	1.93257e-09	-0.750573	-3.28274e-10	0.000353611	-0.565383	-3.28274e-10	0.00048683	-0.577101	-3.28274e-10
36567796	rs6810243	1.41096e-10	-1.92608	-1.44166	2.16973e-05	-1.88719	-1.46921	3.20484e-05	-1.87121	-1.42656
36568099	rs57328103	1.37371e-10	-1.92626	-1.46823	2.14112e-05	-1.90517	-1.4645	3.03698e-05	-1.89301	-1.45856
36569152	rs79722866	7.56547e-10	-1.68841	-3.28274e-10	0.000140506	-1.48833	-3.28274e-10	0.00020325	-1.45058	-3.28274e-10
36570000	rs7427538	2.35773e-10	-1.48349	-1.37082	2.93951e-05	-1.7067	-1.34605	4.18609e-05	-1.66113	-1.36954
36570279	rs75665620	1.88434e-09	-0.775845	-3.28274e-10	0.000344122	-0.592582	-3.28274e-10	0.000473822	-0.604182	-3.28274e-10
36570761	rs4635662	1.76019e-09	-1.8043e-10	-0.844003	0.000245717	-1.8043e-10	-0.929399	0.000388501	-1.8043e-10	-0.80272
36571253	rs78881270	1.02636e-09	-1.38341	-3.28274e-10	0.000128909	-1.57447	-3.28274e-10	0.000175225	-1.59894	-3.28274e-10
36571332	rs111382852	1.25881e-09	-1.17925	-3.28274e-10	0.000406573	-0.425816	-3.28274e-10	0.000580933	-0.400379	-3.28274e-10
36571784	rs7644206	1.95098e-09	-0.741092	-3.28274e-10	0.00035408	-0.564057	-3.28274e-10	0.000486813	-0.577135	-3.28274e-10
36572341	rs142893248	1.84011e-09	-0.799595	-3.28274e-10	0.000335431	-0.618163	-3.28274e-10	0.000461907	-0.629651	-3.28274e-10
36572493	rs13098641	6.62136e-10	-1.82171	-3.28274e-10	9.28886e-05	-1.90218	-3.28274e-10	0.000127066	-1.92031	-3.28274e-10
36572629	rs76520144	1.84011e-09	-0.799595	-3.28274e-10	0.000335431	-0.618163	-3.28274e-10	0.000461907	-0.629651	-3.28274e-10
36572647	rs2885141	2.25941e-09	-1.69269	1.09837	0.000396631	-1.76338	1.3128	0.000387457	-1.77544	0.970029
36572662	rs79536445	1.88434e-09	-0.775845	-3.28274e-10	0.000344122	-0.592582	-3.28274e-10	0.000473822	-0.604182	-3.28274e-10
36572804	rs4482623	2.23672e-09	-1.69269	1.08828	0.000392487	-1.76338	1.3023	0.000383666	-1.77544	0.960195
36573076	rs9681505	2.74853e-09	-1.92484	1.52649	0.000527216	-1.92663	1.76066	0.000470216	-1.92546	1.31364
36573091	rs7647494	2.41658e-10	-1.35884	-1.47082	2.89986e-05	-1.59637	-1.46996	4.25522e-05	-1.54557	-1.46871
36574524	rs75350845	9.4173e-10	-1.8043e-10	-1.46946	0.000143286	-1.8043e-10	-1.46873	0.000199707	-1.8043e-10	-1.46816
36576229	rs7372042	3.90074e-09	-0.501864	0.453606	0.00038414	-0.773757	0.291184	0.000609236	-0.855049	0.50224
36576312	rs7372037	7.20618e-09	-0.590385	1.1559	0.00132128	-0.629141	1.38191	0.0012402	-0.669259	1.02727
36576628	rs7627024	2.52591e-10	-1.31517	-1.47024	2.92437e-05	-1.58883	-1.46909	4.30533e-05	-1.53503	-1.46755
36576714	rs78136769	1.7328e-09	-0.859682	-3.28274e-10	0.000314383	-0.682968	-3.28274e-10	0.000433047	-0.694168	-3.28274e-10
36577129	rs150803710	6.07663e-10	-1.90756	-3.28274e-10	9.09122e-05	-1.92369	-3.28274e-10	0.000126765	-1.92268	-3.28274e-10
36580279	rs77423019	1.66038e-09	-0.902377	-3.28274e-10	0.00030373	-0.71744	-3.28274e-10	0.000419717	-0.725434	-3.28274e-10
36580707	rs9814770	1.37229e-10	-1.92674	-1.46879	2.17999e-05	-1.88741	-1.46426	3.09477e-05	-1.8722	-1.46051
36580752	rs139080861	9.83073e-10	-1.8043e-10	-1.4265	0.000146051	-1.8043e-10	-1.44962	0.000201682	-1.8043e-10	-1.45832
36580774	rs117729034	1.01315e-09	-1.8043e-10	-1.39636	0.000149321	-1.8043e-10	-1.42748	0.000205347	-1.8043e-10	-1.44031
36580814	rs149468953	1.37589e-09	-1.8043e-10	-1.09032	0.000209309	-1.8043e-10	-1.08977	0.000286681	-1.8043e-10	-1.10665
36581044	rs79188629	2.29705e-10	-1.41556	-1.46482	2.52199e-05	-1.74311	-1.46283	3.63882e-05	-1.71126	-1.45951
36581177	rs6777327	1.6716e-09	-0.895643	-3.28274e-10	0.000302403	-0.721818	-3.28274e-10	0.00041662	-0.73284	-3.28274e-10
36581893	rs79703222	1.71204e-09	-0.871739	-3.28274e-10	0.000310316	-0.695988	-3.28274e-10	0.000427471	-0.707128	-3.28274e-10
36582121	rs117480488	5.11015e-09	-1.8043e-10	0.221806	0.00100871	-1.8043e-10	0.482845	0.0011535	-1.8043e-10	0.28554
36582244	rs149102893	5.96193e-10	-1.92661	-3.28274e-10	9.08032e-05	-1.92489	-3.28274e-10	0.000126336	-1.92607	-3.28274e-10
36582391	rs75920017	6.27071e-10	-1.87612	-3.28274e-10	9.09421e-05	-1.92336	-3.28274e-10	0.000127551	-1.9165	-3.28274e-10
36582555	rs76876765	2.44645e-10	-1.35076	-1.46661	2.93392e-05	-1.5902	-1.46445	4.31273e-05	-1.53894	-1.46192
36583517	rs4308224	2.60898e-09	-1.59561	1.14515	0.000471137	-1.65758	1.37915	0.000455193	-1.67205	1.02776
36583795	rs79162033	1.72504e-09	-0.864175	-3.28274e-10	0.000312861	-0.68782	-3.28274e-10	0.000430961	-0.698997	-3.28274e-10
36584169	rs140065890	6.29374e-10	-1.87245	-3.28274e-10	9.07366e-05	-1.92562	-3.28274e-10	0.000126748	-1.92282	-3.28274e-10
36584541	rs76409638	1.83253e-09	-0.803723	-3.28274e-10	0.000333942	-0.622611	-3.28274e-10	0.000459866	-0.634079	-3.28274e-10
36584611	rs4678886	1.3797e-10	-1.92531	-1.46483	2.12774e-05	-1.90696	-1.46897	3.04873e-05	-1.89554	-1.45217
36585240	rs62243792	1.19259e-09	-1.2333	-3.28274e-10	0.000162078	-1.3455	-3.28274e-10	0.000221642	-1.36395	-3.28274e-10
36585382	rs62243793	3.28509e-10	-1.11667	-1.40594	2.94579e-05	-1.65065	-1.39997	4.23709e-05	-1.61396	-1.40459
36585540	rs77430638	1.90553e-09	-0.764665	-3.28274e-10	0.000341887	-0.599101	-3.28274e-10	0.000471259	-0.609607	-3.28274e-10
36585634	rs79980275	1.80981e-09	-0.816199	-3.28274e-10	0.000329482	-0.636057	-3.28274e-10	0.000453751	-0.647466	-3.28274e-10
36586021	rs6781630	1.80981e-09	-0.816199	-3.28274e-10	0.000329482	-0.636057	-3.28274e-10	0.000453751	-0.647466	-3.28274e-10
36586272	rs6781771	1.83253e-09	-0.803723	-3.28274e-10	0.000333942	-0.622611	-3.28274e-10	0.000459866	-0.634079	-3.28274e-10
36586680	rs6808581	1.80981e-09	-0.816199	-3.28274e-10	0.000329482	-0.636057	-3.28274e-10	0.000453751	-0.647466	-3.28274e-10
36586822	rs77784003	8.72564e-10	-1.54574	-3.28274e-10	0.000185205	-1.21212	-3.28274e-10	0.000268812	-1.171	-3.28274e-10
36587058	rs77740303	9.41363e-10	-1.8043e-10	-1.46985	0.000143383	-1.8043e-10	-1.46806	0.000199842	-1.8043e-10	-1.46749
36587203	rs189542484	9.71307e-10	-1.8043e-10	-1.43854	0.000143497	-1.8043e-10	-1.46726	0.000206752	-1.8043e-10	-1.43349
36587541	rs9878872	4.40486e-09	-0.552665	0.62595	0.000459393	-0.764477	0.460804	0.000736462	-0.841659	0.678501
36587544	rs7645444	1.90081e-09	-0.767144	-3.28274e-10	0.000347361	-0.583215	-3.28274e-10	0.000478263	-0.594855	-3.28274e-10
36588168	rs17188371	1.80981e-09	-0.816199	-3.28274e-10	0.000329482	-0.636057	-3.28274e-10	0.000453751	-0.647466	-3.28274e-10
36588887	rs2176995	1.7875e-09	-0.828603	-3.28274e-10	0.000325105	-0.649433	-3.28274e-10	0.000447749	-0.660782	-3.28274e-10
36589040	rs3772105	1.38048e-10	-1.9259	-1.46368	2.13166e-05	-1.9045	-1.46959	3.06407e-05	-1.89247	-1.45022
36589887	rs1915566	1.38043e-10	-1.9268	-1.46281	2.14809e-05	-1.89673	-1.46969	3.09447e-05	-1.88297	-1.44985
36590005	rs79851144	1.80981e-09	-0.816199	-3.28274e-10	0.000329482	-0.636057	-3.28274e-10	0.000453751	-0.647466	-3.28274e-10
36590098	rs4678888	3.42026e-09	-1.85014	1.67043	0.000617331	-1.92338	1.9152	0.000541461	-1.92341	1.45267
36591203	rs6550425	7.19581e-09	-0.630086	1.19416	0.00144054	-0.577992	1.41719	0.00135689	-0.616018	1.06395
36591365	rs79095185	1.76777e-09	-0.839707	-3.28274e-10	0.000321234	-0.66141	-3.28274e-10	0.000442442	-0.672706	-3.28274e-10
36591403	rs11716761	1.76777e-09	-0.839707	-3.28274e-10	0.000321234	-0.66141	-3.28274e-10	0.000442442	-0.672706	-3.28274e-10
36591669	rs11716822	1.7875e-09	-0.828603	-3.28274e-10	0.000325105	-0.649433	-3.28274e-10	0.000447749	-0.660782	-3.28274e-10
36591779	rs73827560	1.43643e-09	-1.8043e-10	-1.04726	0.000219872	-1.8043e-10	-1.04053	0.000333419	-1.8043e-10	-0.955614
36591871	rs1357068	2.3312e-10	-1.40168	-1.46395	2.54569e-05	-1.73475	-1.46184	3.67618e-05	-1.70222	-1.45834
36591965	rs74811019	1.76777e-09	-0.839707	-3.28274e-10	0.000321234	-0.66141	-3.28274e-10	0.000442442	-0.672706	-3.28274e-10
36592038	rs1357069	1.76777e-09	-0.839707	-3.28274e-10	0.000321234	-0.66141	-3.28274e-10	0.000442442	-0.672706	-3.28274e-10
36592132	rs1357070	1.76777e-09	-0.839707	-3.28274e-10	0.000321234	-0.66141	-3.28274e-10	0.000442442	-0.672706	-3.28274e-10
36592372	rs1357071	1.76777e-09	-0.839707	-3.28274e-10	0.000321234	-0.66141	-3.28274e-10	0.000442442	-0.672706	-3.28274e-10
36592416	rs115701277	7.9764e-09	0.667064	-3.28274e-10	0.00074863	0.184665	-3.28274e-10	0.00108561	0.22488	-3.28274e-10
36592667	rs78141535	8.45115e-10	-1.57771	-3.28274e-10	0.000102822	-1.80058	-3.28274e-10	0.000135216	-1.85814	-3.28274e-10
36592808	rs11710283	1.76777e-09	-0.839707	-3.28274e-10	0.000321234	-0.66141	-3.28274e-10	0.000442442	-0.672706	-3.28274e-10
36592898	rs11710249	1.76777e-09	-0.839707	-3.28274e-10	0.000321234	-0.66141	-3.28274e-10	0.000442442	-0.672706	-3.28274e-10
36592944	rs1521265	3.02503e-09	-1.86143	1.55893	0.000560333	-1.92641	1.82136	0.000492792	-1.92646	1.36154
36592962	rs4256076	2.20215e-09	-1.64665	1.02666	0.000404883	-1.69024	1.26026	0.000393487	-1.70307	0.913101
36593000	rs34542402	1.74621e-09	-0.851976	-3.28274e-10	0.000317009	-0.67465	-3.28274e-10	0.000436648	-0.685887	-3.28274e-10
36593197	rs112292883	1.74621e-09	-0.851976	-3.28274e-10	0.000317009	-0.67465	-3.28274e-10	0.000436648	-0.685887	-3.28274e-10
36593788	rs115126584	6.71472e-10	-1.80771	-3.28274e-10	0.000118649	-1.65741	-3.28274e-10	0.000170268	-1.62764	-3.28274e-10
36593798	rs75723544	1.75181e-09	-0.848771	-3.28274e-10	0.000318107	-0.671191	-3.28274e-10	0.000438155	-0.682443	-3.28274e-10
36593805	rs79538950	1.75181e-09	-0.848771	-3.28274e-10	0.000318107	-0.671191	-3.28274e-10	0.000438155	-0.682443	-3.28274e-10
36593922	rs17188722	1.74621e-09	-0.851976	-3.28274e-10	0.000317009	-0.67465	-3.28274e-10	0.000436648	-0.685887	-3.28274e-10
36594212	rs78949477	1.74621e-09	-0.851976	-3.28274e-10	0.000317009	-0.67465	-3.28274e-10	0.000436648	-0.685887	-3.28274e-10
36594361	rs78311346	1.85567e-09	-0.791177	-3.28274e-10	0.000338487	-0.609093	-3.28274e-10	0.000466097	-0.620621	-3.28274e-10
36594474	rs80015488	1.7875e-09	-0.828603	-3.28274e-10	0.000325105	-0.649433	-3.28274e-10	0.000447749	-0.660782	-3.28274e-10
36594501	rs4678890	3.09971e-09	-1.85601	1.5779	0.00056971	-1.92453	1.83608	0.00050277	-1.92456	1.37968
36594535	rs79578250	1.76777e-09	-0.839707	-3.28274e-10	0.000321234	-0.66141	-3.28274e-10	0.000442442	-0.672706	-3.28274e-10
36594553	rs4678536	2.33463e-09	-1.92684	1.36527	0.000459071	-1.91885	1.61447	0.000409062	-1.92535	1.17421
36594791	rs76523651	1.7875e-09	-0.828603	-3.28274e-10	0.000325105	-0.649433	-3.28274e-10	0.000447749	-0.660782	-3.28274e-10
36595218	rs78035937	2.02475e-09	-0.703979	-3.28274e-10	0.000371776	-0.515289	-3.28274e-10	0.000511729	-0.527221	-3.28274e-10
36595221	rs77918877	1.99854e-09	-0.717008	-3.28274e-10	0.000366607	-0.52929	-3.28274e-10	0.000504644	-0.541163	-3.28274e-10
36595264	rs60154321	1.67188e-09	-1.61078	0.715303	0.0002842	-1.39569	0.611787	0.000482674	-1.38113	0.795454
36595330	rs78534045	1.74621e-09	-0.851976	-3.28274e-10	0.000317009	-0.67465	-3.28274e-10	0.000436648	-0.685887	-3.28274e-10
36595362	rs71328146	7.23225e-10	-1.73346	-3.28274e-10	9.9281e-05	-1.83562	-3.28274e-10	0.000132994	-1.87471	-3.28274e-10
36595444	rs9817732	7.49663e-09	-0.610361	1.21539	0.00144421	-0.611363	1.4531	0.00135829	-0.648588	1.09756
36596036	rs1879545	4.10403e-09	-0.598359	0.600905	0.00042644	-0.81546	0.437352	0.000682062	-0.893228	0.653334
36596333	rs12152345	1.72504e-09	-0.864175	-3.28274e-10	0.000312861	-0.68782	-3.28274e-10	0.000430961	-0.698997	-3.28274e-10
36596380	rs12152364	1.72504e-09	-0.864175	-3.28274e-10	0.000312861	-0.68782	-3.28274e-10	0.000430961	-0.698997	-3.28274e-10
36596594	rs11708783	2.24741e-09	-1.6541	1.05446	0.000404906	-1.71502	1.28509	0.000394578	-1.72744	0.940246
36596612	rs78241250	1.72504e-09	-0.864175	-3.28274e-10	0.000312861	-0.68782	-3.28274e-10	0.000430961	-0.698997	-3.28274e-10
36596685	rs77096578	1.72504e-09	-0.864175	-3.28274e-10	0.000312861	-0.68782	-3.28274e-10	0.000430961	-0.698997	-3.28274e-10
36597061	rs76773989	1.72071e-09	-0.866685	-3.28274e-10	0.000325775	-0.647371	-3.28274e-10	0.000447084	-0.662268	-3.28274e-10
36597122	rs17195189	2.35875e-10	-1.3943	-1.45958	2.56962e-05	-1.73028	-1.45695	3.71485e-05	-1.69738	-1.45271
36597190	rs77301592	1.76428e-09	-0.841683	-3.28274e-10	0.000187936	-1.19748	-3.28274e-10	0.000250724	-1.24066	-3.28274e-10
36597356	rs77462589	1.6716e-09	-0.895643	-3.28274e-10	0.000302403	-0.721818	-3.28274e-10	0.00041662	-0.73284	-3.28274e-10
36597378	rs76654949	1.69164e-09	-0.883726	-3.28274e-10	0.000306324	-0.708938	-3.28274e-10	0.000421996	-0.720019	-3.28274e-10
36597387	rs1357073	3.07077e-09	-1.87149	1.58399	0.0005727	-1.92565	1.84243	0.000505113	-1.92581	1.38558
36597444	rs138983211	1.44162e-09	-1.8043e-10	-1.04366	0.00022302	-1.8043e-10	-1.02632	0.000350149	-1.8043e-10	-0.906657
36597699	rs17035274	1.18017e-09	-1.24376	-3.28274e-10	0.000285433	-0.779571	-3.28274e-10	0.000399598	-0.774556	-3.28274e-10
36597841	rs113902713	1.21157e-09	-1.8043e-10	-1.2175	0.000197736	-1.8043e-10	-1.14665	0.000250262	-1.8043e-10	-1.24251
36597901	rs11129723	1.7875e-09	-0.828603	-3.28274e-10	0.000325105	-0.649433	-3.28274e-10	0.000447749	-0.660782	-3.28274e-10
36597940	rs17035277	4.17681e-09	-0.616772	0.636895	0.00043406	-0.832296	0.471899	0.000695985	-0.909463	0.689775
36597942	rs12152301	1.7875e-09	-0.828603	-3.28274e-10	0.000325105	-0.649433	-3.28274e-10	0.000447749	-0.660782	-3.28274e-10
36598412	rs116137887	1.34009e-09	-1.11668	-3.28274e-10	0.000165555	-1.32428	-3.28274e-10	0.000227928	-1.33599	-3.28274e-10
36599266	rs79571956	7.03771e-10	-1.76073	-3.28274e-10	9.06307e-05	-1.92679	-3.28274e-10	0.000126662	-1.9235	-3.28274e-10
36599919	rs78497722	6.3474e-10	-1.86396	-3.28274e-10	9.25516e-05	-1.90581	-3.28274e-10	0.000127664	-1.91562	-3.28274e-10
36600317	rs12152348	1.7875e-09	-0.828603	-3.28274e-10	0.000325105	-0.649433	-3.28274e-10	0.000447749	-0.660782	-3.28274e-10
36602353	rs2361278	2.19543e-09	-1.92597	1.30292	0.000431265	-1.91629	1.54943	0.000385698	-1.92397	1.11401
36602551	rs4678537	1.38437e-10	-1.92595	-1.46081	2.17612e-05	-1.88273	-1.47072	3.1595e-05	-1.86635	-1.44566
36602677	rs4678891	2.06538e-09	-1.68595	1.00184	0.000374416	-1.73833	1.23011	0.0003663	-1.7504	0.88884
36603881	rs76222625	1.62661e-09	-0.922926	-3.28274e-10	0.000293611	-0.751325	-3.28274e-10	0.000404562	-0.762211	-3.28274e-10
36604291	rs34934642	1.38327e-10	-1.9268	-1.46075	2.14649e-05	-1.89673	-1.47043	3.10438e-05	-1.88297	-1.44665
36604762	rs2361279	3.47002e-09	-0.778505	0.613243	0.000366172	-0.97967	0.449194	0.000589625	-1.05136	0.665827
36605843	rs76945102	1.70424e-09	-0.876303	-3.28274e-10	0.00030879	-0.700918	-3.28274e-10	0.000425378	-0.712036	-3.28274e-10
36606495	rs74704450	1.60756e-09	-0.934707	-3.28274e-10	0.000289891	-0.764076	-3.28274e-10	0.000399459	-0.774903	-3.28274e-10
36606769	rs71328147	1.38493e-10	-1.91947	-1.46689	2.1255e-05	-1.90957	-1.46742	3.03097e-05	-1.89771	-1.45584
36607383	rs79098464	1.70424e-09	-0.876303	-3.28274e-10	0.00030879	-0.700918	-3.28274e-10	0.000425378	-0.712036	-3.28274e-10
36607479	rs147430888	7.10142e-10	-1.75171	-3.28274e-10	0.000151374	-1.41382	-3.28274e-10	0.000210942	-1.41343	-3.28274e-10
36607618	rs9873746	1.38559e-10	-1.91947	-1.46641	2.1246e-05	-1.90957	-1.46784	3.03364e-05	-1.89771	-1.45496
36607879	rs74635120	2.39061e-10	-1.44014	-1.40032	2.93251e-05	-1.67586	-1.37928	4.20323e-05	-1.62734	-1.39924
36607891	rs12635449	2.15082e-09	-1.8043e-10	-0.643575	0.000298443	-1.8043e-10	-0.734999	0.000477681	-1.8043e-10	-0.596071
36608525	rs11720278	1.62661e-09	-0.922926	-3.28274e-10	0.000293611	-0.751325	-3.28274e-10	0.000404562	-0.762211	-3.28274e-10
36608642	rs11716101	1.70424e-09	-0.876303	-3.28274e-10	0.00030879	-0.700918	-3.28274e-10	0.000425378	-0.712036	-3.28274e-10
36609446	rs6789510	1.38498e-10	-1.92663	-1.45969	2.13985e-05	-1.89945	-1.47081	3.10217e-05	-1.88626	-1.44407
36609588	rs4444664	1.66574e-09	-0.899151	-3.28274e-10	0.000301259	-0.72561	-3.28274e-10	0.00041505	-0.736615	-3.28274e-10
36610022	rs35579897	6.11839e-10	-1.90071	-3.28274e-10	9.08365e-05	-1.92452	-3.28274e-10	0.000127328	-1.91825	-3.28274e-10
36610916	rs7640165	2.21417e-09	-1.62129	1.00674	0.000392944	-1.68598	1.22607	0.000382843	-1.69925	0.881859
36611378	rs113753205	1.74621e-09	-0.851976	-3.28274e-10	0.000317009	-0.67465	-3.28274e-10	0.000436648	-0.685887	-3.28274e-10
36611439	rs113824827	1.72504e-09	-0.864175	-3.28274e-10	0.000312861	-0.68782	-3.28274e-10	0.000430961	-0.698997	-3.28274e-10
36611695	rs79216534	1.16189e-09	-1.8043e-10	-1.25937	0.000188828	-1.8043e-10	-1.19274	0.000241712	-1.8043e-10	-1.27727
36611943	rs12633002	1.96336e-09	-1.8043e-10	-0.734768	0.000333511	-1.8043e-10	-0.623904	0.000438988	-1.8043e-10	-0.680542
36611951	rs12638404	2.09257e-09	-1.70058	1.02955	0.00037877	-1.75572	1.25907	0.000370204	-1.76687	0.915911
36612195	rs1607941	1.74621e-09	-0.851976	-3.28274e-10	0.000317009	-0.67465	-3.28274e-10	0.000436648	-0.685887	-3.28274e-10
36612369	rs116838949	1.72836e-09	-0.862251	-3.28274e-10	0.000199039	-1.14008	-3.28274e-10	0.000267631	-1.17541	-3.28274e-10
36612502	rs193173065	9.60645e-10	-1.8043e-10	-1.44957	0.000148282	-1.8043e-10	-1.43446	0.000202335	-1.8043e-10	-1.45509
36612547	rs75641532	1.29719e-09	-1.14922	-3.28274e-10	0.000136586	-1.51663	-3.28274e-10	0.000180914	-1.567	-3.28274e-10
36612816	rs78881371	2.29093e-10	-1.48992	-1.39313	2.87703e-05	-1.70311	-1.37112	4.10733e-05	-1.65766	-1.392
36613082	rs11712850	1.72504e-09	-0.864175	-3.28274e-10	0.000312861	-0.68782	-3.28274e-10	0.000430961	-0.698997	-3.28274e-10
36613237	rs76503726	1.48036e-09	-1.01714	-3.28274e-10	0.000140286	-1.48989	-3.28274e-10	0.000206312	-1.43563	-3.28274e-10
36613423	rs1402567	2.03595e-09	-1.92683	1.22837	0.000396696	-1.92202	1.47162	0.000358038	-1.92643	1.04206
36613618	rs1402566	1.94806e-09	-1.92595	1.18336	0.000372181	-1.92366	1.40946	0.000337973	-1.92681	0.984764
36614353	rs79608446	2.11038e-09	-0.662553	-3.28274e-10	0.000388686	-0.470808	-3.28274e-10	0.000534905	-0.482927	-3.28274e-10
36614363	rs77227533	2.05844e-09	-0.687473	-3.28274e-10	0.000378426	-0.49756	-3.28274e-10	0.000520843	-0.509566	-3.28274e-10
36614865	rs1829627	2.50027e-09	-1.8521	1.35907	0.000456931	-1.92156	1.61252	0.000408103	-1.92191	1.16841
36616404	rs9873464	1.38799e-10	-1.92587	-1.45828	2.12325e-05	-1.90718	-1.47087	3.07713e-05	-1.89552	-1.44291
36617125	rs9818930	1.38412e-10	-1.92667	-1.46028	2.15444e-05	-1.89271	-1.47076	3.1263e-05	-1.87779	-1.44479
36617514	rs77663606	1.60756e-09	-0.934707	-3.28274e-10	0.000289891	-0.764076	-3.28274e-10	0.000399459	-0.774903	-3.28274e-10
36617973	rs77858763	2.18928e-10	-1.49327	-1.43517	2.49144e-05	-1.78747	-1.43067	3.60344e-05	-1.75682	-1.42372
36618257	rs75084104	2.52888e-10	-1.34839	-1.43584	2.96632e-05	-1.61341	-1.43027	4.3778e-05	-1.56152	-1.42437
36618822	rs1357076	6.02651e-09	-0.682869	1.06961	0.00115816	-0.683843	1.30485	0.0010967	-0.72002	0.955069
36618823	rs11914415	3.33876e-09	-0.738041	0.534216	0.000351877	-0.942889	0.372592	0.000563771	-1.01598	0.585613
36618852	rs11914367	3.28417e-09	-0.720691	0.500383	0.000346069	-0.927099	0.340156	0.00055312	-1.00079	0.551346
36619170	rs9847252	6.38293e-09	-0.646868	1.09107	0.00122783	-0.647856	1.32728	0.00116037	-0.684557	0.976039
36619529	rs6783682	6.38293e-09	-0.646868	1.09107	0.00122783	-0.647856	1.32728	0.00116037	-0.684557	0.976039
36619666	rs11915469	1.39625e-10	-1.92287	-1.45535	2.10996e-05	-1.91305	-1.47127	3.06569e-05	-1.90352	-1.43864
36619840	rs9814824	6.26867e-09	-0.664931	1.09107	0.00120586	-0.665913	1.32728	0.00113991	-0.702352	0.976039
36619938	rs9814981	6.26867e-09	-0.664931	1.09107	0.00120586	-0.665913	1.32728	0.00113991	-0.702352	0.976039
36619993	rs144701601	1.70424e-09	-0.876303	-3.28274e-10	0.00030879	-0.700918	-3.28274e-10	0.000425378	-0.712036	-3.28274e-10
36620051	rs113604561	1.70424e-09	-0.876303	-3.28274e-10	0.00030879	-0.700918	-3.28274e-10	0.000425378	-0.712036	-3.28274e-10
36621196	rs11712219	5.787e-09	-0.755686	1.10188	0.00110726	-0.745283	1.32135	0.00105174	-0.781387	0.974575
36621256	rs74637973	1.70424e-09	-0.876303	-3.28274e-10	0.00030879	-0.700918	-3.28274e-10	0.000425378	-0.712036	-3.28274e-10
36621366	rs79760440	1.7875e-09	-0.828603	-3.28274e-10	0.000325105	-0.649433	-3.28274e-10	0.000447749	-0.660782	-3.28274e-10
36621746	rs78936921	1.70424e-09	-0.876303	-3.28274e-10	0.00030879	-0.700918	-3.28274e-10	0.000425378	-0.712036	-3.28274e-10
36622550	rs867840	1.3829e-10	-1.92639	-1.46144	2.16214e-05	-1.88968	-1.47022	3.12848e-05	-1.87417	-1.44771
36622644	rs11714226	1.70424e-09	-0.876303	-3.28274e-10	0.00030879	-0.700918	-3.28274e-10	0.000425378	-0.712036	-3.28274e-10
36623733	rs73824407	2.29781e-10	-1.47101	-1.40904	2.57541e-05	-1.78181	-1.40318	3.72551e-05	-1.75297	-1.39426
36623892	rs117918901	1.28244e-09	-1.8043e-10	-1.16066	0.000207394	-1.8043e-10	-1.09896	0.000276785	-1.8043e-10	-1.14177
36624134	rs4264677	1.70424e-09	-0.876303	-3.28274e-10	0.00030879	-0.700918	-3.28274e-10	0.000425378	-0.712036	-3.28274e-10
36624228	rs11711400	1.76777e-09	-0.839707	-3.28274e-10	0.000321234	-0.66141	-3.28274e-10	0.000442442	-0.672706	-3.28274e-10
36624470	rs11706476	1.7875e-09	-0.828603	-3.28274e-10	0.000325105	-0.649433	-3.28274e-10	0.000447749	-0.660782	-3.28274e-10
36624641	rs2176994	2.14878e-09	-1.69959	1.05507	0.000387164	-1.75563	1.2809	0.000379248	-1.76673	0.939911
36624688	rs74457764	1.68382e-09	-0.88836	-3.28274e-10	0.000304793	-0.713946	-3.28274e-10	0.000419898	-0.725004	-3.28274e-10
36624943	rs75015150	1.70424e-09	-0.876303	-3.28274e-10	0.00030879	-0.700918	-3.28274e-10	0.000425378	-0.712036	-3.28274e-10
36625136	rs114179965	6.46257e-10	-1.84598	-3.28274e-10	0.000117247	-1.6693	-3.28274e-10	0.000167237	-1.6456	-3.28274e-10
36625234	rs141118750	1.7213e-08	1.43624	-3.28274e-10	0.00245293	1.37146	-3.28274e-10	0.0035439	1.40797	-3.28274e-10
36625286	rs116522219	1.82515e-09	-0.807762	-3.28274e-10	0.000248078	-0.919836	-3.28274e-10	0.00037144	-0.847627	-3.28274e-10
36625977	rs78682749	1.49136e-09	-1.8043e-10	-1.00974	0.000208974	-1.8043e-10	-1.09137	0.00029926	-1.8043e-10	-1.0637
36626159	rs147978123	6.18748e-10	-1.88948	-3.28274e-10	0.000139979	-1.49209	-3.28274e-10	0.000205012	-1.44195	-3.28274e-10
36626610	rs6807650	3.35922e-09	-0.702264	0.504549	0.00034372	-0.935516	0.341765	0.000550418	-1.00984	0.555502
36626672	rs116383816	1.66574e-09	-0.899151	-3.28274e-10	0.000301259	-0.72561	-3.28274e-10	0.00041505	-0.736615	-3.28274e-10
36627040	rs115702396	1.74621e-09	-0.851976	-3.28274e-10	0.000317009	-0.67465	-3.28274e-10	0.000436648	-0.685887	-3.28274e-10
36627347	rs4678538	1.66604e-09	-1.92683	1.02786	0.00032171	-1.92202	1.2621	0.000295098	-1.92643	0.848724
36627955	rs9866606	1.39353e-10	-1.92228	-1.45789	2.10423e-05	-1.91606	-1.47099	3.04354e-05	-1.90708	-1.44232
36628781	rs7619047	1.71204e-09	-0.871739	-3.28274e-10	0.000310316	-0.695988	-3.28274e-10	0.000427471	-0.707128	-3.28274e-10
36629143	rs56317980	1.70424e-09	-0.876303	-3.28274e-10	0.00030879	-0.700918	-3.28274e-10	0.000425378	-0.712036	-3.28274e-10
36629731	rs114337859	6.54579e-10	-1.83319	-3.28274e-10	9.0741e-05	-1.92557	-3.28274e-10	0.000126704	-1.92316	-3.28274e-10
36630128	rs114678718	1.83802e-09	-0.800734	-3.28274e-10	0.000122083	-1.62888	-3.28274e-10	0.000165092	-1.65851	-3.28274e-10
36630188	rs115237376	1.37784e-09	-1.0889	-3.28274e-10	0.000143071	-1.47024	-3.28274e-10	0.000209971	-1.41805	-3.28274e-10
36630920	rs78503338	8.95628e-10	-1.51965	-3.28274e-10	0.000175233	-1.26746	-3.28274e-10	0.000255615	-1.22134	-3.28274e-10
36631149	rs118165509	1.02649e-09	-1.8043e-10	-1.38328	0.000167067	-1.8043e-10	-1.31518	0.000211725	-1.8043e-10	-1.40973
36631227	rs114813196	9.47621e-10	-1.46322	-3.28274e-10	0.000188185	-1.19615	-3.28274e-10	0.000275165	-1.14764	-3.28274e-10
36631229	rs11713288	1.5057e-09	-1.00017	-3.28274e-10	0.000265128	-0.853367	-3.28274e-10	0.000362381	-0.87232	-3.28274e-10
36631357	rs115588611	9.45232e-10	-1.46575	-3.28274e-10	0.00018759	-1.19932	-3.28274e-10	0.000274266	-1.15092	-3.28274e-10
36631441	rs13084725	1.38958e-10	-1.92183	-1.46118	2.12277e-05	-1.90785	-1.47042	3.06821e-05	-1.89519	-1.44614
36631483	rs62243829	3.50417e-09	-0.701463	0.545994	0.000367925	-0.909586	0.383886	0.000589118	-0.983928	0.59754
36631609	rs186792894	6.48898e-10	-1.8419	-3.28274e-10	0.000110087	-1.73231	-3.28274e-10	0.000151113	-1.74698	-3.28274e-10
36632081	rs7628713	1.6716e-09	-0.895643	-3.28274e-10	0.000302403	-0.721818	-3.28274e-10	0.00041662	-0.73284	-3.28274e-10
36632194	rs144971683	1.60545e-09	-1.8043e-10	-0.936019	0.000223486	-1.8043e-10	-1.02423	0.000320778	-1.8043e-10	-0.994265
36632206	rs6796320	3.40846e-09	-0.66612	0.482956	0.000356845	-0.877361	0.321082	0.000570066	-0.952893	0.533631
36632316	rs67682451	8.06663e-10	-1.62427	-3.28274e-10	0.000111925	-1.71575	-3.28274e-10	0.000147302	-1.77253	-3.28274e-10
36632700	rs79921767	1.42188e-09	-1.05744	-3.28274e-10	0.000253737	-0.89728	-3.28274e-10	0.000349865	-0.907466	-3.28274e-10
36633003	rs6799477	3.12329e-09	-0.786981	0.516445	0.000332833	-0.9791	0.353161	0.000535875	-1.04866	0.56755
36633152	rs6550427	1.41644e-10	-1.90217	-1.46168	2.08476e-05	-1.92597	-1.47037	2.98357e-05	-1.92231	-1.447
36633699	rs79116920	1.97536e-09	-0.728674	-3.28274e-10	0.000362038	-0.54183	-3.28274e-10	0.000498381	-0.553649	-3.28274e-10
36633775	rs150667996	1.11524e-09	-1.8043e-10	-1.30035	0.000165161	-1.8043e-10	-1.32666	0.000212441	-1.8043e-10	-1.40635
36633964	rs77851545	8.97807e-10	-1.51722	-3.28274e-10	0.000175776	-1.26437	-3.28274e-10	0.000256434	-1.21814	-3.28274e-10
36634515	rs80114173	1.7733e-09	-0.836582	-3.28274e-10	0.000322319	-0.658039	-3.28274e-10	0.000443929	-0.66935	-3.28274e-10
36634767	rs79707160	1.69164e-09	-0.883726	-3.28274e-10	0.000306324	-0.708938	-3.28274e-10	0.000421996	-0.720019	-3.28274e-10
36634989	rs1521268	1.7328e-09	-0.859682	-3.28274e-10	0.000314383	-0.682968	-3.28274e-10	0.000433047	-0.694168	-3.28274e-10
36635147	rs1521269	1.65191e-09	-0.907491	-3.28274e-10	0.000298554	-0.734628	-3.28274e-10	0.000411341	-0.745591	-3.28274e-10
36635385	rs9862677	1.41265e-10	-1.90582	-1.46072	2.08642e-05	-1.9251	-1.47044	2.99001e-05	-1.92054	-1.44661
36635588	rs13097823	1.39081e-10	-1.92423	-1.45789	2.11661e-05	-1.91019	-1.47098	3.0663e-05	-1.89963	-1.44233
36636183	rs1464411	5.14165e-09	-0.859159	1.08711	0.00099974	-0.849226	1.32314	0.000947181	-0.883692	0.972167
36636906	rs1464412	3.40014e-09	-0.720691	0.535084	0.000357775	-0.927099	0.373424	0.000572906	-1.00079	0.586491
36636979	rs74978621	6.18182e-10	-1.8904	-3.28274e-10	0.000107467	-1.7564	-3.28274e-10	0.000172074	-1.61709	-3.28274e-10
36637102	rs11714086	1.6716e-09	-0.895643	-3.28274e-10	0.000302403	-0.721818	-3.28274e-10	0.00041662	-0.73284	-3.28274e-10
36637751	rs1357074	1.1823e-09	-1.92367	0.681701	0.000222989	-1.92595	0.89949	0.000211511	-1.92641	0.515675
36637873	rs34176351	3.44613e-09	-1.63281	1.46063	0.000552976	-1.45159	1.33333	0.000974952	-1.43582	1.55319
36638007	rs76311507	1.14381e-09	-1.8043e-10	-1.27506	0.000185455	-1.8043e-10	-1.21077	0.000238114	-1.8043e-10	-1.29227
36638046	rs17248754	6.97783e-10	-1.76927	-3.28274e-10	0.000104896	-1.78061	-3.28274e-10	0.000144145	-1.79419	-3.28274e-10
36638184	rs17035319	1.245e-09	-1.19029	-3.28274e-10	0.000173272	-1.27872	-3.28274e-10	0.000236416	-1.29942	-3.28274e-10
36639516	rs1521271	3.10997e-09	-0.720691	0.445881	0.000326435	-0.927099	0.281751	0.000522913	-1.00079	0.495186
36639758	rs76653256	1.4064e-09	-1.06839	-3.28274e-10	0.000250732	-0.909197	-3.28274e-10	0.000345741	-0.919324	-3.28274e-10
36639856	rs76227883	1.6716e-09	-0.895643	-3.28274e-10	0.000302403	-0.721818	-3.28274e-10	0.00041662	-0.73284	-3.28274e-10
36640211	rs1402564	1.97727e-09	-1.71978	0.992072	0.000359601	-1.77236	1.22378	0.000351208	-1.78295	0.879309
36640385	rs74662299	1.75181e-09	-0.848771	-3.28274e-10	0.000318107	-0.671191	-3.28274e-10	0.000438155	-0.682443	-3.28274e-10
36640458	rs78222609	1.46998e-09	-1.02417	-3.28274e-10	0.000263084	-0.861106	-3.28274e-10	0.000362689	-0.87147	-3.28274e-10
36640745	rs80284688	2.74921e-10	-1.3898	-1.3109	3.35965e-05	-1.61989	-1.29927	4.97376e-05	-1.57086	-1.2874
36641822	rs75088114	2.77267e-10	-1.38956	-1.30264	3.36003e-05	-1.62832	-1.29072	4.97517e-05	-1.57941	-1.27856
36642310	rs55785141	1.36299e-09	-1.09974	-3.28274e-10	0.000242311	-0.943356	-3.28274e-10	0.000334188	-0.953312	-3.28274e-10
36642418	rs56249318	1.49283e-09	-1.00875	-3.28274e-10	0.000267529	-0.844352	-3.28274e-10	0.000368786	-0.854798	-3.28274e-10
36643199	rs78245996	1.52686e-09	-0.986209	-3.28274e-10	0.000274154	-0.819888	-3.28274e-10	0.000377875	-0.830452	-3.28274e-10
36643459	rs17248831	1.42978e-09	-1.0519	-3.28274e-10	0.00025527	-0.891256	-3.28274e-10	0.000351969	-0.901473	-3.28274e-10
36643481	rs17248873	1.37772e-09	-1.089	-3.28274e-10	0.000245166	-0.931644	-3.28274e-10	0.000338105	-0.941659	-3.28274e-10
36643821	rs7616895	2.62583e-10	-1.44854	-1.29807	3.22463e-05	-1.69573	-1.26445	4.20075e-05	-1.74161	-1.28556
36643951	rs7649526	2.9714e-09	-0.755267	0.434877	0.000316924	-0.958554	0.283637	0.000502407	-1.03105	0.485447
36644307	rs144362539	9.89513e-10	-1.8043e-10	-1.41997	0.000146011	-1.8043e-10	-1.4499	0.000213776	-1.8043e-10	-1.40008
36644445	rs76353001	2.47651e-10	-1.5112	-1.29395	2.85301e-05	-1.79847	-1.28415	4.14225e-05	-1.77163	-1.26956
36645036	rs7620160	1.49283e-09	-1.00875	-3.28274e-10	0.000267529	-0.844352	-3.28274e-10	0.000368786	-0.854798	-3.28274e-10
36645218	rs79743690	7.58705e-10	-0.352636	-1.33293	6.87222e-05	-0.834048	-1.36946	0.000100131	-0.825223	-1.33332
36645497	rs78909120	2.84127e-10	-1.37403	-1.29373	3.46098e-05	-1.60794	-1.28151	5.13145e-05	-1.558	-1.26904
36645653	rs11710168	1.47625e-09	-1.01992	-3.28274e-10	0.000264304	-0.856479	-3.28274e-10	0.000364362	-0.866866	-3.28274e-10
36645873	rs77217593	1.00414e-09	-1.8043e-10	-1.40529	0.000164555	-1.8043e-10	-1.33034	0.000217734	-1.8043e-10	-1.38174
36645939	rs1357075	1.25031e-09	-1.92674	0.740712	0.000235553	-1.92289	0.951245	0.00022098	-1.92666	0.559711
36646229	rs4342062	1.37888e-10	-1.92459	-1.46615	2.12452e-05	-1.90925	-1.4682	3.03306e-05	-1.89843	-1.45443
36646440	rs76987266	2.50488e-10	-1.50469	-1.28908	2.87778e-05	-1.79483	-1.27914	4.1805e-05	-1.76764	-1.26435
36646952	rs79631994	1.30794e-09	-1.14097	-3.28274e-10	0.000231648	-0.98836	-3.28274e-10	0.000319555	-0.998085	-3.28274e-10
36647426	rs114426274	9.52316e-10	-1.45828	-3.28274e-10	0.000189356	-1.18995	-3.28274e-10	0.000276933	-1.14124	-3.28274e-10
36647461	rs17248901	1.3343e-09	-1.12102	-3.28274e-10	0.000236751	-0.966569	-3.28274e-10	0.000326558	-0.976406	-3.28274e-10
36647490	rs11928585	3.21535e-09	-1.61234	1.37086	0.000519229	-1.4342	1.25296	0.000904672	-1.42001	1.46257
36647750	rs17195706	1.3343e-09	-1.12102	-3.28274e-10	0.000236751	-0.966569	-3.28274e-10	0.000326558	-0.976406	-3.28274e-10
36648290	rs150226970	1.31856e-09	-1.8043e-10	-1.13288	0.000189666	-1.8043e-10	-1.18831	0.000272	-1.8043e-10	-1.15921
36648368	rs17195741	1.32032e-09	-1.13155	-3.28274e-10	0.000234044	-0.97807	-3.28274e-10	0.000322843	-0.987848	-3.28274e-10
36649045	rs80020115	2.02786e-10	-1.5487	-1.45633	2.5426e-05	-1.75189	-1.44592	3.65309e-05	-1.71102	-1.45583
36649142	rs11705862	1.45996e-09	-1.03101	-3.28274e-10	0.000261136	-0.868537	-3.28274e-10	0.000360016	-0.878866	-3.28274e-10
36649406	rs56299599	4.51311e-09	0.0975622	-3.28274e-10	0.000719158	0.144502	-3.28274e-10	0.000993876	0.136598	-3.28274e-10
36649442	rs55842080	1.39906e-09	-1.07363	-3.28274e-10	0.000249306	-0.914899	-3.28274e-10	0.000343785	-0.924998	-3.28274e-10
36649449	rs55939156	1.21913e-09	-1.21129	-3.28274e-10	0.000214481	-1.06536	-3.28274e-10	0.000295994	-1.07468	-3.28274e-10
36650040	rs2176993	1.61295e-09	-1.73342	0.802066	0.000294805	-1.78002	1.03276	0.000289729	-1.79066	0.694586
36650274	rs7652184	1.47625e-09	-1.01992	-3.28274e-10	0.000264304	-0.856479	-3.28274e-10	0.000364362	-0.866866	-3.28274e-10
36650491	rs7621934	1.28111e-09	-1.16169	-3.28274e-10	0.000226457	-1.01102	-3.28274e-10	0.000312432	-1.02063	-3.28274e-10
36650724	rs80127705	1.17967e-09	-1.24419	-3.28274e-10	0.000206869	-1.1015	-3.28274e-10	0.000285546	-1.11061	-3.28274e-10
36650813	rs77464294	1.19396e-09	-1.8043e-10	-1.23215	0.000198313	-1.8043e-10	-1.14373	0.000246598	-1.8043e-10	-1.25726
36651428	rs115626818	1.39455e-08	1.22573	-3.28274e-10	0.00143253	0.833619	-3.28274e-10	0.00219295	0.927989	-3.28274e-10
36652065	rs75617874	1.24251e-09	-1.19229	-3.28274e-10	0.000206749	-1.10208	-3.28274e-10	0.000284717	-1.11352	-3.28274e-10
36652216	rs75183380	1.03755e-09	-1.37256	-3.28274e-10	0.000170671	-1.29384	-3.28274e-10	0.000235368	-1.30386	-3.28274e-10
36652419	rs9867230	1.3989e-10	-1.9081	-1.46822	2.09994e-05	-1.92379	-1.4653	2.96149e-05	-1.91758	-1.45915
36652580	rs79903697	1.15485e-09	-1.26545	-3.28274e-10	0.000191305	-1.17971	-3.28274e-10	0.000263595	-1.1906	-3.28274e-10
36652624	rs78847244	1.31897e-09	-1.13257	-3.28274e-10	0.00022024	-1.03886	-3.28274e-10	0.000303165	-1.05074	-3.28274e-10
36652868	rs76618785	2.69799e-10	-1.46335	-1.25615	3.30067e-05	-1.69635	-1.24052	4.86346e-05	-1.65157	-1.22911
36652941	rs148628085	1.61271e-09	-0.931506	-3.28274e-10	0.000318898	-0.668708	-3.28274e-10	0.000474292	-0.603191	-3.28274e-10
36653357	rs77393104	1.17713e-09	-1.24635	-3.28274e-10	0.000195227	-1.15942	-3.28274e-10	0.00026896	-1.17045	-3.28274e-10
36653648	rs12496227	1.37835e-10	-1.91999	-1.47113	2.14218e-05	-1.911	-1.45817	2.99966e-05	-1.89931	-1.46463
36653755	rs75399334	6.00702e-09	-1.8043e-10	0.383505	0.000778743	-1.8043e-10	0.224101	0.00129157	-1.8043e-10	0.398599
36654090	rs7631826	1.24251e-09	-1.19229	-3.28274e-10	0.000206749	-1.10208	-3.28274e-10	0.000284717	-1.11352	-3.28274e-10
36654175	rs146647722	1.18825e-09	-1.8043e-10	-1.23694	0.000181863	-1.8043e-10	-1.23033	0.000241392	-1.8043e-10	-1.27859
36654203	rs7620214	1.02073e-09	-1.38891	-3.28274e-10	0.000167713	-1.31133	-3.28274e-10	0.000231322	-1.32121	-3.28274e-10
36654762	rs4678892	1.95076e-09	-1.05679	0.315586	0.000207273	-1.26576	0.166214	0.000331152	-1.32679	0.364357
36655368	rs115233769	4.88236e-09	0.176205	-3.28274e-10	0.00115237	0.616	-3.28274e-10	0.00173786	0.695395	-3.28274e-10
36655548	rs72857662	1.18451e-09	-1.24009	-3.28274e-10	0.000196528	-1.15277	-3.28274e-10	0.00027074	-1.16386	-3.28274e-10
36655637	rs6780039	2.43487e-10	-1.3666	-1.45551	3.28744e-05	-1.46956	-1.47133	4.55193e-05	-1.50925	-1.43763
36655652	rs6780043	1.493e-09	-1.10161	0.0929782	0.000161137	-1.30475	-0.0465703	0.000254609	-1.36392	0.138632
36655669	rs6780121	6.07363e-10	-1.90805	-3.28274e-10	9.30004e-05	-1.90098	-3.28274e-10	0.000131475	-1.8862	-3.28274e-10
36655917	rs73824412	2.58376e-10	-1.53843	-1.22433	3.23838e-05	-1.74832	-1.2076	4.75095e-05	-1.70868	-1.19541
36656037	rs73824414	2.57079e-10	-1.54504	-1.22275	3.22919e-05	-1.7528	-1.20597	4.73539e-05	-1.71362	-1.19374
36656234	rs6550428	1.04346e-09	-1.78344	0.416558	0.000184772	-1.82655	0.6121	0.000188305	-1.83505	0.308092
36656365	rs74662997	1.04663e-09	-1.36385	-3.28274e-10	0.000172265	-1.28454	-3.28274e-10	0.00023755	-1.29464	-3.28274e-10
36656460	rs75324357	6.04177e-10	-1.91331	-3.28274e-10	9.07914e-05	-1.92501	-3.28274e-10	0.000126335	-1.92608	-3.28274e-10
36656975	rs76406659	1.50667e-09	-1.8043e-10	-0.999519	0.000226535	-1.8043e-10	-1.01068	0.000329287	-1.8043e-10	-0.968085
36657313	rs147705167	1.35762e-09	-1.8043e-10	-1.10369	0.000187705	-1.8043e-10	-1.19871	0.000267397	-1.8043e-10	-1.17628
36657724	rs78026053	1.1684e-09	-1.25379	-3.28274e-10	0.000204695	-1.11206	-3.28274e-10	0.000282562	-1.12112	-3.28274e-10
36657832	rs58689206	8.43986e-10	-1.57904	-3.28274e-10	0.000176899	-1.258	-3.28274e-10	0.000256417	-1.21821	-3.28274e-10
36658531	rs71328150	1.38772e-10	-1.91462	-1.46973	2.09943e-05	-1.9255	-1.46383	2.94414e-05	-1.92149	-1.46112
36659203	rs79702728	1.53375e-09	-1.8043e-10	-0.981706	0.000211861	-1.8043e-10	-1.07765	0.000328605	-1.8043e-10	-0.97016
36659433	rs137911822	6.76624e-10	-1.80006	-3.28274e-10	0.000101262	-1.81587	-3.28274e-10	0.000141404	-1.8134	-3.28274e-10
36659477	rs79252206	1.13001e-09	-1.2872	-3.28274e-10	0.000260664	-0.870349	-3.28274e-10	0.000381661	-0.820483	-3.28274e-10
36659760	rs142467338	2.38337e-09	-1.8043e-10	-0.540909	0.000312576	-1.8043e-10	-0.688732	0.000527651	-1.8043e-10	-0.496581
36660053	rs73069681	6.12668e-10	-1.89936	-3.28274e-10	9.1989e-05	-1.91191	-3.28274e-10	0.000130006	-1.89744	-3.28274e-10
36660316	rs1521270	5.98077e-10	-1.92346	-3.28274e-10	9.06689e-05	-1.92636	-3.28274e-10	0.000126399	-1.92557	-3.28274e-10
36660574	rs80187854	1.07627e-09	-1.8043e-10	-1.33592	0.000160535	-1.8043e-10	-1.35507	0.00022115	-1.8043e-10	-1.36618
36660676	rs73069684	5.70156e-09	1.42444	-1.09312	0.00092446	1.45258	-1.05695	0.00128662	1.4968	-1.10204
36661146	rs66971075	6.5805e-10	-1.8279	-3.28274e-10	9.97962e-05	-1.83045	-3.28274e-10	0.000143948	-1.79556	-3.28274e-10
36661156	rs114009730	6.21898e-10	-1.8844	-3.28274e-10	9.1617e-05	-1.91596	-3.28274e-10	0.000128695	-1.90757	-3.28274e-10
36661966	rs6782882	3.18268e-10	-1.55825	-0.996032	4.78213e-05	-1.56774	-0.998367	6.79092e-05	-1.57338	-0.973467
36662007	rs73824416	1.62945e-10	-1.79357	-1.4302	2.14339e-05	-1.90701	-1.46159	3.06894e-05	-1.91247	-1.42863
36662130	rs9850829	1.94967e-10	-1.71038	-1.33397	2.29543e-05	-1.87672	-1.42335	3.47453e-05	-1.88583	-1.33114
36662166	rs77722382	3.40993e-10	-1.89445	-0.590867	7.04164e-05	-1.73238	-0.446771	8.79936e-05	-1.7078	-0.579947
36662232	rs11922910	3.08315e-10	-1.15908	-1.42698	3.44013e-05	-1.43608	-1.4594	4.87026e-05	-1.46116	-1.41812
36662272	rs138043536	5.96719e-10	-1.92573	-3.28274e-10	9.08875e-05	-1.92396	-3.28274e-10	0.000126403	-1.92554	-3.28274e-10
36662400	rs140880829	5.98642e-10	-1.92251	-3.28274e-10	9.40246e-05	-1.89002	-3.28274e-10	0.000133409	-1.87159	-3.28274e-10
36662467	rs62243830	2.00704e-10	-1.61584	-1.39951	2.23047e-05	-1.90007	-1.42872	3.19847e-05	-1.89925	-1.40051
36662503	rs9854871	9.64875e-10	-0.424905	-1.02028	8.88349e-05	-0.883393	-1.06341	0.000133887	-0.872884	-0.995133
36662710	rs116837087	7.57547e-10	-1.68709	-3.28274e-10	9.54006e-05	-1.8755	-3.28274e-10	0.000130222	-1.89578	-3.28274e-10
36662765	rs9817391	2.78624e-10	-1.59368	-1.09364	4.26354e-05	-1.5819	-1.099	6.04433e-05	-1.58663	-1.07667
36663193	rs144109984	1.02711e-09	-1.8043e-10	-1.38267	0.000158851	-1.8043e-10	-1.36562	0.000216813	-1.8043e-10	-1.38598
36663273	rs140952283	5.96069e-10	-1.92682	-3.28274e-10	9.2613e-05	-1.90515	-3.28274e-10	0.000128945	-1.90563	-3.28274e-10
36663543	rs144755786	3.05222e-09	-1.8043e-10	-0.293555	0.000468227	-1.8043e-10	-0.284627	0.000611188	-1.8043e-10	-0.349611
36664299	rs113183772	2.77863e-10	-1.58447	-1.10559	4.25791e-05	-1.57253	-1.10969	6.0269e-05	-1.57733	-1.08887
36665770	rs6796622	2.79146e-10	-1.57038	-1.11506	4.28876e-05	-1.55301	-1.12198	6.04668e-05	-1.56368	-1.09924
36666334	rs9311134	1.74613e-10	-1.90607	-1.24854	2.92829e-05	-1.92665	-1.12992	3.60589e-05	-1.92638	-1.25348
36667432	rs73052112	5.96305e-10	-1.92643	-3.28274e-10	9.71872e-05	-1.85694	-3.28274e-10	0.000129856	-1.89859	-3.28274e-10
36667474	rs2361277	2.14234e-09	-1.8043e-10	-0.647526	0.000315097	-1.8043e-10	-0.680699	0.000480504	-1.8043e-10	-0.59018
36667625	rs17035334	6.74218e-10	-1.80363	-3.28274e-10	0.000101203	-1.81645	-3.28274e-10	0.000146618	-1.77718	-3.28274e-10
36667692	rs111616670	6.20407e-10	-1.8868	-3.28274e-10	9.13786e-05	-1.91857	-3.28274e-10	0.000127011	-1.92074	-3.28274e-10
36668393	rs11129727	5.14561e-10	-1.01087	-1.063	5.34538e-05	-1.34664	-1.10812	7.67362e-05	-1.38046	-1.04418
36668563	rs56105402	6.35006e-10	-1.86354	-3.28274e-10	9.7224e-05	-1.85656	-3.28274e-10	0.000134202	-1.86567	-3.28274e-10
36669148	rs17035336	1.47576e-10	-1.85611	-1.46673	2.08727e-05	-1.9251	-1.47003	2.91486e-05	-1.92641	-1.4662
36669930	rs17035338	1.73208e-10	-1.74989	-1.41279	2.16652e-05	-1.8947	-1.46317	3.15687e-05	-1.9019	-1.41095
36669947	rs17035340	6.66913e-10	-1.81452	-3.28274e-10	0.000100167	-1.82674	-3.28274e-10	0.000144865	-1.78921	-3.28274e-10
36670002	rs62243833	2.37524e-10	-1.57108	-1.27583	2.48142e-05	-1.88906	-1.33311	3.65341e-05	-1.88878	-1.27799
36670483	rs17035343	1.49926e-10	-1.8381	-1.46894	2.09859e-05	-1.92142	-1.46831	2.91485e-05	-1.92407	-1.46855
36670504	rs1949632	2.59987e-10	-1.59368	-1.16287	3.98468e-05	-1.5819	-1.16664	5.63102e-05	-1.58663	-1.14751
36670896	rs76095349	2.48216e-09	-0.500294	-3.28274e-10	0.000516583	-0.186344	-3.28274e-10	0.00077798	-0.108314	-3.28274e-10
36670943	rs17035347	6.79829e-10	-1.79534	-3.28274e-10	0.000102001	-1.80859	-3.28274e-10	0.000147961	-1.76806	-3.28274e-10
36671218	rs62243834	2.07429e-10	-1.70264	-1.27975	2.39374e-05	-1.92174	-1.3364	3.5215e-05	-1.92166	-1.28189
36671314	rs10446459	6.85669e-10	-1.78678	-3.28274e-10	0.000102833	-1.80048	-3.28274e-10	0.000149357	-1.75868	-3.28274e-10
36671404	rs115970092	8.23932e-10	-1.60309	-3.28274e-10	9.95184e-05	-1.83324	-3.28274e-10	0.000134762	-1.86151	-3.28274e-10
36671779	rs1521272	3.01984e-10	-1.4653	-1.14151	4.40656e-05	-1.48947	-1.15843	6.30043e-05	-1.49618	-1.12563
36672106	rs11927972	1.05308e-09	0.0783693	-1.43608	0.000102416	-0.340234	-1.4643	0.000147947	-0.339836	-1.42833
36672131	rs79123150	9.39994e-10	-1.8043e-10	-1.47131	0.000143011	-1.8043e-10	-1.47065	0.000201382	-1.8043e-10	-1.45981
36672279	rs7643528	2.42347e-10	-1.62925	-1.19756	3.71276e-05	-1.61811	-1.20111	5.24233e-05	-1.6226	-1.18307
36672332	rs76108617	6.37041e-10	-1.86034	-3.28274e-10	9.26784e-05	-1.90444	-3.28274e-10	0.000130486	-1.89375	-3.28274e-10
36672645	rs4678540	1.03729e-09	0.0646197	-1.43743	0.000101111	-0.352462	-1.4649	0.00014593	-0.352065	-1.42982
36672739	rs74424834	2.10778e-10	-1.67586	-1.29051	2.38735e-05	-1.91541	-1.3454	3.50775e-05	-1.91487	-1.29259
36672740	rs77134736	2.06378e-10	-1.6962	-1.29127	2.3763e-05	-1.91941	-1.34604	3.49072e-05	-1.91898	-1.29335
36672909	rs10446423	4.64356e-10	-1.05006	-1.12647	4.87514e-05	-1.37774	-1.1691	6.97644e-05	-1.41063	-1.10926
36673250	rs17035359	1.46945e-10	-1.85611	-1.47101	2.10002e-05	-1.9251	-1.46394	2.90129e-05	-1.92641	-1.47086
36674940	rs6550429	1.195e-09	-0.0969997	-1.13427	9.89707e-05	-0.668346	-1.17041	0.00014646	-0.665804	-1.11246
36675296	rs113557568	1.06583e-09	-0.221197	-1.12447	9.01488e-05	-0.770972	-1.16115	0.000133504	-0.768536	-1.10235
36675420	rs143240728	6.22761e-10	-1.88302	-3.28274e-10	9.15573e-05	-1.91661	-3.28274e-10	0.000128505	-1.90905	-3.28274e-10
36675538	rs9841492	9.8547e-10	-0.248917	-1.17514	7.99621e-05	-0.843073	-1.20895	0.000116784	-0.850015	-1.15467
36675544	rs143746108	7.1765e-10	-1.7412	-3.28274e-10	0.000104342	-1.78591	-3.28274e-10	0.000151969	-1.74134	-3.28274e-10
36675771	rs147193108	1.61651e-10	-1.81168	-1.42006	2.11068e-05	-1.91825	-1.46573	3.07142e-05	-1.92196	-1.41833
36675826	rs9841938	9.47428e-10	-0.319949	-1.14348	9.38456e-05	-0.712824	-1.1791	0.000137143	-0.722031	-1.12196
36675933	rs139094229	6.39034e-10	-1.85722	-3.28274e-10	0.000101933	-1.80926	-3.28274e-10	0.000144985	-1.78839	-3.28274e-10
36676276	rs139058954	6.30213e-10	-1.87112	-3.28274e-10	9.21189e-05	-1.9105	-3.28274e-10	0.000129516	-1.90121	-3.28274e-10
36677147	rs999745	4.13872e-10	-1.20606	-1.08556	4.73386e-05	-1.44283	-1.13342	6.80935e-05	-1.47414	-1.06999
36677431	rs17035368	1.42698e-10	-1.88904	-1.46741	2.0858e-05	-1.92561	-1.47023	2.92117e-05	-1.92353	-1.46691
36677679	rs13065181	7.24036e-10	-1.73234	-3.28274e-10	0.000107715	-1.75409	-3.28274e-10	0.000156063	-1.71476	-3.28274e-10
36677711	rs62243835	1.4413e-10	-1.8839	-1.46256	2.08197e-05	-1.92635	-1.47134	2.93223e-05	-1.92484	-1.46182
36678866	rs17035373	1.42732e-10	-1.88651	-1.4697	2.08904e-05	-1.92602	-1.46827	2.91198e-05	-1.92423	-1.46937
36679148	rs62243836	1.87373e-10	-1.70788	-1.3762	2.21908e-05	-1.9235	-1.4104	3.19398e-05	-1.92364	-1.37752
36679261	rs74885472	1.21741e-09	-1.2127	-3.28274e-10	0.000131096	-1.55765	-3.28274e-10	0.000175875	-1.59524	-3.28274e-10
36679277	rs111361472	6.39062e-10	-1.85718	-3.28274e-10	9.1481e-05	-1.91745	-3.28274e-10	0.000128686	-1.90764	-3.28274e-10
36679558	rs13323950	8.96167e-10	-0.460798	-1.05825	9.57471e-05	-0.770715	-1.10115	0.000142891	-0.766083	-1.03685
36679634	rs35547925	8.82441e-10	-0.0872008	-1.44729	8.80357e-05	-0.487117	-1.46872	0.000126148	-0.486738	-1.44082
36679770	rs77395687	8.71924e-10	-0.0991899	-1.44729	8.71071e-05	-0.497721	-1.46872	0.000124818	-0.497343	-1.44082
36679999	rs10510686	4.81467e-10	-1.73573	-0.404612	7.67808e-05	-1.75729	-0.335338	0.000103996	-1.7183	-0.402368
36680080	rs950147	2.001e-10	-1.55036	-1.46801	2.81288e-05	-1.62855	-1.46824	3.78485e-05	-1.66632	-1.4651
36680099	rs950146	2.49572e-10	-1.60312	-1.19431	4.16637e-05	-1.48095	-1.22299	5.88027e-05	-1.51018	-1.18065
36680258	rs73052135	6.54212e-10	-1.83375	-3.28274e-10	0.00010911	-1.74122	-3.28274e-10	0.000152115	-1.74038	-3.28274e-10
36680425	rs950148	2.66581e-10	-1.27948	-1.45202	3.1239e-05	-1.5219	-1.47002	4.37053e-05	-1.54145	-1.4461
36680618	rs1396027	1.85468e-10	-1.92155	-1.17274	3.24682e-05	-1.91354	-1.03978	3.93509e-05	-1.91117	-1.18132
36680670	rs1354952	2.76975e-10	-1.24441	-1.44884	3.21502e-05	-1.49407	-1.46909	4.50714e-05	-1.51428	-1.44248
36680788	rs13063674	7.24036e-10	-1.73234	-3.28274e-10	0.000107715	-1.75409	-3.28274e-10	0.000156063	-1.71476	-3.28274e-10
36680920	rs1396028	2.35238e-10	-1.39661	-1.45997	3.22829e-05	-1.48807	-1.47097	4.36131e-05	-1.53466	-1.455
36681026	rs5009838	2.41214e-10	-1.37152	-1.45997	3.18549e-05	-1.50142	-1.47097	4.29417e-05	-1.55017	-1.455
36681244	rs11710386	2.05914e-10	-1.79122	-1.1985	3.33665e-05	-1.69906	-1.22696	4.7603e-05	-1.71718	-1.18494
36681666	rs1354953	2.06786e-10	-1.81275	-1.17274	3.26342e-05	-1.90844	-1.03978	3.93278e-05	-1.91176	-1.18132
36681903	rs9874289	1.90392e-10	-1.8719	-1.19619	3.10505e-05	-1.77873	-1.21924	4.51091e-05	-1.77769	-1.17824
36682286	rs13090924	1.87844e-10	-1.61177	-1.46979	2.67039e-05	-1.68292	-1.46585	3.58876e-05	-1.71696	-1.46767
36682380	rs11720186	2.00071e-10	-1.80868	-1.20983	3.22666e-05	-1.72187	-1.23767	4.60364e-05	-1.73904	-1.19655
36682732	rs1605541	2.01071e-10	-1.89785	-1.11567	3.35743e-05	-1.92677	-0.993045	4.09982e-05	-1.92649	-1.125
36682907	rs2135950	1.97364e-10	-1.81423	-1.2179	3.17876e-05	-1.72921	-1.2453	4.53378e-05	-1.74605	-1.20482
36683277	rs1507866	1.95943e-10	-1.81423	-1.22512	3.15715e-05	-1.72921	-1.25212	4.50031e-05	-1.74605	-1.21223
36683453	rs76149838	9.51157e-10	-1.4595	-3.28274e-10	0.000157977	-1.37113	-3.28274e-10	0.000228724	-1.3325	-3.28274e-10
36683612	rs4678893	1.99131e-10	-1.83667	-1.18655	3.17977e-05	-1.91778	-1.05641	3.84693e-05	-1.92023	-1.19492
36683782	rs4678894	7.83031e-10	-0.197596	-1.45641	7.96778e-05	-0.584582	-1.47101	0.000113246	-0.584215	-1.45123
36683901	rs12715295	1.9462e-10	-1.8171	-1.22903	3.13359e-05	-1.73301	-1.2558	4.46602e-05	-1.74969	-1.21624
36684384	rs190548967	1.02114e-09	-1.38851	-3.28274e-10	0.000115933	-1.68057	-3.28274e-10	0.000156636	-1.71109	-3.28274e-10
36684391	rs35516497	2.24231e-10	-1.69573	-1.20878	3.69846e-05	-1.5864	-1.23668	5.24018e-05	-1.6106	-1.19547
36684858	rs62243838	1.71195e-10	-1.79701	-1.37737	2.21037e-05	-1.9265	-1.41133	3.18226e-05	-1.92616	-1.37868
36684894	rs138561901	1.6199e-09	-1.8043e-10	-0.927059	0.000226876	-1.8043e-10	-1.00918	0.000355914	-1.8043e-10	-0.890327
36684925	rs66996927	6.38879e-10	-1.85746	-3.28274e-10	9.50183e-05	-1.87951	-3.28274e-10	0.000135245	-1.85793	-3.28274e-10
36685472	rs76962760	6.05746e-10	-1.91072	-3.28274e-10	9.06587e-05	-1.92648	-3.28274e-10	0.000126294	-1.92641	-3.28274e-10
36685949	rs137898211	1.12715e-09	-1.28973	-3.28274e-10	0.000254985	-0.892375	-3.28274e-10	0.000352275	-0.900603	-3.28274e-10
36686016	rs13082268	3.714e-10	-0.937172	-1.46273	2.9866e-05	-1.60392	-1.43294	3.80921e-05	-1.66689	-1.45812
36686613	rs7651088	1.96354e-10	-1.91916	-1.1181	3.33651e-05	-1.92221	-1.00386	4.05377e-05	-1.92022	-1.14256
36686658	rs34206216	3.09221e-10	-1.56599	-1.01714	4.65486e-05	-1.63344	-0.959647	5.32822e-05	-1.70503	-1.08438
36687365	rs77928290	7.32505e-10	-1.72071	-3.28274e-10	0.000102572	-1.80301	-3.28274e-10	0.00014298	-1.80231	-3.28274e-10
36687852	rs7428707	2.99105e-10	-1.15183	-1.46455	3.0359e-05	-1.58193	-1.43856	3.77382e-05	-1.66771	-1.46663
36687861	rs77942931	1.17751e-09	-1.8043e-10	-1.24602	0.00018928	-1.8043e-10	-1.19035	0.000245534	-1.8043e-10	-1.26158
36687900	rs17035408	8.63271e-10	-1.55645	-3.28274e-10	0.000120045	-1.64571	-3.28274e-10	0.000173328	-1.60983	-3.28274e-10
36688300	rs112855537	3.82345e-10	-1.85112	-0.519735	6.48466e-05	-1.6763	-0.585251	0.000103304	-1.60932	-0.518016
36688439	rs78402550	9.59162e-10	-1.45112	-3.28274e-10	0.000104288	-1.78642	-3.28274e-10	0.000144486	-1.79184	-3.28274e-10
36688597	rs13100010	2.72931e-10	-1.243	-1.46496	2.84718e-05	-1.6418	-1.44286	3.58347e-05	-1.71923	-1.46687
36688921	rs11721169	3.24618e-10	-1.43663	-1.0979	4.88636e-05	-1.49363	-1.05091	5.56566e-05	-1.58254	-1.16327
36689486	rs7617990	1.60314e-10	-1.8901	-1.34994	2.37945e-05	-1.91528	-1.34884	3.3757e-05	-1.91572	-1.33011
36689524	rs4678541	1.34729e-09	0.34909	-1.46042	9.09518e-05	-0.489296	-1.43395	0.000105155	-0.646608	-1.46297
36690646	rs11707655	3.41536e-10	-1.03765	-1.44608	3.41612e-05	-1.49255	-1.40994	4.25946e-05	-1.56324	-1.45005
36690671	rs1553657	1.72634e-10	-1.71498	-1.45103	2.26719e-05	-1.89465	-1.4178	2.97972e-05	-1.91603	-1.45457
36690903	rs11707751	3.35886e-10	-1.06038	-1.44003	3.35518e-05	-1.5198	-1.40069	4.15384e-05	-1.59393	-1.44447
36691401	rs9822981	2.16219e-10	-1.77985	-1.16104	3.69944e-05	-1.7976	-1.02521	4.24197e-05	-1.83352	-1.18388
36691744	rs9843434	1.49793e-10	-1.85422	-1.45371	2.30459e-05	-1.86899	-1.4271	3.16659e-05	-1.85903	-1.45075
36692872	rs11709885	2.18188e-10	-1.78657	-1.14525	3.50162e-05	-1.7862	-1.09157	4.1877e-05	-1.83404	-1.19623
36693062	rs17035426	9.34299e-10	-1.47738	-3.28274e-10	0.000127771	-1.58334	-3.28274e-10	0.000184725	-1.54615	-3.28274e-10
36693347	rs34192173	7.42236e-10	-1.70751	-3.28274e-10	0.000120458	-1.64228	-3.28274e-10	0.0001656	-1.65544	-3.28274e-10
36694004	rs75037645	9.82312e-10	-1.8043e-10	-1.42727	0.000148194	-1.8043e-10	-1.43505	0.000205196	-1.8043e-10	-1.44105
36694237	rs11919728	2.66015e-10	-1.76389	-0.969736	3.82074e-05	-1.88766	-0.902888	4.89871e-05	-1.88298	-0.990482
36694309	rs115827934	1.02979e-09	-1.38006	-3.28274e-10	0.000138098	-1.50561	-3.28274e-10	0.000199146	-1.47098	-3.28274e-10
36694732	rs2204039	2.05666e-10	-1.80786	-1.18307	3.52496e-05	-1.81832	-1.0528	4.0833e-05	-1.85026	-1.20526
36695140	rs28879210	1.59402e-10	-1.88622	-1.35953	2.34272e-05	-1.91853	-1.36115	3.33257e-05	-1.91868	-1.34001
36695587	rs2361304	1.4526e-10	-1.87458	-1.46407	2.22137e-05	-1.88698	-1.44589	3.06967e-05	-1.87865	-1.46221
36695653	rs9799113	9.22734e-10	-0.0333978	-1.45644	6.93931e-05	-0.772268	-1.42152	8.14352e-05	-0.905655	-1.45955
36695746	rs7625222	2.02385e-10	-1.81243	-1.19458	3.46491e-05	-1.82269	-1.06562	4.02444e-05	-1.85392	-1.21613
36695872	rs73052158	2.68943e-10	-1.74997	-0.97271	3.83531e-05	-1.88069	-0.906055	4.92054e-05	-1.87562	-0.993395
36696260	rs73052160	2.85397e-10	-1.75113	-0.912171	4.07376e-05	-1.88472	-0.841708	5.19063e-05	-1.88149	-0.934088
36696513	rs9821772	2.04722e-10	-1.8032	-1.19233	3.50018e-05	-1.81387	-1.06431	4.06234e-05	-1.84651	-1.21416
36696535	rs9821507	2.05696e-10	-1.79845	-1.19233	3.51611e-05	-1.80933	-1.06431	4.07796e-05	-1.84268	-1.21416
36696707	rs9822112	6.42759e-10	-1.85141	-3.28274e-10	9.46028e-05	-1.88389	-3.28274e-10	0.000132479	-1.87859	-3.28274e-10
36697270	rs71328152	2.11577e-10	-1.8661	-1.09649	3.32942e-05	-1.88305	-1.04515	4.05395e-05	-1.90586	-1.15687
36697296	rs4678895	2.13504e-10	-1.77338	-1.18015	3.65492e-05	-1.7853	-1.04962	4.21146e-05	-1.82216	-1.20246
36697488	rs150989341	8.91282e-10	-1.52452	-3.28274e-10	0.000124719	-1.60751	-3.28274e-10	0.000178709	-1.57925	-3.28274e-10
36697625	rs113950255	7.48277e-10	-1.69941	-3.28274e-10	0.000104292	-1.78638	-3.28274e-10	0.000145384	-1.78563	-3.28274e-10
36697910	rs34961051	2.3807e-10	-1.82993	-1.01468	3.78418e-05	-1.84455	-0.955621	4.49678e-05	-1.87809	-1.08098
36697976	rs76275795	9.12221e-10	-1.5013	-3.28274e-10	0.000125985	-1.59741	-3.28274e-10	0.000182428	-1.55866	-3.28274e-10
36698118	rs7637358	2.66152e-10	-1.75963	-0.97348	3.81355e-05	-1.88556	-0.906874	4.89164e-05	-1.88075	-0.994148
36698129	rs1589436	9.12221e-10	-1.5013	-3.28274e-10	0.000125985	-1.59741	-3.28274e-10	0.000182428	-1.55866	-3.28274e-10
36698361	rs2361303	2.06694e-10	-1.79361	-1.19233	3.53242e-05	-1.8047	-1.06431	4.09399e-05	-1.83875	-1.21416
36698574	rs114756638	2.56118e-10	-1.76389	-1.00765	3.65819e-05	-1.88766	-0.946366	4.72057e-05	-1.88298	-1.02752
36698957	rs1915569	1.38414e-10	-1.92356	-1.46337	2.14828e-05	-1.92228	-1.44405	2.95126e-05	-1.91931	-1.46089
36699100	rs62245168	5.96276e-10	-1.92647	-3.28274e-10	0.000102786	-1.80093	-3.28274e-10	0.000139919	-1.82395	-3.28274e-10
36699363	rs187524394	9.5101e-10	-1.8043e-10	-1.45965	0.000144443	-1.8043e-10	-1.46069	0.0002025	-1.8043e-10	-1.45428
36699535	rs138145571	7.73402e-10	-1.66638	-3.28274e-10	0.00010706	-1.76019	-3.28274e-10	0.000149253	-1.75937	-3.28274e-10
36699731	rs1911662	1.51307e-10	-1.83592	-1.46195	2.30775e-05	-1.85254	-1.44218	3.19389e-05	-1.84131	-1.45988
36699949	rs146063480	7.75769e-10	-1.66332	-3.28274e-10	0.000107322	-1.75774	-3.28274e-10	0.000149619	-1.75692	-3.28274e-10
36700303	rs2204041	2.50087e-10	-1.67736	-1.11801	3.79428e-05	-1.72938	-1.06812	4.4786e-05	-1.78656	-1.17656
36700772	rs1588164	2.63034e-10	-1.53633	-1.20856	4.34489e-05	-1.57803	-1.08396	4.91064e-05	-1.6413	-1.22973
36700782	rs114653015	6.1681e-10	-1.89262	-3.28274e-10	9.20147e-05	-1.91163	-3.28274e-10	0.000130764	-1.89162	-3.28274e-10
36701017	rs62245169	1.60854e-10	-1.90377	-1.33292	2.43331e-05	-1.90702	-1.33472	3.46912e-05	-1.90724	-1.31129
36701018	rs78024097	1.7928e-09	0.580397	-1.40604	0.000185093	0.15639	-1.36911	0.000259046	0.223874	-1.43188
36701284	rs79963962	7.78157e-10	-1.66025	-3.28274e-10	0.000107587	-1.75528	-3.28274e-10	0.000149989	-1.75445	-3.28274e-10
36701434	rs13082991	2.43808e-10	-1.83458	-0.98622	3.89216e-05	-1.84882	-0.923209	4.60283e-05	-1.88137	-1.05439
36701507	rs1396026	1.38807e-10	-1.92586	-1.45823	2.17628e-05	-1.92663	-1.42674	2.94407e-05	-1.92666	-1.45598
36701702	rs4266137	2.06135e-10	-1.79845	-1.1902	3.51894e-05	-1.80933	-1.0635	4.08679e-05	-1.84268	-1.21199
36702058	rs6782113	1.60209e-10	-1.90834	-1.33236	2.44621e-05	-1.90229	-1.33416	3.48759e-05	-1.90253	-1.31069
36703025	rs1879547	9.79668e-10	-1.8043e-10	-1.42996	0.000147504	-1.8043e-10	-1.43973	0.000203159	-1.8043e-10	-1.45103
36703285	rs2056366	2.58408e-10	-1.79087	-0.97177	3.76471e-05	-1.90027	-0.905054	4.82383e-05	-1.89639	-0.992474
36703410	rs2139853	2.68622e-10	-1.48339	-1.24048	4.38647e-05	-1.5279	-1.12457	4.98515e-05	-1.59578	-1.26019
36703758	rs1396029	4.21292e-10	-0.815841	-1.45801	3.81988e-05	-1.36031	-1.43046	4.70199e-05	-1.4536	-1.46084
36703784	rs1396031	1.3144e-09	0.32581	-1.46185	8.89755e-05	-0.507786	-1.43743	0.000103208	-0.664054	-1.46421
36704321	rs906475	2.27317e-10	-1.91893	-0.971901	3.88369e-05	-1.89557	-0.878636	4.83874e-05	-1.89223	-0.993543
36704514	rs906476	2.41584e-10	-1.66684	-1.16312	3.65263e-05	-1.71679	-1.11876	4.34368e-05	-1.77536	-1.21835
36704567	rs17250081	8.2554e-10	-1.60114	-3.28274e-10	0.000116287	-1.67752	-3.28274e-10	0.00016793	-1.64147	-3.28274e-10
36704881	rs78762609	2.38571e-09	-1.8043e-10	-0.539929	0.000405037	-1.8043e-10	-0.429601	0.000528574	-1.8043e-10	-0.494832
36705192	rs4678542	1.27386e-09	0.274839	-1.44221	8.81964e-05	-0.548181	-1.40583	0.000101132	-0.702144	-1.44645
36705215	rs4678543	1.27869e-09	0.274839	-1.43843	8.86931e-05	-0.548181	-1.40022	0.000101487	-0.702144	-1.44294
36705541	rs11716564	1.16393e-09	0.195636	-1.45326	8.14364e-05	-0.610704	-1.42305	9.4389e-05	-0.761031	-1.45656
36705940	rs11716715	8.55215e-10	-0.101849	-1.46398	6.44681e-05	-0.825582	-1.44183	7.68698e-05	-0.955758	-1.46714
36706464	rs73824434	7.8191e-10	-1.65544	-3.28274e-10	0.000112956	-1.70658	-3.28274e-10	0.000163425	-1.66866	-3.28274e-10
36706501	rs80160410	9.55993e-10	-1.8043e-10	-1.45443	0.000146049	-1.8043e-10	-1.44964	0.00020005	-1.8043e-10	-1.46645
36707317	rs76324180	7.90253e-10	-1.64483	-3.28274e-10	0.000111948	-1.71555	-3.28274e-10	0.000161218	-1.68226	-3.28274e-10
36707323	rs10510687	1.49249e-09	-1.8043e-10	-1.00898	0.000207071	-1.8043e-10	-1.10052	0.000306376	-1.8043e-10	-1.0402
36707602	rs35657508	2.38657e-10	-1.84232	-0.999832	3.55398e-05	-1.89413	-0.968798	4.38392e-05	-1.91639	-1.0681
36708384	rs28587472	2.48743e-10	-1.87238	-0.928378	3.77035e-05	-1.90872	-0.895112	4.65047e-05	-1.92363	-1.00183
36708580	rs73052185	2.53409e-10	-1.85724	-0.924941	3.82324e-05	-1.89833	-0.891571	4.68973e-05	-1.91842	-0.998634
36709252	rs11129730	2.46581e-10	-1.82004	-0.989453	3.67602e-05	-1.87108	-0.958085	4.50547e-05	-1.89864	-1.0585
36709574	rs74568568	1.07636e-09	-1.33584	-3.28274e-10	0.000162678	-1.34181	-3.28274e-10	0.000229361	-1.32972	-3.28274e-10
36709809	rs9825347	2.71272e-10	-1.44119	-1.27287	5.78977e-05	-1.0537	-1.3212	9.23967e-05	-1.00869	-1.23024
36710002	rs34046024	2.67111e-10	-1.73452	-0.994997	3.86119e-05	-1.82316	-0.956855	4.67299e-05	-1.86327	-1.05736
36710181	rs7636597	2.77184e-10	-1.70793	-0.984563	3.98113e-05	-1.80341	-0.946014	4.79312e-05	-1.84762	-1.04763
36710979	rs67173044	2.50866e-10	-1.71296	-1.07931	3.57907e-05	-1.80463	-1.05126	4.38164e-05	-1.84809	-1.13691
36711297	rs9869380	6.76245e-10	-1.06922	-0.7314	0.000125083	-0.867435	-0.73717	0.000155083	-0.948527	-0.772528
36711392	rs10212170	3.88673e-10	-1.47002	-0.88442	9.80853e-05	-0.997008	-0.850734	0.000139522	-1.00326	-0.82353
36711565	rs143515510	8.32283e-10	-1.59301	-3.28274e-10	0.000125976	-1.59749	-3.28274e-10	0.000177082	-1.5884	-3.28274e-10
36712040	rs114006237	8.67508e-10	-1.55155	-3.28274e-10	0.000169273	-1.30207	-3.28274e-10	0.000253852	-1.22826	-3.28274e-10
36712493	rs11720255	2.68314e-10	-1.46344	-1.26158	5.56766e-05	-1.10626	-1.30776	8.81244e-05	-1.06769	-1.21857
36712792	rs10212578	2.66547e-10	-1.46344	-1.26819	5.5353e-05	-1.10626	-1.31359	8.74869e-05	-1.06769	-1.22583
36714160	rs74615471	9.73834e-10	-1.8043e-10	-1.43594	0.000155309	-1.8043e-10	-1.38816	0.000205517	-1.8043e-10	-1.43949
36714516	rs13316545	2.57245e-10	-1.46344	-1.30371	5.36581e-05	-1.10626	-1.34469	8.41223e-05	-1.06769	-1.26505
36714641	rs7374984	1.28047e-09	-1.8043e-10	-1.16219	0.000179414	-1.8043e-10	-1.24388	0.000264384	-1.8043e-10	-1.18761
36714658	rs150394887	5.13668e-10	-1.15545	-0.920154	5.99295e-05	-1.57309	-0.767315	6.57907e-05	-1.63916	-0.939377
36715043	rs114855196	9.98603e-10	-1.41082	-3.28274e-10	0.000150986	-1.4164	-3.28274e-10	0.000212707	-1.4051	-3.28274e-10
36715114	rs9862308	3.12972e-10	-1.53383	-1.03723	7.74837e-05	-1.07101	-1.0125	0.00011082	-1.07349	-0.983616
36715499	rs78878356	7.69164e-10	-1.67187	-3.28274e-10	0.000110274	-1.73061	-3.28274e-10	0.000158474	-1.69943	-3.28274e-10
36715610	rs76847132	7.55702e-10	-1.68953	-3.28274e-10	0.000108583	-1.74607	-3.28274e-10	0.000155856	-1.71608	-3.28274e-10
36715889	rs6775990	3.14988e-10	-1.51984	-1.04481	7.88176e-05	-1.05042	-1.01602	0.000112102	-1.05292	-0.99268
36715965	rs79405735	1.41907e-09	-1.05942	-3.28274e-10	0.000214204	-1.06665	-3.28274e-10	0.000302781	-1.05201	-3.28274e-10
36716010	rs2361280	7.72644e-10	-1.66736	-3.28274e-10	0.000110712	-1.72665	-3.28274e-10	0.000159151	-1.69516	-3.28274e-10
36716028	rs73052192	2.59151e-10	-1.71291	-1.04686	3.71754e-05	-1.80024	-1.01769	4.52909e-05	-1.84502	-1.10689
36716124	rs150714332	9.9866e-10	-1.41076	-3.28274e-10	0.000135796	-1.52242	-3.28274e-10	0.000193905	-1.49765	-3.28274e-10
36716419	rs117023122	2.45834e-09	-1.8043e-10	-0.509937	0.00042232	-1.8043e-10	-0.387817	0.000492771	-1.8043e-10	-0.56497
36716522	rs1848338	1.66852e-10	-1.79323	-1.40684	3.12802e-05	-1.64886	-1.34173	4.05252e-05	-1.65398	-1.40911
36716620	rs55784771	3.32688e-10	-1.21021	-1.29976	6.9036e-05	-0.852415	-1.34654	0.000108891	-0.806364	-1.2683
36716694	rs115424615	1.254e-09	-1.18308	-3.28274e-10	0.000121314	-1.63519	-3.28274e-10	0.000164067	-1.66474	-3.28274e-10
36717157	rs73052193	2.60867e-10	-1.71964	-1.03353	3.74969e-05	-1.80541	-1.00391	4.56646e-05	-1.84916	-1.09453
36717420	rs79080937	2.60023e-10	-1.72626	-1.03014	3.74385e-05	-1.81046	-1.00042	4.56238e-05	-1.85319	-1.09139
36717509	rs79264911	7.6573e-10	-1.67635	-3.28274e-10	0.000109842	-1.73454	-3.28274e-10	0.000157806	-1.70365	-3.28274e-10
36717776	rs9877464	3.05367e-10	-1.51984	-1.07583	7.6017e-05	-1.05042	-1.0522	0.000108583	-1.05292	-1.02458
36718733	rs34992013	5.4489e-10	-1.19692	-0.819673	6.52537e-05	-1.60099	-0.654302	7.08214e-05	-1.66426	-0.84059
36718736	rs145920255	9.40064e-10	-1.47123	-3.28274e-10	0.000128747	-1.57573	-3.28274e-10	0.000183532	-1.55262	-3.28274e-10
36718767	rs9882671	3.15201e-10	-1.2216	-1.34237	6.54697e-05	-0.866362	-1.38563	0.00010244	-0.820608	-1.31513
36719460	rs1396034	2.38931e-10	-1.50926	-1.33174	4.90937e-05	-1.16811	-1.37174	7.70184e-05	-1.12531	-1.29566
36719728	rs189712323	9.55666e-10	-1.8043e-10	-1.45477	0.000144241	-1.8043e-10	-1.4621	0.000203178	-1.8043e-10	-1.45093
36719901	rs11714305	8.31334e-10	-1.59415	-3.28274e-10	0.000102199	-1.80666	-3.28274e-10	0.000137425	-1.84194	-3.28274e-10
36720153	rs11706696	5.48908e-10	-1.21872	-0.790529	6.64446e-05	-1.6155	-0.621706	7.19399e-05	-1.67727	-0.811912
36720266	rs73052196	2.63449e-10	-1.71964	-1.02368	3.78804e-05	-1.80541	-0.99374	4.6084e-05	-1.84916	-1.08539
36720524	rs115159739	1.46899e-09	-1.02485	-3.28274e-10	0.000291625	-0.75811	-3.28274e-10	0.000422208	-0.719516	-3.28274e-10
36720649	rs72859324	5.96259e-10	-1.9265	-3.28274e-10	9.10785e-05	-1.92186	-3.28274e-10	0.000126924	-1.92143	-3.28274e-10
36721044	rs6775117	3.19404e-10	-1.21021	-1.34051	6.65164e-05	-0.852415	-1.38372	0.000104196	-0.806364	-1.31238
36721630	rs116519284	7.53864e-10	-1.69197	-3.28274e-10	9.07628e-05	-1.92533	-3.28274e-10	0.000126379	-1.92573	-3.28274e-10
36721728	rs77678638	7.55702e-10	-1.68953	-3.28274e-10	0.000108583	-1.74607	-3.28274e-10	0.000155856	-1.71608	-3.28274e-10
36721837	rs56938841	1.33398e-09	-1.8043e-10	-1.12126	0.00018586	-1.8043e-10	-1.20859	0.000274974	-1.8043e-10	-1.14834
36721944	rs2361281	1.58129e-10	-1.88627	-1.3675	2.67674e-05	-1.80745	-1.33895	3.56121e-05	-1.81427	-1.37806
36722031	rs76861820	5.96059e-10	-1.92684	-3.28274e-10	9.13863e-05	-1.91848	-3.28274e-10	0.000127369	-1.91793	-3.28274e-10
36722067	rs113091861	2.81062e-10	-1.73278	-0.945828	4.09506e-05	-1.81541	-0.905802	4.92276e-05	-1.85712	-1.01144
36722232	rs2361282	4.25273e-10	-1.86406	-0.400388	8.53363e-05	-1.6847	-0.302277	0.000102119	-1.67241	-0.466465
36722257	rs111813192	5.96094e-10	-1.92678	-3.28274e-10	9.12224e-05	-1.92028	-3.28274e-10	0.000127132	-1.91979	-3.28274e-10
36722265	rs9824188	3.25816e-10	-1.17668	-1.35416	6.85328e-05	-0.811446	-1.39482	0.00010702	-0.764534	-1.32746
36722331	rs9824328	3.67666e-10	-1.36083	-1.04917	9.42335e-05	-0.86303	-1.02477	0.00013447	-0.867401	-0.996275
36722440	rs6766171	3.1222e-10	-1.19874	-1.37473	6.56246e-05	-0.838376	-1.41125	0.00010176	-0.792028	-1.35037
36722669	rs74702376	5.96152e-10	-1.92668	-3.28274e-10	9.15705e-05	-1.91647	-3.28274e-10	0.000127633	-1.91585	-3.28274e-10
36722751	rs113133408	5.96332e-10	-1.92638	-3.28274e-10	9.23511e-05	-1.90798	-3.28274e-10	0.000128936	-1.9057	-3.28274e-10
36722835	rs73052200	1.58272e-10	-1.87926	-1.37361	2.68995e-05	-1.79561	-1.34586	3.58161e-05	-1.80277	-1.38385
36723096	rs55728755	3.10536e-10	-1.67764	-0.901239	4.4648e-05	-1.7728	-0.861974	5.31118e-05	-1.82269	-0.969928
36723132	rs115207665	1.08753e-09	-1.32552	-3.28274e-10	0.000164358	-1.33154	-3.28274e-10	0.000231753	-1.31934	-3.28274e-10
36723378	rs9833364	3.1232e-10	-1.46965	-1.1035	7.94729e-05	-0.97746	-1.0807	0.000113401	-0.980066	-1.05402
36723438	rs113135170	5.9619e-10	-1.92662	-3.28274e-10	9.11242e-05	-1.92136	-3.28274e-10	0.00012699	-1.9209	-3.28274e-10
36724485	rs115047542	6.2485e-09	0.422918	-3.28274e-10	0.000565095	-0.0965853	-3.28274e-10	0.000837666	-0.0343954	-3.28274e-10
36724881	rs76291832	8.02751e-10	-1.62913	-3.28274e-10	0.000110325	-1.73015	-3.28274e-10	0.000153816	-1.72926	-3.28274e-10
36725284	rs6800663	3.07798e-10	-1.19874	-1.38899	6.48984e-05	-0.838376	-1.42238	0.000100142	-0.792028	-1.36639
36725350	rs6789350	3.07798e-10	-1.19874	-1.38899	6.48984e-05	-0.838376	-1.42238	0.000100142	-0.792028	-1.36639
36725512	rs6778965	3.07037e-10	-1.19954	-1.39066	6.92384e-05	-0.772356	-1.42367	0.000107205	-0.721992	-1.36828
36725558	rs145350225	6.38185e-10	-1.85855	-3.28274e-10	9.71333e-05	-1.8575	-3.28274e-10	0.000134859	-1.86079	-3.28274e-10
36725562	rs1851216	7.57497e-10	-0.93719	-0.749969	8.27647e-05	-1.41279	-0.604784	8.93943e-05	-1.49959	-0.772367
36726121	rs72859330	5.96094e-10	-1.92678	-3.28274e-10	9.12224e-05	-1.92028	-3.28274e-10	0.000127132	-1.91979	-3.28274e-10
36726198	rs11715160	8.41133e-10	-0.868563	-0.713865	9.30859e-05	-1.36301	-0.537044	9.70174e-05	-1.4541	-0.73602
36726803	rs114321120	6.00951e-10	-1.91867	-3.28274e-10	9.10169e-05	-1.92253	-3.28274e-10	0.000126964	-1.92111	-3.28274e-10
36727201	rs13074151	8.24621e-10	-0.860593	-0.741662	9.10366e-05	-1.35719	-0.565127	9.48844e-05	-1.44877	-0.763583
36727558	rs73052201	3.00231e-10	-1.68681	-0.925814	4.2861e-05	-1.7828	-0.892816	5.1388e-05	-1.83143	-0.99418
36727965	rs138526883	1.26783e-09	-1.17211	-3.28274e-10	0.000168176	-1.30857	-3.28274e-10	0.00024153	-1.27802	-3.28274e-10
36728627	rs116774446	7.54502e-10	-1.69112	-3.28274e-10	0.000107428	-1.75676	-3.28274e-10	0.000150772	-1.74925	-3.28274e-10
36729011	rs73054203	1.49966e-10	-1.91407	-1.3927	2.47336e-05	-1.85778	-1.36763	3.31487e-05	-1.86216	-1.40186
36729473	rs9874742	3.11421e-10	-1.18833	-1.3877	6.59358e-05	-0.825661	-1.41924	0.000101558	-0.779047	-1.36534
36729544	rs76923316	1.28858e-09	-1.15589	-3.28274e-10	0.000136527	-1.51706	-3.28274e-10	0.000191092	-1.51226	-3.28274e-10
36729865	rs66955015	3.09096e-10	-1.67222	-0.91131	4.43925e-05	-1.77145	-0.869061	5.27058e-05	-1.82215	-0.978138
36730260	rs78593175	1.20092e-09	-1.22633	-3.28274e-10	0.000181409	-1.23283	-3.28274e-10	0.000256044	-1.21967	-3.28274e-10
36730373	rs17197001	2.94344e-10	-1.67222	-0.96021	4.20616e-05	-1.77145	-0.922996	5.02863e-05	-1.82215	-1.02513
36730504	rs117890007	9.39999e-10	-1.8043e-10	-1.4713	0.000142954	-1.8043e-10	-1.47106	0.000199943	-1.8043e-10	-1.46698
36730767	rs12491128	8.50772e-10	-0.860593	-0.710442	9.42561e-05	-1.35719	-0.530372	9.78477e-05	-1.44877	-0.73283
36730871	rs74991462	7.42182e-10	-1.70758	-3.28274e-10	0.00010689	-1.76178	-3.28274e-10	0.00015323	-1.73308	-3.28274e-10
36731104	rs2174855	6.83308e-10	-1.6721	-0.118132	0.000154068	-1.3912	-0.00498217	0.000180763	-1.37567	-0.192158
36731528	rs74354947	5.96094e-10	-1.92678	-3.28274e-10	9.12224e-05	-1.92028	-3.28274e-10	0.000127132	-1.91979	-3.28274e-10
36731595	rs115271464	1.13155e-09	-1.28583	-3.28274e-10	0.000170978	-1.29205	-3.28274e-10	0.000241183	-1.27946	-3.28274e-10
36731881	rs7639240	2.94369e-10	-1.69395	-0.938398	4.23027e-05	-1.78832	-0.900412	5.06211e-05	-1.83591	-1.00474
36732309	rs56264011	7.42182e-10	-1.70758	-3.28274e-10	0.00010689	-1.76178	-3.28274e-10	0.00015323	-1.73308	-3.28274e-10
36732378	rs112711128	8.08767e-10	-1.62167	-3.28274e-10	0.000110998	-1.72407	-3.28274e-10	0.000154755	-1.72317	-3.28274e-10
36732539	rs77346645	8.72497e-10	-1.54582	-3.28274e-10	0.000132023	-1.55061	-3.28274e-10	0.000185697	-1.5409	-3.28274e-10
36732970	rs75740838	8.36034e-10	-1.58851	-3.28274e-10	0.000114057	-1.69688	-3.28274e-10	0.00015903	-1.69592	-3.28274e-10
36732971	rs77492942	8.36034e-10	-1.58851	-3.28274e-10	0.000114057	-1.69688	-3.28274e-10	0.00015903	-1.69592	-3.28274e-10
36733333	rs55842733	6.55068e-10	-1.83244	-3.28274e-10	9.92609e-05	-1.83583	-3.28274e-10	0.000138888	-1.83134	-3.28274e-10
36734253	rs115284732	7.39093e-10	-1.71175	-3.28274e-10	0.000106505	-1.76539	-3.28274e-10	0.00015263	-1.737	-3.28274e-10
36735419	rs1507881	5.21552e-10	-0.681718	-1.37865	0.000120941	-0.2297	-1.40858	0.000189433	-0.167406	-1.35357
36735506	rs116702306	1.27028e-09	-1.17018	-3.28274e-10	0.000191836	-1.17694	-3.28274e-10	0.000270902	-1.16326	-3.28274e-10
36735788	rs67455526	2.97453e-10	-1.7138	-0.908126	4.39745e-05	-1.78339	-0.866574	5.15361e-05	-1.83137	-0.991358
36736509	rs138366319	6.00805e-10	-1.91891	-3.28274e-10	0.000165363	-1.32544	-3.28274e-10	0.000233601	-1.3114	-3.28274e-10
36736923	rs6550430	5.25556e-10	-0.697084	-1.35564	0.000120608	-0.247648	-1.39339	0.000190521	-0.185681	-1.32957
36737608	rs9814185	5.29242e-10	-0.681718	-1.36401	0.000121954	-0.2297	-1.40023	0.000192241	-0.167406	-1.33886
36738475	rs4345022	2.91677e-10	-1.7222	-0.919327	4.26302e-05	-1.79925	-0.881768	5.10641e-05	-1.84578	-0.986153
36738608	rs906479	6.73081e-10	-1.82987	0.0245529	0.000159682	-1.50724	0.146843	0.000188057	-1.47534	-0.0529276
36738804	rs9877550	5.4372e-10	-0.681718	-1.33703	0.000124698	-0.2297	-1.37799	0.000198059	-0.167406	-1.30905
36738995	rs73054211	1.52238e-10	-1.89375	-1.39799	2.57716e-05	-1.81059	-1.37372	3.44152e-05	-1.8197	-1.40682
36739847	rs4678897	8.11406e-10	-0.396115	-1.22229	0.000297262	0.563817	-1.30278	0.000457796	0.618358	-1.25695
36739882	rs1543226	2.4316e-10	-1.82337	-1.00009	3.77458e-05	-1.83771	-0.964998	4.65925e-05	-1.86661	-1.05697
36739897	rs76844899	5.97895e-10	-1.92376	-3.28274e-10	9.15302e-05	-1.91691	-3.28274e-10	0.000127245	-1.9189	-3.28274e-10
36740063	rs74396071	5.9626e-10	-1.9265	-3.28274e-10	9.27717e-05	-1.90344	-3.28274e-10	0.000128708	-1.90747	-3.28274e-10
36740194	rs74323155	5.97684e-10	-1.92412	-3.28274e-10	9.12404e-05	-1.92008	-3.28274e-10	0.000126831	-1.92216	-3.28274e-10
36740273	rs10865875	1.06153e-09	-0.598804	-0.750906	0.000236454	-0.246057	-0.72177	0.000297428	-0.297335	-0.772508
36740339	rs7648091	3.84307e-09	0.0284106	-0.0915615	0.000589218	-0.0598424	0.00505864	0.000683515	-0.120167	-0.117599
36740621	rs6806945	1.3996e-10	-1.92684	-1.44897	2.23499e-05	-1.88181	-1.44495	3.06123e-05	-1.8894	-1.45421
36741155	rs4678544	5.00066e-10	-0.919416	-1.18302	0.00015154	-0.175217	-1.23752	0.000212531	-0.194184	-1.21174
36741335	rs4678545	4.89744e-10	-0.952327	-1.17097	0.000146705	-0.2187	-1.22646	0.00020599	-0.23743	-1.19976
36741453	rs7651401	4.95006e-10	-0.941041	-1.17157	0.000148803	-0.203769	-1.22719	0.00020884	-0.222581	-1.20087
36742679	rs9823407	4.75522e-10	-0.963547	-1.18922	0.000142156	-0.233565	-1.24309	0.000199374	-0.252213	-1.21762
36743453	rs17197231	6.0538e-10	-1.91132	-3.28274e-10	9.38571e-05	-1.89181	-3.28274e-10	0.00013224	-1.8804	-3.28274e-10
36743868	rs13081398	3.59997e-10	-1.23769	-1.1934	9.70217e-05	-0.631212	-1.22743	0.000133311	-0.648853	-1.22348
36743879	rs7648481	7.15754e-10	-1.74384	-3.28274e-10	9.23916e-05	-1.90754	-3.28274e-10	0.000128601	-1.9083	-3.28274e-10
36744766	rs17035498	6.77314e-10	-1.79904	-3.28274e-10	0.000108058	-1.75091	-3.28274e-10	0.000154126	-1.72724	-3.28274e-10
36745067	rs67454795	2.42432e-10	-1.68444	-1.14202	3.44946e-05	-1.82627	-1.06651	4.01176e-05	-1.86959	-1.20361
36745246	rs74617149	1.97951e-09	-0.726576	-3.28274e-10	0.000443129	-0.339718	-3.28274e-10	0.000672716	-0.253692	-3.28274e-10
36745488	rs74550134	1.04522e-09	-1.36519	-3.28274e-10	0.000159594	-1.36095	-3.28274e-10	0.000221943	-1.36259	-3.28274e-10
36745743	rs78258020	5.98319e-10	-1.92305	-3.28274e-10	9.20333e-05	-1.91143	-3.28274e-10	0.000129208	-1.90359	-3.28274e-10
36746013	rs116447648	6.62617e-10	-1.82098	-3.28274e-10	9.10574e-05	-1.92209	-3.28274e-10	0.000126942	-1.92129	-3.28274e-10
36746408	rs76086563	1.01452e-09	-1.395	-3.28274e-10	0.000154889	-1.39087	-3.28274e-10	0.00021541	-1.39247	-3.28274e-10
36746513	rs118058264	1.10512e-09	-1.8043e-10	-1.30947	0.000167681	-1.8043e-10	-1.31152	0.000225908	-1.8043e-10	-1.34489
36747002	rs78578677	1.51919e-10	-1.91132	-1.38251	2.46981e-05	-1.89181	-1.33505	3.34374e-05	-1.8804	-1.37494
36747271	rs74667628	1.37269e-09	-1.09265	-3.28274e-10	0.000209789	-1.08748	-3.28274e-10	0.000291644	-1.08948	-3.28274e-10
36747365	rs112805640	2.53174e-10	-1.61448	-1.16862	3.42778e-05	-1.80067	-1.09842	3.97101e-05	-1.85432	-1.22909
36747455	rs149500728	1.00182e-09	-1.40761	-3.28274e-10	0.000152941	-1.40353	-3.28274e-10	0.000212705	-1.40511	-3.28274e-10
36747610	rs144058572	1.13442e-09	-1.2833	-3.28274e-10	0.000156219	-1.38232	-3.28274e-10	0.000209666	-1.4195	-3.28274e-10
36747731	rs80291169	9.53913e-10	-1.8043e-10	-1.45661	0.000147434	-1.8043e-10	-1.4402	0.000199839	-1.8043e-10	-1.4675
36748019	rs78988189	1.02647e-09	-1.3833	-3.28274e-10	0.000156719	-1.37912	-3.28274e-10	0.000217952	-1.38074	-3.28274e-10
36748096	rs78335454	1.03696e-09	-1.37313	-3.28274e-10	0.000158327	-1.36891	-3.28274e-10	0.000220185	-1.37055	-3.28274e-10
36748458	rs115147806	1.13807e-09	-1.28009	-3.28274e-10	0.000173825	-1.27553	-3.28274e-10	0.000241706	-1.27729	-3.28274e-10
36748860	rs7625360	2.109e-10	-1.49898	-1.46681	2.16554e-05	-1.89015	-1.46817	2.99229e-05	-1.89765	-1.46874
36749177	rs954493	1.81831e-10	-1.92684	-1.18726	2.95962e-05	-1.85061	-1.19532	4.02258e-05	-1.85798	-1.21253
36749352	rs954494	3.18254e-10	-1.2156	-1.33873	3.27916e-05	-1.60522	-1.33819	4.45242e-05	-1.6153	-1.35368
36749375	rs181619974	6.16016e-10	-1.89391	-3.28274e-10	9.07792e-05	-1.92515	-3.28274e-10	0.00012716	-1.91957	-3.28274e-10
36749653	rs9849914	6.25e-10	-0.443297	-1.43613	5.26878e-05	-1.04338	-1.42582	7.05427e-05	-1.08483	-1.42396
36750225	rs150238059	1.07078e-09	-1.8043e-10	-1.34104	0.000175952	-1.8043e-10	-1.26337	0.000227592	-1.8043e-10	-1.33746
36750394	rs9817513	1.95389e-09	-0.739599	-3.28274e-10	0.000150623	-1.4188	-3.28274e-10	0.000200486	-1.46427	-3.28274e-10
36750445	rs4678898	4.91659e-10	-0.683604	-1.43579	7.02275e-05	-0.748566	-1.43327	9.60696e-05	-0.766882	-1.43306
36750844	rs6786280	7.08906e-10	-1.75346	-3.28274e-10	9.0787e-05	-1.92506	-3.28274e-10	0.000126389	-1.92565	-3.28274e-10
36751001	rs9855867	1.97279e-09	-0.729975	-3.28274e-10	0.000151575	-1.4125	-3.28274e-10	0.000201696	-1.45826	-3.28274e-10
36751198	rs12107591	2.04902e-09	-0.69206	-3.28274e-10	0.000155406	-1.38754	-3.28274e-10	0.000206561	-1.43442	-3.28274e-10
36751220	rs12106858	1.97279e-09	-0.729975	-3.28274e-10	0.000151575	-1.4125	-3.28274e-10	0.000201696	-1.45826	-3.28274e-10
36751494	rs9842768	1.93711e-09	-0.748226	-3.28274e-10	0.000149776	-1.42444	-3.28274e-10	0.00019941	-1.46965	-3.28274e-10
36751622	rs9842956	1.91171e-09	-0.761427	-3.28274e-10	0.000141536	-1.48103	-3.28274e-10	0.000188544	-1.52569	-3.28274e-10
36751666	rs9823321	1.90054e-09	-0.767283	-3.28274e-10	0.000147928	-1.43685	-3.28274e-10	0.000197063	-1.48149	-3.28274e-10
36751806	rs145737851	1.69522e-09	-0.881613	-3.28274e-10	0.000221543	-1.03296	-3.28274e-10	0.000316334	-1.00822	-3.28274e-10
36751963	rs34852989	1.69455e-09	0.0241862	-0.906192	0.000133475	-0.771495	-0.768171	0.000141293	-0.940076	-0.874106
36752382	rs1507880	2.29582e-10	-1.54532	-1.3356	5.04361e-05	-1.17859	-1.33428	7.22742e-05	-1.15168	-1.33287
36752518	rs62245171	2.31181e-10	-1.83694	-1.03703	4.43242e-05	-1.6332	-1.00885	5.8234e-05	-1.6323	-1.06824
36752599	rs28409935	1.90054e-09	-0.767283	-3.28274e-10	0.000147928	-1.43685	-3.28274e-10	0.000197063	-1.48149	-3.28274e-10
36752773	rs7429639	1.97279e-09	-0.729975	-3.28274e-10	0.000151575	-1.4125	-3.28274e-10	0.000201696	-1.45826	-3.28274e-10
36752967	rs12107083	2.30684e-10	-1.49435	-1.38178	5.17918e-05	-1.10784	-1.37851	7.41873e-05	-1.0797	-1.37872
36753683	rs73824460	1.55628e-09	-1.8043e-10	-0.967124	0.000257364	-1.8043e-10	-0.883087	0.000320143	-1.8043e-10	-0.996248
36754398	rs115366760	6.65216e-10	-1.81707	-3.28274e-10	9.39957e-05	-1.89033	-3.28274e-10	0.000131237	-1.88801	-3.28274e-10
36754682	rs115391697	1.18873e-09	-1.23653	-3.28274e-10	0.00022556	-1.01499	-3.28274e-10	0.000337926	-0.942188	-3.28274e-10
36754690	rs9811038	2.25156e-10	-1.54393	-1.35645	4.99201e-05	-1.16791	-1.35524	7.17186e-05	-1.13832	-1.35394
36755025	rs76995742	9.4093e-10	-1.8043e-10	-1.47031	0.000145563	-1.8043e-10	-1.45297	0.000199524	-1.8043e-10	-1.46908
36755107	rs35721771	2.44404e-09	0.365946	-0.881717	0.000172006	-0.54702	-0.739031	0.000176529	-0.74243	-0.8491
36755703	rs6803280	2.36142e-10	-1.49287	-1.35988	5.34218e-05	-1.09667	-1.35869	7.68512e-05	-1.06574	-1.35741
36755729	rs74571015	1.43807e-09	-0.561762	-0.484358	0.000146268	-1.21496	-0.233183	0.000149289	-1.33216	-0.426967
36755964	rs13434080	3.72428e-10	-1.23493	-1.1622	3.46379e-05	-1.84909	-1.03954	4.17909e-05	-1.89371	-1.13863
36755988	rs13433746	3.86151e-10	-1.19875	-1.1622	3.56721e-05	-1.81967	-1.03954	4.25805e-05	-1.87499	-1.13863
36756028	rs13433920	3.72594e-10	-1.23798	-1.15872	3.52961e-05	-1.83439	-1.03542	4.23066e-05	-1.88506	-1.13501
36756053	rs79913535	2.10464e-10	-1.92661	-1.04125	4.06463e-05	-1.86024	-0.868432	4.72876e-05	-1.83554	-1.07323
36756867	rs35704209	6.36608e-10	-1.86103	-3.28274e-10	9.54817e-05	-1.87464	-3.28274e-10	0.000131251	-1.8879	-3.28274e-10
36757317	rs13074517	6.34928e-10	-0.881377	-0.982291	6.70045e-05	-1.36161	-0.867206	7.63755e-05	-1.47946	-0.949894
36758070	rs1858008	1.38618e-10	-1.91995	-1.46551	2.74942e-05	-1.65366	-1.46595	3.92178e-05	-1.63022	-1.46567
36758259	rs139485380	6.02705e-10	-1.91575	-3.28274e-10	9.19648e-05	-1.91217	-3.28274e-10	0.000130029	-1.89726	-3.28274e-10
36758721	rs62245173	1.19663e-09	0.0950289	-1.32494	0.000108279	-0.431317	-1.31755	0.000129704	-0.599499	-1.30026
36759160	rs73824464	1.02507e-09	-1.38466	-3.28274e-10	0.000114205	-1.69558	-3.28274e-10	0.000157169	-1.70769	-3.28274e-10
36760378	rs906477	1.41816e-10	-1.89175	-1.47091	3.02809e-05	-1.55188	-1.47118	4.31736e-05	-1.52935	-1.47044
36760438	rs116392958	9.40989e-10	-1.8043e-10	-1.47025	0.000145602	-1.8043e-10	-1.45271	0.000199542	-1.8043e-10	-1.46899
36761703	rs4678899	3.44749e-10	-1.30254	-1.17183	3.33551e-05	-1.8684	-1.05797	4.11686e-05	-1.90751	-1.13983
36761771	rs9682236	8.15269e-10	-1.61366	-3.28274e-10	9.37962e-05	-1.89246	-3.28274e-10	0.000130291	-1.89525	-3.28274e-10
36761900	rs6805782	1.95813e-10	-1.91981	-1.12021	3.56588e-05	-1.87759	-0.98199	4.21199e-05	-1.86256	-1.16193
36762120	rs6781924	1.95508e-10	-1.91981	-1.12176	3.55933e-05	-1.87759	-0.98383	4.20583e-05	-1.86256	-1.16339
36762221	rs1969145	1.40371e-10	-1.90789	-1.465	2.92124e-05	-1.59352	-1.46546	4.17694e-05	-1.56768	-1.46517
36764147	rs148221881	1.1036e-09	-1.8043e-10	-1.31084	0.000157594	-1.8043e-10	-1.37356	0.00023098	-1.8043e-10	-1.32268
36764474	rs6767212	9.15044e-10	-1.49821	-3.28274e-10	0.000106288	-1.76743	-3.28274e-10	0.000146579	-1.77745	-3.28274e-10
36765065	rs115255016	1.99055e-10	-1.92337	-1.10023	3.60477e-05	-1.89028	-0.958457	4.23114e-05	-1.8768	-1.14316
36765672	rs7639722	3.27258e-10	-1.35638	-1.17005	3.29928e-05	-1.88006	-1.05723	4.10342e-05	-1.91292	-1.13769
36766693	rs138426281	9.4558e-10	-1.8043e-10	-1.46538	0.000147654	-1.8043e-10	-1.43871	0.000200789	-1.8043e-10	-1.46276
36766701	rs62245174	3.04334e-10	-1.19531	-1.40374	6.23766e-05	-0.964862	-1.33553	7.96239e-05	-0.982289	-1.40541
36767274	rs7611028	6.45619e-10	-1.84697	-3.28274e-10	9.10508e-05	-1.92216	-3.28274e-10	0.00012662	-1.92382	-3.28274e-10
36767565	rs1879546	4.07779e-10	-1.0833	-1.22315	4.28329e-05	-1.42526	-1.25102	5.95612e-05	-1.51722	-1.16079
36768506	rs1911663	1.51678e-10	-1.91968	-1.37574	2.61199e-05	-1.78374	-1.38714	3.75379e-05	-1.77999	-1.35967
36768688	rs7632693	3.13307e-10	-1.45374	-1.11625	3.4801e-05	-1.85848	-1.02545	4.48828e-05	-1.89702	-1.06394
36768706	rs6787554	2.53917e-10	-1.92536	-0.85481	4.68806e-05	-1.92407	-0.661903	5.17661e-05	-1.91963	-0.898646
36768833	rs75142393	6.41281e-10	-1.85371	-3.28274e-10	9.14079e-05	-1.91825	-3.28274e-10	0.000127555	-1.91647	-3.28274e-10
36769276	rs115147878	9.40434e-10	-1.8043e-10	-1.47084	0.000143854	-1.8043e-10	-1.46478	0.000199083	-1.8043e-10	-1.47129
36769800	rs114597584	6.33831e-10	-1.8654	-3.28274e-10	0.000108722	-1.74479	-3.28274e-10	0.000150735	-1.74949	-3.28274e-10
36770005	rs77028085	2.38642e-10	-1.92684	-0.91537	4.39598e-05	-1.91878	-0.731522	4.92107e-05	-1.91195	-0.956957
36770047	rs181979223	6.29155e-10	-1.8728	-3.28274e-10	9.80258e-05	-1.84835	-3.28274e-10	0.000135577	-1.85547	-3.28274e-10
36770832	rs11717985	4.9167e-10	-0.925347	-1.19403	4.82234e-05	-1.33568	-1.22205	6.6457e-05	-1.4406	-1.12786
36773311	rs74567016	1.87128e-10	-1.92277	-1.16261	3.26295e-05	-1.9261	-1.02227	3.84105e-05	-1.92329	-1.19339
36773930	rs13059217	8.6317e-10	-1.55657	-3.28274e-10	9.6225e-05	-1.86689	-3.28274e-10	0.000129712	-1.8997	-3.28274e-10
36773962	rs4678900	3.25059e-10	-1.20582	-1.32735	3.05347e-05	-1.74811	-1.26661	3.87125e-05	-1.81528	-1.29357
36774645	rs1507878	1.93905e-10	-1.92534	-1.12448	3.42254e-05	-1.92411	-0.976505	3.99717e-05	-1.91969	-1.15715
36775011	rs6808243	1.52201e-10	-1.92589	-1.36608	2.52873e-05	-1.82153	-1.38174	3.65484e-05	-1.81831	-1.34807
36775946	rs17197692	6.37205e-10	-1.86009	-3.28274e-10	9.43636e-05	-1.88642	-3.28274e-10	0.00013158	-1.8854	-3.28274e-10
36776283	rs76345309	2.426e-09	-0.52318	-3.28274e-10	0.000342435	-0.597499	-3.28274e-10	0.000444738	-0.66753	-3.28274e-10
36776413	rs9882438	1.79046e-10	-1.85015	-1.27938	3.2796e-05	-1.63377	-1.3095	4.73968e-05	-1.62482	-1.28164
36777041	rs2063159	1.51698e-10	-1.92589	-1.36939	2.53044e-05	-1.82153	-1.38107	3.6299e-05	-1.81831	-1.35491
36777074	rs2063160	1.51106e-10	-1.92668	-1.37252	2.50136e-05	-1.83285	-1.3813	3.58673e-05	-1.82981	-1.35538
36777102	rs2063161	1.57996e-10	-1.92668	-1.32793	2.61397e-05	-1.83285	-1.33727	3.76458e-05	-1.82981	-1.30699
36778416	rs112659912	1.64521e-09	-0.911555	-3.28274e-10	0.000340096	-0.604351	-3.28274e-10	0.000463788	-0.625588	-3.28274e-10
36778711	rs116865058	9.52933e-10	-1.8043e-10	-1.45763	0.000150034	-1.8043e-10	-1.42272	0.0002026	-1.8043e-10	-1.45378
36779031	rs56028200	9.98418e-10	-1.8043e-10	-1.41101	0.000152592	-1.8043e-10	-1.40581	0.000215139	-1.8043e-10	-1.39373
36779707	rs3796187	3.68445e-10	-1.07251	-1.33537	3.20634e-05	-1.68865	-1.27722	4.01154e-05	-1.77093	-1.30232
36779992	rs55888784	7.718e-10	-1.66845	-3.28274e-10	9.69818e-05	-1.85906	-3.28274e-10	0.000133475	-1.8711	-3.28274e-10
36780442	rs114671411	8.38508e-10	-1.58555	-3.28274e-10	9.12566e-05	-1.9199	-3.28274e-10	0.000128009	-1.91291	-3.28274e-10
36780757	rs146728600	9.45051e-10	-1.8043e-10	-1.46594	0.000147458	-1.8043e-10	-1.44004	0.000200654	-1.8043e-10	-1.46343
36783694	rs17250983	7.43805e-10	-1.7054	-3.28274e-10	0.000115691	-1.68265	-3.28274e-10	0.000158961	-1.69636	-3.28274e-10
36784164	rs2135951	2.18156e-10	-1.46088	-1.47108	2.38779e-05	-1.79065	-1.46997	3.19661e-05	-1.82977	-1.47057
36784335	rs73054237	3.20421e-10	-1.18236	-1.36518	2.94595e-05	-1.73633	-1.31423	3.74612e-05	-1.80594	-1.33577
36785114	rs115017065	9.40264e-10	-1.8043e-10	-1.47102	0.000145036	-1.8043e-10	-1.4566	0.000199296	-1.8043e-10	-1.47022
36786406	rs116244811	9.47342e-10	-1.8043e-10	-1.46352	0.000142945	-1.8043e-10	-1.47112	0.000200138	-1.8043e-10	-1.46601
36786503	rs10510688	6.75163e-10	-1.80222	-3.28274e-10	9.23889e-05	-1.90757	-3.28274e-10	0.000128238	-1.91113	-3.28274e-10
36786950	rs139977012	1.2672e-09	-1.8043e-10	-1.17261	0.000202292	-1.8043e-10	-1.12387	0.000251723	-1.8043e-10	-1.23669
36788224	rs140246039	1.2897e-09	-1.8043e-10	-1.15502	0.000206164	-1.8043e-10	-1.10491	0.000255687	-1.8043e-10	-1.22106
36788288	rs144209744	2.37405e-09	-1.8043e-10	-0.544825	0.000334887	-1.8043e-10	-0.619786	0.000489837	-1.8043e-10	-0.570943
36788497	rs56897773	6.66183e-10	-1.81561	-3.28274e-10	9.06269e-05	-1.92683	-3.28274e-10	0.00012624	-1.92683	-3.28274e-10
36788936	rs75537689	2.05191e-10	-1.92285	-1.07039	3.34927e-05	-1.88127	-1.04098	4.61582e-05	-1.88238	-1.05056
36789085	rs11917941	4.29239e-10	-1.18353	-1.07164	3.95883e-05	-1.75531	-0.999737	5.07067e-05	-1.82154	-1.01742
36789111	rs114822679	6.16595e-10	-1.89297	-3.28274e-10	9.7262e-05	-1.85617	-3.28274e-10	0.000137872	-1.83869	-3.28274e-10
36789676	rs12489072	4.17284e-10	-1.18353	-1.09988	3.83904e-05	-1.75531	-1.03046	4.92015e-05	-1.82154	-1.04756
36790495	rs116329477	9.4005e-10	-1.8043e-10	-1.47125	0.000144172	-1.8043e-10	-1.46257	0.00019908	-1.8043e-10	-1.47131
36790573	rs79077867	1.18815e-09	-1.23702	-3.28274e-10	0.000117514	-1.66703	-3.28274e-10	0.000158342	-1.70026	-3.28274e-10
36791047	rs9854423	1.42714e-10	-1.88503	-1.47131	2.10565e-05	-1.92236	-1.46401	2.9289e-05	-1.91702	-1.47078
36791140	rs114886254	9.43451e-10	-1.8043e-10	-1.46763	0.000143172	-1.8043e-10	-1.46953	0.000199485	-1.8043e-10	-1.46928
36791181	rs58053287	1.88921e-09	-0.0894023	-0.683863	0.000111625	-0.955217	-0.76322	0.000129061	-1.12765	-0.777086
36791442	rs77271561	3.2808e-10	-1.8526	-0.671317	4.75174e-05	-1.74194	-0.830547	8.68976e-05	-1.736	-0.56428
36791843	rs11917066	2.57196e-10	-1.86735	-0.899994	4.83603e-05	-1.91346	-0.641444	5.08661e-05	-1.91997	-0.915845
36792357	rs2362148	1.41446e-10	-1.91968	-1.44559	2.46494e-05	-1.78374	-1.44508	3.47611e-05	-1.77999	-1.43653
36792606	rs868488	1.46392e-10	-1.87484	-1.45605	2.17653e-05	-1.91502	-1.43824	3.06375e-05	-1.91564	-1.42715
36792900	rs73054243	7.55818e-10	-0.867418	-0.821961	6.07408e-05	-1.59583	-0.731132	7.52664e-05	-1.69065	-0.75333
36792989	rs114781849	9.53611e-10	-1.8043e-10	-1.45692	0.000142953	-1.8043e-10	-1.47106	0.000201265	-1.8043e-10	-1.46039
36793391	rs7615553	3.09645e-10	-1.85635	-0.725398	5.55027e-05	-1.90263	-0.514519	5.90998e-05	-1.91209	-0.773696
36793468	rs906478	1.39138e-10	-1.92156	-1.46016	2.40737e-05	-1.79264	-1.45982	3.3854e-05	-1.789	-1.45395
36793613	rs4678546	4.1591e-10	-0.854074	-1.43264	4.22861e-05	-1.2603	-1.42882	5.38479e-05	-1.37246	-1.40639
36793646	rs73054245	7.16515e-10	-1.74278	-3.28274e-10	0.000153047	-1.40283	-3.28274e-10	0.000214729	-1.39564	-3.28274e-10
36793706	rs55739925	2.65615e-09	-0.432547	-3.28274e-10	0.000326592	-0.644869	-3.28274e-10	0.000408441	-0.752668	-3.28274e-10
36793707	rs56281634	2.86418e-09	-0.357141	-3.28274e-10	0.000350241	-0.574958	-3.28274e-10	0.000436721	-0.68572	-3.28274e-10
36794271	rs147197994	9.43835e-10	-1.8043e-10	-1.46723	0.000143386	-1.8043e-10	-1.46804	0.000199511	-1.8043e-10	-1.46915
36794341	rs73054246	1.23271e-09	-0.275445	-0.924767	7.37813e-05	-1.23589	-0.896586	8.04327e-05	-1.37021	-1.00738
36794547	rs7620928	1.39371e-10	-1.90956	-1.47048	2.39016e-05	-1.78832	-1.47131	3.34497e-05	-1.78527	-1.46971
36794597	rs7632683	1.53093e-10	-1.81531	-1.47082	2.93191e-05	-1.58401	-1.47133	4.0872e-05	-1.58538	-1.46919
36794656	rs7632696	3.33027e-10	-1.72737	-0.781586	5.82815e-05	-1.77533	-0.592963	6.80749e-05	-1.7901	-0.754302
36794956	rs1858009	4.56472e-10	-1.68052	-0.513135	6.52181e-05	-1.92584	-0.330007	8.54644e-05	-1.91028	-0.406632
36795064	rs139064446	3.04985e-09	-1.8043e-10	-0.294332	0.000548453	-1.8043e-10	-0.126478	0.000627275	-1.8043e-10	-0.32363
36795415	rs76806035	7.44536e-10	-1.01487	-0.689549	0.000189106	-0.673906	-0.517365	0.000228094	-0.659862	-0.675395
36795896	rs7624436	1.64406e-10	-1.80342	-1.41142	3.32887e-05	-1.50002	-1.42834	4.45293e-05	-1.52841	-1.44046
36796647	rs9820240	1.05939e-09	-0.630418	-0.721311	6.97316e-05	-1.4468	-0.742124	8.26583e-05	-1.5338	-0.816501
36796719	rs56133425	3.51217e-10	-1.6852	-0.770576	5.83695e-05	-1.73802	-0.628769	7.12578e-05	-1.7581	-0.740606
36796838	rs73054253	6.51891e-10	-1.1648	-0.672502	0.000143949	-0.965008	-0.499111	0.000167855	-0.984693	-0.657221
36796905	rs4678547	1.52164e-10	-1.83503	-1.45719	2.99725e-05	-1.56747	-1.46583	4.0701e-05	-1.59521	-1.46355
36797058	rs138785768	1.12665e-09	-1.29017	-3.28274e-10	0.000121407	-1.63443	-3.28274e-10	0.000162243	-1.67592	-3.28274e-10
36797071	rs116416688	1.03562e-09	-1.37443	-3.28274e-10	0.000114779	-1.69057	-3.28274e-10	0.000154056	-1.7277	-3.28274e-10
36797366	rs142753903	1.2168e-09	-1.8043e-10	-1.2132	0.000194255	-1.8043e-10	-1.16441	0.000241748	-1.8043e-10	-1.27712
36798179	rs55669078	6.63002e-10	-1.83799	0.0175928	0.000102997	-1.87585	0.0769641	0.00012887	-1.83905	-0.0671626
36798989	rs2063162	1.491e-10	-1.90119	-1.41137	2.64917e-05	-1.73122	-1.42552	3.70672e-05	-1.72711	-1.42517
36799253	rs114357791	7.45941e-10	-1.70253	-3.28274e-10	0.000100842	-1.82003	-3.28274e-10	0.000141846	-1.81027	-3.28274e-10
36799383	rs62245206	3.34832e-10	-1.91816	-0.585393	4.80826e-05	-1.91841	-0.64225	7.25063e-05	-1.91417	-0.567168
36799477	rs6773451	1.40772e-10	-1.92094	-1.4491	2.17093e-05	-1.91383	-1.44202	2.97589e-05	-1.91459	-1.4573
36800257	rs7620657	2.18725e-10	-1.86703	-1.06233	3.47295e-05	-1.84184	-1.04415	4.31558e-05	-1.83289	-1.1673
36800754	rs4991465	6.3623e-10	-0.464597	-1.39702	5.7536e-05	-0.966514	-1.41466	8.48221e-05	-0.938358	-1.3861
36800911	rs7635239	4.20417e-10	-0.817071	-1.45886	3.67643e-05	-1.36046	-1.4686	4.998e-05	-1.40347	-1.44992
36801218	rs1396032	2.33464e-10	-1.78159	-1.08256	4.02605e-05	-1.68454	-1.05367	5.16207e-05	-1.63585	-1.18524
36801406	rs78589773	6.30378e-10	-1.87086	-3.28274e-10	9.58991e-05	-1.87028	-3.28274e-10	0.000133209	-1.87309	-3.28274e-10
36801868	rs141962873	1.13276e-09	-1.8043e-10	-1.28477	0.000181711	-1.8043e-10	-1.23116	0.000235264	-1.8043e-10	-1.30431
36801875	rs150660297	9.79024e-10	-1.8043e-10	-1.43062	0.0001472	-1.8043e-10	-1.44179	0.000207262	-1.8043e-10	-1.43103
36801987	rs139794229	9.50144e-09	-1.8043e-10	0.84202	0.00164167	-1.8043e-10	0.969888	0.00192948	-1.8043e-10	0.799992
36802013	rs112271314	6.12646e-10	-1.89939	-3.28274e-10	9.31555e-05	-1.89931	-3.28274e-10	0.000128405	-1.90982	-3.28274e-10
36802257	rs7648944	2.33908e-10	-1.92627	-0.93598	3.70072e-05	-1.9052	-0.917267	4.58663e-05	-1.87777	-1.06151
36802321	rs11926390	6.51744e-10	-1.83753	-3.28274e-10	9.06605e-05	-1.92646	-3.28274e-10	0.000126504	-1.92474	-3.28274e-10
36802741	rs4678902	1.9913e-10	-1.55362	-1.46959	3.01609e-05	-1.55839	-1.46864	4.14009e-05	-1.57094	-1.47077
36803994	rs4678550	2.16592e-10	-1.9268	-1.01236	3.4e-05	-1.91322	-0.993997	4.23735e-05	-1.89032	-1.12817
36804653	rs12374066	8.41638e-10	-1.58183	-3.28274e-10	0.000109994	-1.73315	-3.28274e-10	0.000150806	-1.74902	-3.28274e-10
36805097	rs875012	8.22105e-10	-0.338837	-1.26647	7.24752e-05	-0.857807	-1.29253	9.31053e-05	-0.92292	-1.30836
36805704	rs7650714	2.11137e-10	-1.92554	-1.03913	3.38947e-05	-1.90147	-1.00885	4.22322e-05	-1.87224	-1.1496
36805846	rs7616859	7.7672e-10	-0.19786	-1.46424	5.62588e-05	-0.932592	-1.47103	7.40461e-05	-0.997766	-1.46256
36805938	rs56131451	1.16806e-09	-0.0840925	-1.16999	9.20133e-05	-0.687868	-1.22378	0.000134547	-0.636635	-1.22647
36806368	rs113994270	6.13018e-10	-1.89878	-3.28274e-10	9.67861e-05	-1.86108	-3.28274e-10	0.000133844	-1.86834	-3.28274e-10
36807600	rs13063144	2.23532e-10	-1.92499	-0.98263	3.52631e-05	-1.90904	-0.961705	4.32601e-05	-1.88712	-1.11066
36807684	rs13085798	2.28701e-10	-1.92484	-0.959922	3.6163e-05	-1.90702	-0.938522	4.4277e-05	-1.88343	-1.09112
36807744	rs145262430	6.06562e-10	-1.90937	-3.28274e-10	0.000105813	-1.7719	-3.28274e-10	0.000149085	-1.7605	-3.28274e-10
36807955	rs6783438	1.07112e-09	-0.103443	-1.23728	9.05318e-05	-0.643624	-1.28425	0.000131601	-0.591791	-1.29345
36809119	rs9311135	8.03636e-10	-0.158638	-1.46939	6.10418e-05	-0.861661	-1.46036	8.04242e-05	-0.907275	-1.47042
36809226	rs116672902	6.96599e-10	-1.77097	-3.28274e-10	9.07154e-05	-1.92585	-3.28274e-10	0.000126248	-1.92677	-3.28274e-10
36809360	rs73054265	4.17196e-10	-0.822553	-1.46107	3.54073e-05	-1.39536	-1.4713	4.93115e-05	-1.42034	-1.44652
36810030	rs6550432	2.00468e-10	-1.55636	-1.46016	2.9151e-05	-1.59886	-1.46223	4.03344e-05	-1.61249	-1.45532
36810052	rs117810235	1.01335e-09	-1.8043e-10	-1.39617	0.00015604	-1.8043e-10	-1.38347	0.000210891	-1.8043e-10	-1.41367
36810631	rs35890348	2.03974e-10	-1.92622	-1.07297	3.15079e-05	-1.92684	-1.0565	3.86461e-05	-1.92291	-1.18766
36811137	rs9811881	4.44178e-10	-0.794524	-1.42643	6.74016e-05	-0.784757	-1.43815	9.33497e-05	-0.783769	-1.44489
36811272	rs77146192	9.43958e-10	-1.8043e-10	-1.4671	0.000143626	-1.8043e-10	-1.46637	0.000200878	-1.8043e-10	-1.46232
36811515	rs74554632	1.00014e-09	-1.8043e-10	-1.40928	0.000153512	-1.8043e-10	-1.3998	0.000208343	-1.8043e-10	-1.42583
36811553	rs13087304	2.06231e-10	-1.92601	-1.06217	3.19096e-05	-1.92684	-1.04383	3.90567e-05	-1.92246	-1.17754
36812304	rs73054270	2.89291e-09	-0.347162	-3.28274e-10	0.000620037	-0.00380034	-3.28274e-10	0.000999792	0.142532	-3.28274e-10
36812309	rs4678903	3.72178e-10	-0.995445	-1.40236	4.19974e-05	-1.3313	-1.36468	5.21431e-05	-1.39768	-1.41334
36812510	rs9838964	3.40995e-10	-1.01776	-1.46755	3.42208e-05	-1.43015	-1.4706	4.77741e-05	-1.42733	-1.4712
36812570	rs9876871	2.27863e-10	-1.51479	-1.37364	2.81374e-05	-1.77601	-1.32046	3.56547e-05	-1.80217	-1.38896
36812678	rs75227807	9.77181e-10	-1.8043e-10	-1.43251	0.000150165	-1.8043e-10	-1.42185	0.00020536	-1.8043e-10	-1.44025
36812847	rs1507871	3.73599e-10	-0.924269	-1.46973	3.89523e-05	-1.30252	-1.46872	5.47988e-05	-1.29507	-1.46628
36812936	rs9877525	1.50356e-10	-1.90167	-1.4025	2.32464e-05	-1.87566	-1.41177	3.1926e-05	-1.88538	-1.41621
36812952	rs7612075	1.56859e-10	-1.87787	-1.38396	2.23615e-05	-1.91846	-1.40778	3.1486e-05	-1.91625	-1.39922
36813568	rs9882217	3.73406e-10	-0.945996	-1.44852	3.61816e-05	-1.38426	-1.46077	5.23386e-05	-1.36274	-1.44454
36813945	rs56206726	1.54905e-10	-1.90644	-1.36793	2.70914e-05	-1.86262	-1.27174	3.37728e-05	-1.84253	-1.40283
36814024	rs192659504	9.6848e-10	-1.8043e-10	-1.44145	0.000146279	-1.8043e-10	-1.44806	0.000206279	-1.8043e-10	-1.43579
36814113	rs78594296	6.67086e-10	-1.81426	-3.28274e-10	9.31612e-05	-1.89925	-3.28274e-10	0.000128542	-1.90876	-3.28274e-10
36814533	rs4258906	2.32188e-10	-1.45246	-1.41717	2.68086e-05	-1.75318	-1.39168	3.47982e-05	-1.77638	-1.43907
36814612	rs9859767	2.24658e-10	-1.48367	-1.41893	2.62565e-05	-1.77185	-1.39381	3.41536e-05	-1.79372	-1.44042
36815130	rs62245209	2.32041e-10	-1.44119	-1.42907	2.66018e-05	-1.74633	-1.40627	3.47064e-05	-1.77	-1.44809
36815309	rs112006015	1.55385e-10	-1.90425	-1.36702	2.70247e-05	-1.86635	-1.27048	3.36536e-05	-1.84681	-1.40209
36815704	rs9865184	2.39812e-10	-1.40807	-1.42926	2.71573e-05	-1.72593	-1.40601	3.5371e-05	-1.75094	-1.44818
36816503	rs17251442	6.06212e-10	-1.90995	-3.28274e-10	9.97081e-05	-1.83133	-3.28274e-10	0.000141148	-1.81521	-3.28274e-10
36817025	rs17035576	5.03251e-10	-0.631334	-1.46475	5.79482e-05	-0.913873	-1.46016	8.09408e-05	-0.910014	-1.46128
36817328	rs6550433	2.3571e-10	-1.43027	-1.4243	2.6952e-05	-1.73965	-1.39987	3.50499e-05	-1.76377	-1.44447
36817611	rs11927951	2.40598e-10	-1.40807	-1.42599	2.72678e-05	-1.72593	-1.40195	3.54575e-05	-1.75094	-1.44574
36817660	rs17035580	4.29151e-09	0.0472148	-3.28274e-10	0.000310096	-0.696698	-3.28274e-10	0.000415511	-0.735507	-3.28274e-10
36817714	rs116348248	6.08615e-10	-1.90599	-3.28274e-10	0.000103007	-1.79878	-3.28274e-10	0.00014787	-1.76868	-3.28274e-10
36818159	rs17035583	5.13769e-10	-0.606045	-1.46936	5.8881e-05	-0.891496	-1.46656	8.22801e-05	-0.887595	-1.46729
36818449	rs76138636	5.99472e-10	-1.92113	-3.28274e-10	9.07808e-05	-1.92513	-3.28274e-10	0.000126708	-1.92313	-3.28274e-10
36818471	rs114513504	2.07976e-09	-0.677169	-3.28274e-10	0.000572725	-0.0831739	-3.28274e-10	0.000855826	-0.0129481	-3.28274e-10
36818512	rs75756985	5.37029e-10	-0.566373	-1.46475	6.138e-05	-0.856338	-1.46016	8.57435e-05	-0.852371	-1.46128
36819221	rs1876470	2.28546e-09	0.861979	-1.44484	0.000522064	1.27134	-1.44713	0.000755803	1.31141	-1.44865
36819260	rs1876471	1.86944e-09	0.631052	-1.41484	0.000111962	-0.34043	-1.37499	0.000137902	-0.404401	-1.43407
36819761	rs1876472	2.61098e-10	-1.32536	-1.42692	2.88724e-05	-1.6733	-1.39739	3.72268e-05	-1.70151	-1.44648
36819919	rs1848337	1.24766e-08	2.58575	-1.47132	0.00179625	2.53114	-1.47127	0.00253481	2.54415	-1.47128
36820143	rs67283237	1.52424e-10	-1.87538	-1.41513	2.41044e-05	-1.91109	-1.34009	3.07117e-05	-1.90045	-1.43992
36820155	rs74525434	3.76262e-09	-0.0843067	-3.28274e-10	0.000279649	-0.800044	-3.28274e-10	0.000375343	-0.837173	-3.28274e-10
36820396	rs62245210	4.47425e-10	-0.744579	-1.46909	5.21288e-05	-1.01371	-1.46615	7.2825e-05	-1.01005	-1.46691
36820515	rs7652672	1.73292e-09	0.552555	-1.41217	0.000105576	-0.402119	-1.37203	0.00013053	-0.46482	-1.42859
36820583	rs139394366	2.89142e-09	-0.347676	-3.28274e-10	0.000228101	-1.00379	-3.28274e-10	0.000307246	-1.03737	-3.28274e-10
36820877	rs55634384	1.53128e-10	-1.8861	-1.3998	2.51512e-05	-1.89151	-1.31716	3.18427e-05	-1.87598	-1.42823
36821215	rs148641859	3.49037e-09	-0.159416	-3.28274e-10	0.000263741	-0.858611	-3.28274e-10	0.000354341	-0.894754	-3.28274e-10
36821482	rs79389688	7.20239e-10	-1.7376	-3.28274e-10	0.000106311	-1.76721	-3.28274e-10	0.000144429	-1.79223	-3.28274e-10
36821529	rs76197587	4.508e-09	0.09643	-3.28274e-10	0.000322401	-0.657784	-3.28274e-10	0.000431734	-0.697206	-3.28274e-10
36822476	rs6767538	1.51119e-10	-1.8861	-1.41301	2.46606e-05	-1.89151	-1.33686	3.15227e-05	-1.87598	-1.43833
36823009	rs74326026	4.82831e-09	0.165072	-3.28274e-10	0.000340453	-0.603301	-3.28274e-10	0.000455523	-0.643568	-3.28274e-10
36823138	rs1876473	2.53238e-10	-1.3228	-1.46005	2.83059e-05	-1.64569	-1.44481	3.74944e-05	-1.67434	-1.46648
36823416	rs1396035	2.5345e-10	-1.32512	-1.45689	2.80706e-05	-1.65919	-1.43967	3.70219e-05	-1.68915	-1.46435
36823417	rs13318230	1.50794e-10	-1.89112	-1.41015	2.47678e-05	-1.89122	-1.33282	3.161e-05	-1.87512	-1.43642
36823785	rs62245211	4.36697e-10	-0.768525	-1.46941	5.10185e-05	-1.03474	-1.46665	7.12737e-05	-1.03112	-1.46737
36823992	rs116344127	6.54472e-10	-1.83335	-3.28274e-10	9.18185e-05	-1.91377	-3.28274e-10	0.000126986	-1.92094	-3.28274e-10
36824677	rs906480	1.16978e-09	0.205234	-1.45784	0.00029999	0.730739	-1.46057	0.000450733	0.80112	-1.45526
36825111	rs1472861	2.26552e-09	0.874353	-1.46597	0.000507013	1.26273	-1.46777	0.00073301	1.29644	-1.4643
36825139	rs1472862	1.50248e-10	-1.88828	-1.41661	2.45763e-05	-1.88943	-1.34237	3.15162e-05	-1.87349	-1.44103
36825533	rs1472863	2.26616e-09	0.874353	-1.46569	0.000507198	1.26273	-1.4674	0.00073324	1.29644	-1.46398
36825867	rs181186448	9.75462e-10	-1.43427	-3.28274e-10	0.000116452	-1.6761	-3.28274e-10	0.000155421	-1.71888	-3.28274e-10
36825962	rs67527113	1.50019e-10	-1.89397	-1.41244	2.48836e-05	-1.88336	-1.33601	3.18431e-05	-1.86629	-1.4379
36826140	rs147141521	1.2095e-09	-1.8043e-10	-1.21922	0.000196056	-1.8043e-10	-1.15518	0.00025518	-1.8043e-10	-1.22304
36826151	rs7624701	3.88779e-10	-0.886908	-1.46726	4.59735e-05	-1.13824	-1.46727	6.40553e-05	-1.13484	-1.47043
36826330	rs78918034	4.34508e-09	0.0596216	-3.28274e-10	0.000313149	-0.6869	-3.28274e-10	0.000419537	-0.725864	-3.28274e-10
36826591	rs967672	2.3365e-10	-1.40807	-1.45529	2.63506e-05	-1.72593	-1.43616	3.48394e-05	-1.75094	-1.46332
36827241	rs140346939	1.54426e-09	-1.8043e-10	-0.974879	0.000249149	-1.8043e-10	-0.915527	0.000363891	-1.8043e-10	-0.868161
36827261	rs4678551	2.47851e-10	-1.36105	-1.4433	2.75941e-05	-1.69628	-1.4197	3.61468e-05	-1.72314	-1.45429
36827319	rs149242790	1.00706e-09	-1.8043e-10	-1.40239	0.000158604	-1.8043e-10	-1.36717	0.00021286	-1.8043e-10	-1.40438
36827687	rs62245212	4.81081e-10	-0.67006	-1.47108	5.53906e-05	-0.948082	-1.47109	7.7455e-05	-0.944289	-1.47103
36827688	rs74784044	3.17576e-09	-0.253876	-3.28274e-10	0.000245138	-0.931758	-3.28274e-10	0.000329766	-0.966631	-3.28274e-10
36827911	rs114284659	6.41465e-10	-1.85342	-3.28274e-10	9.12008e-05	-1.92052	-3.28274e-10	0.000126461	-1.92508	-3.28274e-10
36827939	rs140081851	6.29075e-10	-1.87293	-3.28274e-10	9.09735e-05	-1.92301	-3.28274e-10	0.000126348	-1.92598	-3.28274e-10
36828139	rs68143935	1.55064e-10	-1.88303	-1.3903	2.54309e-05	-1.89426	-1.30336	3.19745e-05	-1.87929	-1.42079
36828646	rs3934473	5.9879e-10	-1.92227	-3.28274e-10	9.06346e-05	-1.92674	-3.28274e-10	0.000126239	-1.92684	-3.28274e-10
36828658	rs4075977	1.80406e-09	0.635681	-1.45507	0.000351029	0.881901	-1.45461	0.00050183	0.907021	-1.45377
36828847	rs150398141	6.46889e-10	-1.845	-3.28274e-10	9.14413e-05	-1.91788	-3.28274e-10	0.000126651	-1.92358	-3.28274e-10
36828945	rs145650686	1.04084e-09	-1.8043e-10	-1.3694	0.000151113	-1.8043e-10	-1.41555	0.000218069	-1.8043e-10	-1.3802
36829228	rs885165	2.50268e-10	-1.33809	-1.45655	2.72899e-05	-1.68831	-1.43876	3.60866e-05	-1.71491	-1.46419
36829251	rs885164	1.50093e-10	-1.8721	-1.43382	2.31481e-05	-1.91424	-1.37743	3.01839e-05	-1.90448	-1.45322
36829697	rs1588165	2.58021e-10	-1.31452	-1.44962	2.81989e-05	-1.6661	-1.42819	3.70327e-05	-1.69419	-1.45902
36829980	rs987190	3.61838e-09	1.34785	-1.47125	0.000627689	1.47937	-1.47091	0.000921629	1.53247	-1.47134
36830114	rs987191	4.00769e-09	1.44623	-1.46744	0.000697318	1.57969	-1.46603	0.00102243	1.63356	-1.46864
36830246	rs1507869	1.50315e-10	-1.88297	-1.42148	2.39771e-05	-1.90814	-1.34834	3.06789e-05	-1.89655	-1.44489
36830730	rs73064071	3.20188e-09	-0.245685	-3.28274e-10	0.000462549	-0.296826	-3.28274e-10	0.00065079	-0.286828	-3.28274e-10
36830901	rs1507870	3.45421e-10	-1.00122	-1.4712	4.13418e-05	-1.24051	-1.4712	5.77593e-05	-1.23948	-1.46926
36831314	rs117978429	1.01847e-09	-1.8043e-10	-1.39112	0.000154439	-1.8043e-10	-1.39378	0.000216386	-1.8043e-10	-1.38795
36831830	rs11129732	3.88894e-10	-1.25643	-1.09744	4.67764e-05	-1.43366	-1.15454	7.03278e-05	-1.47325	-1.0386
36831872	rs62245248	4.67989e-10	-0.898823	-1.26991	5.45179e-05	-1.13518	-1.29987	7.6621e-05	-1.12585	-1.30029
36831937	rs11713606	5.1558e-10	-1.41272	-0.659163	0.000112573	-1.1302	-0.579777	0.000160118	-1.12426	-0.564846
36832082	rs7648754	1.71656e-10	-1.70038	-1.47131	2.1211e-05	-1.92642	-1.45264	2.90106e-05	-1.92635	-1.471
36832273	rs6550434	1.8345e-09	-0.664166	-0.138487	0.000283497	-0.641951	-0.144427	0.000419519	-0.654698	-0.0712079
36832347	rs6781113	1.79506e-10	-1.87612	-1.25085	2.44353e-05	-1.925	-1.31255	3.8016e-05	-1.92679	-1.20022
36832371	rs6781364	1.84193e-10	-1.92663	-1.17457	2.68782e-05	-1.90828	-1.23398	4.21287e-05	-1.9029	-1.12138
36832787	rs77978230	2.13514e-10	-1.51211	-1.44136	3.00546e-05	-1.58327	-1.44729	4.53784e-05	-1.5314	-1.41858
36832949	rs67994182	1.86641e-10	-1.6429	-1.44509	2.26882e-05	-1.84663	-1.46511	3.20448e-05	-1.86612	-1.43176
36833223	rs76761283	9.76026e-10	-0.620454	-0.813235	4.582e-05	-1.92493	-0.68393	6.12744e-05	-1.92684	-0.722809
36833883	rs4678904	6.81936e-08	3.61004	-0.797113	0.000205456	-0.0572977	-1.05105	0.000238356	-0.242826	-1.04842
36833932	rs146165336	6.1557e-10	-1.89463	-3.28274e-10	0.000133498	-1.53949	-3.28274e-10	0.000195192	-1.49103	-3.28274e-10
36834099	rs55644704	5.79965e-07	5.01504	-0.0615004	0.000262726	-1.32961	0.467143	0.000148077	-1.64365	-0.123635
36834257	rs1008070	2.58656e-10	-1.29197	-1.46971	2.11543e-05	-1.92673	-1.45501	2.95972e-05	-1.91024	-1.46709
36834262	rs184965876	5.98762e-10	-1.92232	-3.28274e-10	0.000107239	-1.75852	-3.28274e-10	0.000156641	-1.71106	-3.28274e-10
36834643	rs113753586	7.80666e-10	-1.65703	-3.28274e-10	9.30186e-05	-1.90078	-3.28274e-10	0.00013168	-1.88464	-3.28274e-10
36834668	rs115774037	7.52037e-10	-1.69439	-3.28274e-10	9.0705e-05	-1.92597	-3.28274e-10	0.000128535	-1.90881	-3.28274e-10
36835410	rs148728778	1.17665e-09	-1.24675	-3.28274e-10	9.75779e-05	-1.85293	-3.28274e-10	0.000137354	-1.84246	-3.28274e-10
36835575	rs74783063	8.09083e-10	-1.62128	-3.28274e-10	9.18492e-05	-1.91343	-3.28274e-10	0.000130459	-1.89396	-3.28274e-10
36836668	rs78058281	6.64136e-10	-1.81869	-3.28274e-10	0.000183926	-1.21905	-3.28274e-10	0.000235937	-1.30145	-3.28274e-10
36837401	rs9849965	7.30377e-08	0.993666	1.88789	0.00401555	-1.92385	3.7882	0.000357688	-1.91391	1.02856
36837572	rs75476316	2.93919e-10	-1.16735	-1.46652	0.000295765	0.711837	-1.45585	0.000361964	0.579499	-1.45297
36837573	rs74730614	2.98126e-10	-1.15075	-1.46892	0.000303635	0.742708	-1.46046	0.000371139	0.609589	-1.45803
36838930	rs181344405	1.21473e-09	-1.2149	-3.28274e-10	0.000154835	-1.39122	-3.28274e-10	0.000211981	-1.40852	-3.28274e-10
36841757	rs7641128	8.95144e-09	-0.115812	0.898203	0.00206795	-1.56436	2.76509	0.000208331	-1.74209	0.316207
36842021	rs35481323	3.02623e-05	7.15861	1.74963	0.285884	-1.17965	7.30941	0.000933646	-1.68392	1.758
36842256	rs115370024	1.44895e-09	-1.03858	-3.28274e-10	0.000115604	-1.68341	-3.28274e-10	0.000150901	-1.74839	-3.28274e-10
36842623	rs13072940	1.45559e-05	7.72899	0.447334	0.021945	-1.00988	4.5726	0.000321708	-1.58339	0.59202
36842884	rs9311137	1.13132e-08	-0.0471226	1.06367	0.00244787	-1.58351	2.9529	0.00023557	-1.75578	0.452772
36843149	rs931913	0.121131	18.2308	-1.0278	2.98183e-05	-1.67019	-1.36827	3.5305e-05	-1.84856	-1.35243
36843661	rs4678906	1.15384e-08	-0.123933	1.16019	0.00288243	-1.54733	3.08013	0.000263147	-1.72929	0.536984
36844071	rs9882879	0.116588	18.2308	-1.06603	2.93018e-05	-1.67019	-1.38574	3.46373e-05	-1.84856	-1.37152
36844315	rs182614755	9.43471e-10	-1.8043e-10	-1.46761	0.000145763	-1.8043e-10	-1.4516	0.000200303	-1.8043e-10	-1.46518
36844522	rs4678552	0.14665	18.4371	-1.043	3.01365e-05	-1.65231	-1.37553	3.54011e-05	-1.83804	-1.36023
36844739	rs113997244	4.5417e-08	2.40646	-3.28274e-10	0.00120464	0.660356	-3.28274e-10	0.00159715	0.610959	-3.28274e-10
36844881	rs6807190	2.6982e-08	0.95593	0.929816	0.00157117	-1.8495	2.77549	0.000178982	-1.91412	0.336393
36844941	rs115764339	1.07707e-07	3.27	-3.28274e-10	0.000266316	-0.848897	-3.28274e-10	0.000319639	-0.997822	-3.28274e-10
36846294	rs10510689	7.02486e-10	-1.76255	-3.28274e-10	0.000241378	-0.947216	-3.28274e-10	0.000318753	-1.0006	-3.28274e-10
36846396	rs55882033	0.000168496	11.6171	-0.991839	5.21516e-05	-1.7653	-0.714124	7.14282e-05	-1.8807	-0.615625
36846786	rs4678553	4.38728e-08	0.95593	1.41594	0.00303591	-1.8495	3.43418	0.000276392	-1.91412	0.770925
36846999	rs185791704	9.46534e-10	-1.8043e-10	-1.46437	0.000142927	-1.8043e-10	-1.47124	0.000199721	-1.8043e-10	-1.46809
36847271	rs9311138	3.86563e-10	-0.897916	-1.46197	2.10873e-05	-1.92036	-1.46455	2.95139e-05	-1.92492	-1.45523
36848283	rs9876665	5.32702e-08	1.1028	1.46316	0.00320191	-1.8724	3.51032	0.000285306	-1.92232	0.810866
36848316	rs9876421	0.175775	18.5745	-0.999175	3.12447e-05	-1.63809	-1.35365	3.65392e-05	-1.82957	-1.33706
36848743	rs7646422	6.64034e-08	1.32317	1.46316	0.00315845	-1.88607	3.51032	0.000284391	-1.92553	0.810866
36848832	rs115413795	9.82094e-09	0.875094	-3.28274e-10	0.000219466	-1.04238	-3.28274e-10	0.000273418	-1.15401	-3.28274e-10
36848851	rs75048521	1.33254e-09	-1.8043e-10	-1.12233	0.000180653	-1.8043e-10	-1.237	0.000289093	-1.8043e-10	-1.09827
36848916	rs7646626	5.73044e-08	1.30379	1.33516	0.00267096	-1.88651	3.34312	0.000254023	-1.92575	0.698157
36849377	rs1806582	5.68364e-08	1.15902	1.47173	0.00321451	-1.87964	3.52149	0.000286925	-1.92422	0.818429
36849530	rs189175513	1.12174e-09	-1.29454	-3.28274e-10	0.000151769	-1.41122	-3.28274e-10	0.000207137	-1.43164	-3.28274e-10
36850417	rs2063157	1.70547e-08	0.0127459	1.41426	0.0038152	-1.61868	3.43185	0.000315446	-1.78025	0.769217
36850490	rs11707149	2.74977e-05	8.21197	0.60046	0.0330785	-0.869036	4.8421	0.00041354	-1.49097	0.750706
36850660	rs78136662	0.000303245	12.5166	-1.30372	3.96218e-05	-1.62759	-1.12661	4.99037e-05	-1.79575	-1.05918
36850820	rs112429421	2.28111e-09	-0.584759	-3.28274e-10	0.000106551	-1.76495	-3.28274e-10	0.000137397	-1.84214	-3.28274e-10
36850884	rs9853959	1.41676e-08	0.0718139	1.16972	0.00274525	-1.64161	3.12566	0.000250159	-1.79592	0.553003
36851900	rs7633739	1.72489e-08	0.0127459	1.42558	0.00361926	-1.61868	3.37913	0.000367173	-1.78025	0.921064
36852108	rs146232920	1.87367e-09	-1.8043e-10	-0.781522	0.000322067	-1.8043e-10	-0.658819	0.000437241	-1.8043e-10	-0.68453
36852754	rs11925676	1.28702e-08	1.14549	-3.28274e-10	0.000127775	-1.58331	-3.28274e-10	0.00016386	-1.666	-3.28274e-10
36852776	rs7636849	1.73461e-05	7.8658	0.485903	0.00732449	-0.978818	3.44422	0.000334714	-1.56036	0.608623
36853622	rs4678908	1.5576e-07	1.05071	2.58818	0.0122033	-1.86086	4.83674	0.000647885	-1.91808	1.62678
36854194	rs925134	4.58767e-08	1.05791	1.35862	0.00259355	-1.86517	3.29237	0.00030046	-1.91995	0.86025
36854253	rs925135	3.45629e-06	6.13856	0.599966	0.00568518	-1.412	3.62404	0.000295504	-1.80249	0.726158
36854335	rs147964266	1.10251e-09	-1.31183	-3.28274e-10	9.60715e-05	-1.86849	-3.28274e-10	0.000129778	-1.89919	-3.28274e-10
36855613	rs4678554	4.42413e-08	1.12144	1.2588	0.00215275	-1.86199	3.10291	0.00026659	-1.91908	0.739775
36856030	rs9834970	0.00113452	12.8799	-0.347603	0.000490566	-0.74364	0.50562	0.000191314	-1.28528	-0.225818
36856328	rs906482	5.89197e-05	7.8783	1.69621	0.0431698	-1.00103	5.24035	0.00102712	-1.57138	1.74087
36856358	rs17252079	6.52132e-10	-1.83693	-3.28274e-10	0.00019636	-1.15363	-3.28274e-10	0.000259768	-1.20522	-3.28274e-10
36856473	rs906483	5.28439e-08	0.987966	1.56995	0.00329516	-1.84435	3.51098	0.000355417	-1.91191	1.02018
36856587	rs906484	3.22946e-08	0.840042	1.22543	0.00217218	-1.81722	3.06713	0.000263776	-1.89925	0.709335
36857634	rs113337945	1.21435e-09	-1.21521	-3.28274e-10	0.000118086	-1.66216	-3.28274e-10	0.000173382	-1.60952	-3.28274e-10
36858583	rs75968099	0.0914359	18.3816	-1.45991	2.90786e-05	-1.62808	-1.4355	3.30301e-05	-1.82535	-1.44224
36859083	rs1027840	4.39366e-10	-0.793673	-1.43817	2.34946e-05	-1.80563	-1.47118	3.37242e-05	-1.81362	-1.43318
36859494	rs114848860	6.07523e-10	-1.90779	-3.28274e-10	0.00011229	-1.71249	-3.28274e-10	0.000174506	-1.60306	-3.28274e-10
36859705	rs1553656	3.94102e-06	6.6616	0.208167	0.000384003	-1.80757	1.32464	0.000183271	-1.91693	0.36288
36860543	rs1532964	4.6487e-07	3.17834	1.55399	0.0142478	-1.54678	4.67756	0.000830851	-1.81716	1.77459
36860697	rs1472864	4.75216e-07	3.3112	1.44315	0.0126165	-1.50991	4.51909	0.000755818	-1.79695	1.65974
36861196	rs1532965	0.0195669	16.8479	-1.46795	2.61673e-05	-1.76981	-1.39926	3.15194e-05	-1.89318	-1.42123
36861206	rs1532966	1.68644e-07	2.59818	1.12018	0.00165182	-1.81739	2.79345	0.000299769	-1.84701	0.785011
36861481	rs1006834	1.29346e-07	2.46539	0.987676	0.00142361	-1.7956	2.62297	0.000269952	-1.82826	0.661486
36862288	rs1507882	1.13996e-07	2.30628	1.02046	0.00151328	-1.77679	2.66524	0.000282696	-1.81267	0.692026
36862680	rs4072458	7.11293e-06	7.26144	0.198804	0.000390451	-1.70661	1.24034	0.000193087	-1.87562	0.373749
36862980	rs4624519	0.0151553	16.5881	-1.46364	2.52401e-05	-1.7909	-1.41424	3.08468e-05	-1.9024	-1.43358
36863059	rs78889204	3.0166e-09	-0.305295	-3.28274e-10	0.000144833	-1.458	-3.28274e-10	0.000207365	-1.43054	-3.28274e-10
36863900	rs77810433	1.53695e-08	2.37335	-1.05039	3.39498e-05	-1.71881	-1.18989	4.14569e-05	-1.79373	-1.24663
36864160	rs9917659	1.1524e-06	4.51724	1.12294	0.00833366	-1.13204	3.72651	0.000719073	-1.55435	1.3673
36864457	rs35784452	9.65766e-07	4.3127	1.1508	0.0079871	-1.21391	3.76591	0.000700937	-1.60903	1.39643
36864489	rs6550435	0.0536585	17.8599	-1.4712	2.81505e-05	-1.66101	-1.435	3.40532e-05	-1.83415	-1.40294
36865483	rs77910537	2.73479e-08	1.89922	-3.28274e-10	0.000326944	-0.643791	-3.28274e-10	0.000395287	-0.785403	-3.28274e-10
36867166	rs115264543	1.42698e-09	-1.8043e-10	-1.05386	0.000286198	-1.8043e-10	-0.776897	0.000353105	-1.8043e-10	-0.89825
36867779	rs71328158	6.09468e-10	-1.90459	-3.28274e-10	0.000126258	-1.59525	-3.28274e-10	0.000183154	-1.55469	-3.28274e-10
36869439	rs4789	9.29463e-06	7.35012	0.377652	0.00041337	-1.68789	1.27865	0.00023525	-1.86615	0.561788
36870230	rs11129735	1.5201e-05	7.85322	0.36647	0.000439432	-1.61311	1.26501	0.000242062	-1.82589	0.550062
36870427	rs2174854	3.63098e-10	-0.955378	-1.46713	2.56227e-05	-1.73059	-1.45951	3.52677e-05	-1.73857	-1.46348
36871507	rs7652637	0.0339721	17.4016	-1.47001	2.74338e-05	-1.70763	-1.41418	3.40922e-05	-1.86071	-1.37524
36871894	rs12637912	0.01488	16.5774	-1.47133	2.50742e-05	-1.78247	-1.42927	3.21635e-05	-1.89903	-1.39515
36871993	rs3732386	0.0339639	17.4016	-1.47025	2.7389e-05	-1.70763	-1.41581	3.40199e-05	-1.86071	-1.37736
36872193	rs3732385	0.0362754	17.467	-1.46973	2.76752e-05	-1.70062	-1.41242	3.43022e-05	-1.85684	-1.37297
36872224	rs3732384	0.0339721	17.4016	-1.47001	2.74338e-05	-1.70763	-1.41418	3.40922e-05	-1.86071	-1.37524
36876154	rs3796186	1.92956e-06	4.80655	1.34907	0.0268026	-0.991207	4.75388	0.000998422	-1.45394	1.5951
36876904	rs111450004	1.9163e-09	-0.759028	-3.28274e-10	0.000118494	-1.65872	-3.28274e-10	0.000169232	-1.63375	-3.28274e-10
36878086	rs9811916	0.0211354	16.9214	-1.46441	2.69717e-05	-1.74913	-1.38966	3.44063e-05	-1.88268	-1.3441
36878208	rs142156074	1.37594e-08	1.2123	-3.28274e-10	0.000387953	-0.472696	-3.28274e-10	0.000498249	-0.553914	-3.28274e-10
36878370	rs117311714	2.70476e-09	-1.8043e-10	-0.41441	0.000459533	-1.8043e-10	-0.30337	0.00056453	-1.8043e-10	-0.429022
36878563	rs4678909	0.0150382	16.5867	-1.47002	2.55089e-05	-1.78028	-1.41427	3.2858e-05	-1.89746	-1.37536
36878970	rs4234258	0.0150615	16.5867	-1.46847	2.57278e-05	-1.78028	-1.40573	3.32213e-05	-1.89746	-1.36437
36879202	rs79244041	9.44251e-10	-1.8043e-10	-1.46679	0.000144009	-1.8043e-10	-1.4637	0.000199409	-1.8043e-10	-1.46966
36879605	rs11129736	5.01503e-09	0.758624	-0.555607	7.1952e-05	-1.84643	-0.311151	7.26091e-05	-1.82446	-0.655466
36880684	rs4431050	1.11073e-08	2.12977	-1.13158	3.099e-05	-1.74363	-1.25629	3.87057e-05	-1.8061	-1.30293
36880858	rs4476463	2.35788e-08	2.92282	-1.17189	3.74292e-05	-1.80297	-1.00815	4.11691e-05	-1.81437	-1.23295
36881240	rs56345988	8.71252e-09	2.04262	-1.28729	2.69223e-05	-1.7653	-1.37532	3.42261e-05	-1.82648	-1.40554
36881654	rs4547646	2.32712e-08	2.81018	-1.07239	4.1879e-05	-1.80389	-0.894907	4.44824e-05	-1.81708	-1.15284
36881699	rs12495792	9.88489e-10	-1.8043e-10	-1.421	0.000148565	-1.8043e-10	-1.43256	0.000218458	-1.8043e-10	-1.37842
36882281	rs77528643	9.59071e-10	-1.45121	-3.28274e-10	9.07446e-05	-1.92553	-3.28274e-10	0.000127314	-1.91836	-3.28274e-10
36883010	rs4392371	3.3011e-08	3.14736	-1.05995	4.41642e-05	-1.76495	-0.880714	4.67628e-05	-1.77802	-1.1419
36883369	rs9821223	0.00567553	15.5164	-1.37419	3.01746e-05	-1.80878	-1.21779	4.12217e-05	-1.90701	-1.13904
36884011	rs35646283	6.06109e-10	-1.91012	-3.28274e-10	0.000123454	-1.61771	-3.28274e-10	0.000178844	-1.5785	-3.28274e-10
36884315	rs76226662	6.10463e-10	-1.90296	-3.28274e-10	0.000140611	-1.48758	-3.28274e-10	0.000229633	-1.32853	-3.28274e-10
36884370	rs6771655	0.00532973	15.4547	-1.37528	2.997e-05	-1.81382	-1.21957	4.10547e-05	-1.90904	-1.14107
36884379	rs139121810	9.42216e-10	-1.8043e-10	-1.46894	0.000143444	-1.8043e-10	-1.46764	0.000199204	-1.8043e-10	-1.47068
36885392	rs9882911	0.00533557	15.4547	-1.37419	3.00231e-05	-1.81382	-1.21779	4.11381e-05	-1.90904	-1.13904
36885495	rs112213028	5.97075e-10	-1.92514	-3.28274e-10	9.845e-05	-1.84403	-3.28274e-10	0.000133654	-1.86976	-3.28274e-10
36885960	rs9863798	0.00408547	15.1951	-1.38161	2.90741e-05	-1.83385	-1.22989	4.02741e-05	-1.9164	-1.1529
36886306	rs35979223	2.2844e-09	-1.87735	1.29403	0.0167705	-1.51123	4.80503	0.000713391	-1.43531	1.24032
36887973	rs4678910	0.00438689	15.2632	-1.37853	2.937e-05	-1.82877	-1.22484	4.05788e-05	-1.91465	-1.14711
36888064	rs4678911	0.00423426	15.2267	-1.37745	2.95259e-05	-1.82522	-1.22309	4.0746e-05	-1.91255	-1.14511
36888172	rs9819304	0.00466976	15.3246	-1.37745	2.95598e-05	-1.82408	-1.22309	4.07292e-05	-1.91297	-1.14511
36888575	rs12497299	2.39435e-08	2.92446	-1.15818	3.77551e-05	-1.80271	-0.999747	4.13381e-05	-1.81412	-1.22911
36888576	rs142138922	5.99158e-10	-1.92165	-3.28274e-10	0.000143242	-1.46904	-3.28274e-10	0.000208228	-1.42638	-3.28274e-10
36889621	rs9985296	1.38174e-08	2.15629	-0.93978	5.18059e-05	-1.92388	-0.562195	5.72672e-05	-1.8702	-0.847083
36890331	rs112225247	7.08128e-10	-1.75455	-3.28274e-10	9.44644e-05	-1.88536	-3.28274e-10	0.000138241	-1.83601	-3.28274e-10
36890387	rs77195211	8.2783e-09	1.999	-1.29479	2.73295e-05	-1.74921	-1.3764	3.4782e-05	-1.80895	-1.40697
36890461	rs11129737	2.00012e-08	2.74455	-1.15818	3.86759e-05	-1.77862	-0.999747	4.25631e-05	-1.78492	-1.22911
36890577	rs147917134	3.70121e-09	-1.8043e-10	-0.100763	0.000656679	-1.8043e-10	0.0536156	0.000894893	-1.8043e-10	0.0316894
36891615	rs11712098	2.74327e-08	3.01852	-1.11621	4.03566e-05	-1.78728	-0.948541	4.35355e-05	-1.7994	-1.19204
36891634	rs76465876	9.51865e-10	-1.8043e-10	-1.45876	0.000145476	-1.8043e-10	-1.45357	0.000201793	-1.8043e-10	-1.45777
36891844	rs71328159	6.17807e-10	-1.891	-3.28274e-10	0.000132447	-1.5474	-3.28274e-10	0.00019266	-1.50409	-3.28274e-10
36891939	rs79099399	1.04342e-09	-1.36692	-3.28274e-10	0.000107463	-1.75643	-3.28274e-10	0.000148729	-1.76289	-3.28274e-10
36892409	rs3733032	1.23647e-09	-1.8043e-10	-1.19716	0.000183282	-1.8043e-10	-1.22255	0.000273114	-1.8043e-10	-1.15512
36892586	rs3733033	1.45255e-08	2.51288	-1.2464	3.0947e-05	-1.66117	-1.34013	3.82919e-05	-1.74319	-1.37658
36892717	rs4441609	1.51693e-08	2.2613	-0.951455	5.09106e-05	-1.92603	-0.577483	5.58935e-05	-1.88183	-0.85974
36893000	rs4375995	2.87398e-09	0.563758	-0.917485	4.76924e-05	-1.85189	-0.716919	5.12185e-05	-1.82376	-1.00516
36893965	rs17195098	0.00313217	14.9377	-1.38985	2.81666e-05	-1.85192	-1.24352	3.94333e-05	-1.92181	-1.16859
36894048	rs17807744	0.00313217	14.9377	-1.38985	2.81666e-05	-1.85192	-1.24352	3.94333e-05	-1.92181	-1.16859
36894579	rs9883001	0.00292226	14.877	-1.39854	2.76451e-05	-1.85591	-1.25822	3.87309e-05	-1.9228	-1.18557
36894646	rs4678912	0.00312315	14.9377	-1.39274	2.80305e-05	-1.85192	-1.24837	3.92136e-05	-1.92181	-1.17418
36895311	rs184221089	9.99086e-10	-1.8043e-10	-1.41034	0.000146979	-1.8043e-10	-1.44329	0.000208919	-1.8043e-10	-1.42307
36895741	rs4678913	0.0030825	14.9377	-1.40584	2.74076e-05	-1.85192	-1.27084	3.82058e-05	-1.92181	-1.20022
36896235	rs11706780	0.0030602	14.9313	-1.40673	2.74979e-05	-1.84706	-1.27241	3.81893e-05	-1.92041	-1.20204
36896270	rs4327336	1.12548e-08	1.96804	-0.956666	5.08148e-05	-1.92107	-0.584319	5.66129e-05	-1.86338	-0.865393
36897630	rs76739135	1.14587e-09	-1.8043e-10	-1.27326	0.000184676	-1.8043e-10	-1.21497	0.000243005	-1.8043e-10	-1.27193
36897812	rs11712950	2.01115e-08	2.70808	-1.11621	3.85908e-05	-1.83202	-0.948541	4.17381e-05	-1.84157	-1.19204
36898036	rs62245253	6.42542e-10	-1.85175	-3.28274e-10	0.000133957	-1.53606	-3.28274e-10	0.000219237	-1.37486	-3.28274e-10
36898381	rs41511748	1.25744e-09	-1.18034	-3.28274e-10	0.000133554	-1.53908	-3.28274e-10	0.000174805	-1.60134	-3.28274e-10
36898973	rs17201603	7.92624e-10	-1.64183	-3.28274e-10	9.40306e-05	-1.88996	-3.28274e-10	0.00013424	-1.86538	-3.28274e-10
36898991	rs61732326	5.98069e-10	-1.92347	-3.28274e-10	9.75335e-05	-1.85338	-3.28274e-10	0.000132627	-1.87748	-3.28274e-10
36899593	rs7619089	1.40818e-08	2.29271	-1.05726	3.9347e-05	-1.88367	-0.877491	4.18849e-05	-1.8906	-1.1395
36899890	rs79505599	8.40678e-10	-1.58297	-3.28274e-10	0.000121209	-1.63606	-3.28274e-10	0.000164666	-1.6611	-3.28274e-10
36900073	rs113115457	1.20785e-09	-1.22058	-3.28274e-10	0.000121162	-1.63645	-3.28274e-10	0.000180512	-1.56922	-3.28274e-10
36900944	rs4642070	6.3691e-08	3.66125	-0.916634	5.62007e-05	-1.87265	-0.532	5.56557e-05	-1.92381	-0.82202
36901580	rs11129738	5.80905e-09	1.42741	-1.07742	3.68519e-05	-1.92499	-0.901687	3.96945e-05	-1.92628	-1.15752
36903246	rs111687462	1.63718e-09	-0.916451	-3.28274e-10	0.000108214	-1.74947	-3.28274e-10	0.000140852	-1.81731	-3.28274e-10
36903418	rs145644228	9.40212e-10	-1.8043e-10	-1.47107	0.000144651	-1.8043e-10	-1.45926	0.000199227	-1.8043e-10	-1.47057
36903491	rs57251184	5.73549e-09	1.42741	-1.09016	3.63328e-05	-1.92499	-0.915873	3.92482e-05	-1.92628	-1.16882
36904264	rs111440053	1.27162e-09	-1.16913	-3.28274e-10	0.000126882	-1.59032	-3.28274e-10	0.000191056	-1.51245	-3.28274e-10
36904783	rs12637747	3.6955e-09	0.987855	-1.09016	3.65116e-05	-1.92008	-0.915873	3.96461e-05	-1.9162	-1.16882
36904791	rs114628785	3.10095e-08	2.02487	-3.28274e-10	0.000351771	-0.570598	-3.28274e-10	0.000423565	-0.716309	-3.28274e-10
36905623	rs9311139	4.07226e-09	1.0833	-1.08853	3.64453e-05	-1.92387	-0.913897	3.95078e-05	-1.92115	-1.16737
36906822	rs28522146	4.85906e-08	3.42165	-0.94764	5.24676e-05	-1.90234	-0.571047	5.36753e-05	-1.92628	-0.855778
36907090	rs68185107	5.70986e-09	1.42741	-1.09464	3.61368e-05	-1.92499	-0.921282	3.9092e-05	-1.92628	-1.17281
36907105	rs76147683	1.12737e-09	-1.28954	-3.28274e-10	0.00010279	-1.80089	-3.28274e-10	0.000134704	-1.86194	-3.28274e-10
36907389	rs138739237	0.00106027	13.8772	-1.41259	2.58364e-05	-1.89901	-1.28279	3.75379e-05	-1.92552	-1.21414
36908424	rs76851125	2.81005e-09	-1.8043e-10	-0.376222	0.000406269	-1.8043e-10	-0.426565	0.00062047	-1.8043e-10	-0.334537
36908791	rs138929727	2.77325e-09	-0.389404	-3.28274e-10	9.48531e-05	-1.88125	-3.28274e-10	0.000129315	-1.90277	-3.28274e-10
36909462	rs188902370	1.01481e-09	-1.8043e-10	-1.39473	0.000181823	-1.8043e-10	-1.23055	0.000213455	-1.8043e-10	-1.40159
36909472	rs9859093	3.75742e-09	1.03423	-1.11992	3.52752e-05	-1.92212	-0.94828	3.85315e-05	-1.91881	-1.19473
36909902	rs17035672	5.86786e-09	1.45219	-1.09212	3.63215e-05	-1.92436	-0.916812	3.92057e-05	-1.92592	-1.17027
36910168	rs142237282	8.2621e-10	-1.60033	-3.28274e-10	9.06932e-05	-1.9261	-3.28274e-10	0.000126716	-1.92307	-3.28274e-10
36911079	rs6550437	5.8744e-09	1.44819	-1.08701	3.66963e-05	-1.91383	-0.917076	4.00956e-05	-1.91595	-1.1578
36911597	rs6808230	4.28485e-09	1.13604	-1.09037	3.6099e-05	-1.9262	-0.921116	3.95488e-05	-1.92664	-1.16083
36913259	rs6775274	3.56961e-09	0.977595	-1.11456	3.52507e-05	-1.92083	-0.950266	3.90753e-05	-1.91689	-1.18263
36913888	rs9881419	3.7776e-09	1.03423	-1.11456	3.52052e-05	-1.92212	-0.950266	3.90005e-05	-1.91881	-1.18263
36913967	rs12488181	1.83669e-09	0.201405	-1.00287	3.90311e-05	-1.92211	-0.847111	4.32292e-05	-1.92303	-1.07547
36914650	rs77370184	1.12395e-09	-1.29258	-3.28274e-10	0.000107511	-1.75598	-3.28274e-10	0.000138889	-1.83134	-3.28274e-10
36914958	rs7649846	3.8114e-09	1.05755	-1.12897	3.45657e-05	-1.923	-0.967715	3.84539e-05	-1.91997	-1.19558
36915241	rs183894751	8.65103e-10	-1.55433	-3.28274e-10	0.000116368	-1.67683	-3.28274e-10	0.00016029	-1.68803	-3.28274e-10
36915524	rs4510338	3.69028e-09	1.03423	-1.13795	3.42214e-05	-1.92212	-0.978609	3.81902e-05	-1.91881	-1.20363
36915814	rs4296548	3.62119e-08	3.17408	-0.994116	4.83373e-05	-1.91479	-0.640592	5.08174e-05	-1.922	-0.914776
36916018	rs114171162	5.98373e-10	-1.92296	-3.28274e-10	9.09989e-05	-1.92273	-3.28274e-10	0.000126501	-1.92477	-3.28274e-10
36917368	rs6764968	3.63927e-09	1.03423	-1.15187	3.3646e-05	-1.92212	-0.995564	3.77174e-05	-1.91881	-1.21609
36917406	rs6765139	3.70983e-09	1.05755	-1.15598	3.34477e-05	-1.923	-1.00059	3.75351e-05	-1.91997	-1.21977
36918029	rs75684038	9.41581e-10	-1.8043e-10	-1.46962	0.000144856	-1.8043e-10	-1.45784	0.000199074	-1.8043e-10	-1.47134
36918399	rs72619986	5.29292e-09	1.45219	-1.19524	3.18289e-05	-1.92436	-1.04885	3.60318e-05	-1.92592	-1.25469
36918401	rs73068042	8.14926e-09	0.688503	-3.28274e-10	0.000216489	-1.05604	-3.28274e-10	0.000344828	-0.921968	-3.28274e-10
36918614	rs6550438	3.6764e-09	1.05755	-1.16504	3.30793e-05	-1.923	-1.01167	3.72331e-05	-1.91997	-1.22785
36919481	rs73068044	0.000166514	12.0403	-1.42689	2.45007e-05	-1.92648	-1.3084	3.71545e-05	-1.88173	-1.2682
36920050	rs9810132	4.10313e-09	1.16285	-1.16053	3.31879e-05	-1.92525	-1.00615	3.72701e-05	-1.923	-1.22382
36920156	rs6769594	4.10313e-09	1.16285	-1.16053	3.31879e-05	-1.92525	-1.00615	3.72701e-05	-1.923	-1.22382
36920158	rs73068046	1.14163e-06	6.47409	-0.8433	5.39892e-05	-1.88747	-0.557325	8.35048e-05	-1.7942	-0.545907
36920405	rs139913168	7.41053e-10	-1.70911	-3.28274e-10	9.06644e-05	-1.92641	-3.28274e-10	0.000126679	-1.92335	-3.28274e-10
36920622	rs4497988	3.98796e-09	1.13889	-1.16504	3.30247e-05	-1.92466	-1.01167	3.71537e-05	-1.92211	-1.22785
36920796	rs12629833	3.97368e-09	1.1353	-1.16504	3.3044e-05	-1.92407	-1.01167	3.71875e-05	-1.9212	-1.22785
36921795	rs4404400	3.97015e-09	1.13889	-1.16951	3.2844e-05	-1.92466	-1.01715	3.70058e-05	-1.92211	-1.23183
36921860	rs78201887	8.43899e-10	-1.57915	-3.28274e-10	9.23238e-05	-1.90828	-3.28274e-10	0.000130985	-1.88993	-3.28274e-10
36922004	rs4340652	3.97015e-09	1.13889	-1.16951	3.2844e-05	-1.92466	-1.01715	3.70058e-05	-1.92211	-1.23183
36922066	rs67702069	5.73069e-09	1.50145	-1.16504	3.30526e-05	-1.92381	-1.01167	3.7022e-05	-1.92566	-1.22785
36922229	rs55690320	0.000132912	11.8141	-1.42605	2.46152e-05	-1.92342	-1.30679	3.78823e-05	-1.86412	-1.26641
36922419	rs7633292	4.06642e-09	1.16285	-1.16951	3.28246e-05	-1.92525	-1.01715	3.69727e-05	-1.923	-1.23183
36922474	rs7613678	3.97015e-09	1.13889	-1.16951	3.2844e-05	-1.92466	-1.01715	3.70058e-05	-1.92211	-1.23183
36923026	rs138368106	9.79674e-10	-1.8043e-10	-1.42996	0.000148438	-1.8043e-10	-1.43341	0.000209536	-1.8043e-10	-1.42012
36923117	rs78500386	6.55352e-09	0.47058	-3.28274e-10	0.000186003	-1.20781	-3.28274e-10	0.000250084	-1.24322	-3.28274e-10
36923207	rs12107029	4.16616e-09	1.18261	-1.16504	3.29632e-05	-1.92652	-1.01167	3.70417e-05	-1.92512	-1.22785
36923235	rs143850138	1.69702e-09	-1.8043e-10	-0.880551	0.000269379	-1.8043e-10	-0.837458	0.000349576	-1.8043e-10	-0.908295
36923342	rs11129739	4.16616e-09	1.18261	-1.16504	3.29632e-05	-1.92652	-1.01167	3.70417e-05	-1.92512	-1.22785
36923353	rs112789379	9.77582e-10	-1.4321	-3.28274e-10	0.00010651	-1.76534	-3.28274e-10	0.000156132	-1.71432	-3.28274e-10
36923392	rs9830322	4.16616e-09	1.18261	-1.16504	3.29632e-05	-1.92652	-1.01167	3.70417e-05	-1.92512	-1.22785
36923615	rs9830379	4.26789e-09	1.20673	-1.16504	3.29566e-05	-1.92672	-1.01167	3.70225e-05	-1.92564	-1.22785
36924421	rs9882814	4.02761e-09	1.14694	-1.16319	3.30086e-05	-1.92606	-1.01076	3.71266e-05	-1.92418	-1.2265
36924629	rs11918190	3.84182e-09	1.09971	-1.16319	3.30397e-05	-1.92511	-1.01076	3.71853e-05	-1.9226	-1.2265
36924636	rs11921747	4.02761e-09	1.14694	-1.16319	3.30086e-05	-1.92606	-1.01076	3.71266e-05	-1.92418	-1.2265
36924951	rs531060958	8.23067e-09	0.698444	-3.28274e-10	0.000269108	-0.838467	-3.28274e-10	0.000392138	-0.793401	-3.28274e-10
36925194	rs11129740	4.33655e-09	1.22085	-1.16319	3.29842e-05	-1.92679	-1.01076	3.70626e-05	-1.9259	-1.2265
36925460	rs4583586	4.13422e-09	1.17307	-1.16319	3.29966e-05	-1.92642	-1.01076	3.71002e-05	-1.92489	-1.2265
36926205	rs116093113	6.37004e-10	-1.8604	-3.28274e-10	9.12728e-05	-1.91973	-3.28274e-10	0.00012624	-1.92683	-3.28274e-10
36926338	rs7428947	4.15297e-09	1.17307	-1.15867	3.31795e-05	-1.92642	-1.00523	3.72501e-05	-1.92489	-1.22247
36926372	rs9833928	4.15297e-09	1.17307	-1.15867	3.31795e-05	-1.92642	-1.00523	3.72501e-05	-1.92489	-1.22247
36927111	rs6804957	4.25318e-09	1.19691	-1.15867	3.31717e-05	-1.92665	-1.00523	3.72296e-05	-1.92544	-1.22247
36927363	rs6794134	4.15297e-09	1.17307	-1.15867	3.31795e-05	-1.92642	-1.00523	3.72501e-05	-1.92489	-1.22247
36927546	rs6765624	4.07698e-09	1.1546	-1.15867	3.3181e-05	-1.92637	-1.00523	3.72496e-05	-1.92491	-1.22247
36928235	rs72861201	4.35621e-09	1.22085	-1.15867	3.3167e-05	-1.92679	-1.00523	3.72124e-05	-1.9259	-1.22247
36928318	rs9862188	4.35621e-09	1.22085	-1.15867	3.3167e-05	-1.92679	-1.00523	3.72124e-05	-1.9259	-1.22247
36928430	rs148264883	0.000195412	12.1681	-1.39469	2.59455e-05	-1.92684	-1.25074	3.92959e-05	-1.88956	-1.20434
36930451	rs56149992	0.000183608	12.1068	-1.39566	2.5906e-05	-1.92672	-1.25239	3.93517e-05	-1.88633	-1.20614
36930801	rs6776162	6.38262e-09	1.58018	-1.13602	3.44758e-05	-1.91566	-0.977666	3.82208e-05	-1.91942	-1.20222
36930875	rs6550439	4.23641e-09	1.20197	-1.16768	3.28019e-05	-1.92684	-1.01625	3.68954e-05	-1.92643	-1.2305
36931397	rs74424604	9.01237e-10	-1.51341	-3.28274e-10	9.3218e-05	-1.89864	-3.28274e-10	0.00013088	-1.89073	-3.28274e-10
36931411	rs79355931	1.54867e-09	-0.972027	-3.28274e-10	0.000107676	-1.75446	-3.28274e-10	0.000140702	-1.81837	-3.28274e-10
36932232	rs4602338	2.2432e-10	-1.44465	-1.45946	3.92042e-05	-1.38855	-1.37625	4.93015e-05	-1.40356	-1.4635
36932601	rs10222525	4.44469e-09	1.24997	-1.16768	3.28085e-05	-1.92664	-1.01625	3.68817e-05	-1.9268	-1.2305
36932602	rs62245258	5.96058e-10	-1.92684	-3.28274e-10	0.000171403	-1.28956	-3.28274e-10	0.000289617	-1.09646	-3.28274e-10
36933023	rs6783176	4.58481e-09	1.27652	-1.16319	3.29979e-05	-1.92638	-1.01076	3.70278e-05	-1.92684	-1.2265
36934534	rs9832646	4.24478e-09	1.19493	-1.15867	3.31661e-05	-1.92682	-1.00523	3.72076e-05	-1.92603	-1.22247
36935744	rs717734	4.3153e-09	1.1711	-1.11835	3.48338e-05	-1.92671	-0.956279	3.85919e-05	-1.9256	-1.18637
36935752	rs717733	4.3153e-09	1.1711	-1.11835	3.48338e-05	-1.92671	-0.956279	3.85919e-05	-1.9256	-1.18637
36936149	rs6793902	4.26416e-09	1.19493	-1.15411	3.3351e-05	-1.92682	-0.99967	3.73592e-05	-1.92603	-1.2184
36937106	rs11129741	4.36742e-09	1.21886	-1.15411	3.33504e-05	-1.92684	-0.99967	3.73466e-05	-1.92637	-1.2184
36937521	rs6781803	4.38549e-09	1.21886	-1.14998	3.35186e-05	-1.92684	-0.994637	3.74846e-05	-1.92637	-1.21471
36937674	rs11129742	4.38549e-09	1.21886	-1.14998	3.35186e-05	-1.92684	-0.994637	3.74846e-05	-1.92637	-1.21471
36937943	rs4508725	4.32794e-09	1.21886	-1.16319	3.29827e-05	-1.92684	-1.01076	3.70453e-05	-1.92637	-1.2265
36937964	rs4423718	4.32794e-09	1.21886	-1.16319	3.29827e-05	-1.92684	-1.01076	3.70453e-05	-1.92637	-1.2265
36937983	rs13061805	6.1094e-10	-1.90218	-3.28274e-10	0.000131877	-1.55171	-3.28274e-10	0.000194712	-1.49349	-3.28274e-10
36938180	rs4328757	1.58408e-08	2.30531	-0.952145	5.05847e-05	-1.91813	-0.591797	5.63538e-05	-1.85828	-0.875089
36938417	rs4425210	4.36742e-09	1.21886	-1.15411	3.33504e-05	-1.92684	-0.99967	3.73466e-05	-1.92637	-1.2184
36939094	rs4528889	2.152e-10	-1.47897	-1.46664	3.97661e-05	-1.35098	-1.39958	5.08797e-05	-1.36652	-1.46903
36939286	rs6550440	4.27256e-09	1.1969	-1.15411	3.33587e-05	-1.92659	-0.99967	3.73308e-05	-1.9268	-1.2184
36939606	rs6550441	6.44546e-09	1.59931	-1.14536	3.41708e-05	-1.91319	-0.989014	3.79581e-05	-1.91795	-1.21058
36939771	rs7645639	6.22971e-09	1.57402	-1.15411	3.37569e-05	-1.91472	-0.99967	3.76162e-05	-1.91918	-1.2184
36940741	rs9864910	2.15147e-09	0.564757	-1.20803	3.18445e-05	-1.91746	-1.05526	3.60988e-05	-1.91013	-1.26862
36941319	rs80185016	6.14424e-10	-1.89649	-3.28274e-10	0.000152163	-1.40863	-3.28274e-10	0.000204694	-1.4435	-3.28274e-10
36941762	rs7355854	6.11813e-10	-1.90075	-3.28274e-10	0.000145252	-1.45511	-3.28274e-10	0.000196392	-1.4849	-3.28274e-10
36941924	rs6550442	2.1457e-09	0.565804	-1.21176	3.17363e-05	-1.91616	-1.05995	3.60356e-05	-1.90861	-1.27189
36942881	rs7643366	2.09264e-09	0.544879	-1.21588	3.16169e-05	-1.91475	-1.06514	3.5972e-05	-1.90678	-1.2755
36943118	rs11708164	2.12818e-09	0.565804	-1.21996	3.14099e-05	-1.91616	-1.07029	3.57779e-05	-1.90861	-1.27907
36944078	rs7614265	6.23218e-10	-1.88228	-3.28274e-10	0.000155869	-1.38457	-3.28274e-10	0.000210286	-1.41654	-3.28274e-10
36945591	rs9882924	1.49182e-08	2.30143	-1.00827	4.78525e-05	-1.92016	-0.645301	5.20554e-05	-1.87769	-0.935021
36945794	rs73068054	1.08435e-05	9.26662	-1.38472	2.71857e-05	-1.89195	-1.23894	4.3392e-05	-1.80416	-1.19059
36946818	rs7611656	1.10144e-09	0.06446	-1.37726	2.65587e-05	-1.85647	-1.29776	3.3529e-05	-1.83927	-1.41333
36948167	rs114895522	6.78902e-09	-1.8043e-10	0.505884	0.00165311	-1.8043e-10	0.976834	0.00172885	-1.8043e-10	0.690199
36948417	rs4678914	1.82605e-08	2.46182	-0.966506	5.0276e-05	-1.92622	-0.589827	5.327e-05	-1.89949	-0.890147
36948564	rs187839626	1.92297e-08	1.54703	-3.28274e-10	0.00314238	1.61916	-3.28274e-10	0.00466786	1.68344	-3.28274e-10
36949962	rs6805239	1.38852e-09	0.193225	-1.27441	3.04619e-05	-1.87572	-1.14138	3.57959e-05	-1.86039	-1.32679
36950971	rs9834686	6.13147e-10	-1.89857	-3.28274e-10	0.000150281	-1.42107	-3.28274e-10	0.000206501	-1.43471	-3.28274e-10
36951365	rs112928350	6.0936e-10	-1.90477	-3.28274e-10	0.000109798	-1.73494	-3.28274e-10	0.000148852	-1.76206	-3.28274e-10
36951527	rs9819348	7.47693e-10	-1.0342	-0.665984	7.13989e-05	-1.81758	-0.347715	6.64891e-05	-1.82998	-0.737993
36951556	rs143110198	7.18454e-10	-1.74008	-3.28274e-10	9.78167e-05	-1.85048	-3.28274e-10	0.000137985	-1.83787	-3.28274e-10
36951572	rs17035748	2.25745e-10	-1.45392	-1.44386	4.16258e-05	-1.311	-1.39386	5.31846e-05	-1.33229	-1.45895
36951840	rs145157892	6.54333e-10	-1.83356	-3.28274e-10	0.000110299	-1.73038	-3.28274e-10	0.00015805	-1.70211	-3.28274e-10
36951898	rs4425211	1.90007e-06	7.61041	-1.47019	2.12759e-05	-1.92328	-1.45273	3.1358e-05	-1.87921	-1.44033
36952932	rs6779665	4.93621e-08	3.24621	-0.75645	7.3074e-05	-1.88465	-0.257459	6.66897e-05	-1.92611	-0.638853
36952984	rs17035750	2.41576e-10	-1.38262	-1.44737	3.83494e-05	-1.387	-1.39984	4.92455e-05	-1.40692	-1.46127
36953043	rs11709254	1.71892e-09	-0.226754	-0.640972	6.72911e-05	-1.90464	-0.319913	6.30295e-05	-1.90712	-0.714289
36953424	rs9867455	4.78767e-08	3.20896	-0.74975	7.34713e-05	-1.88795	-0.248732	6.71483e-05	-1.92649	-0.631624
36954337	rs112782591	9.52803e-10	-1.45777	-3.28274e-10	9.96969e-05	-1.83145	-3.28274e-10	0.000144207	-1.79376	-3.28274e-10
36954884	rs72619987	1.90541e-09	-0.0714105	-0.693314	6.32906e-05	-1.89244	-0.393406	6.06632e-05	-1.8946	-0.765073
36955409	rs17035755	6.17352e-10	-1.89174	-3.28274e-10	0.000144343	-1.46138	-3.28274e-10	0.000194705	-1.49353	-3.28274e-10
36955780	rs57222201	6.69556e-10	-1.00467	-0.805897	5.98477e-05	-1.82759	-0.514186	5.76518e-05	-1.83939	-0.8712
36956349	rs9813869	9.47676e-07	6.91137	-1.46678	2.10552e-05	-1.92566	-1.46077	3.00633e-05	-1.91067	-1.45105
36956529	rs9818112	6.1218e-10	-1.90015	-3.28274e-10	0.000136318	-1.51859	-3.28274e-10	0.000183707	-1.55168	-3.28274e-10
36957025	rs77266396	6.1268e-10	-1.89934	-3.28274e-10	0.000132387	-1.54785	-3.28274e-10	0.000179028	-1.57747	-3.28274e-10
36957230	rs78893682	6.11223e-10	-1.90172	-3.28274e-10	0.000135477	-1.52478	-3.28274e-10	0.000182621	-1.5576	-3.28274e-10
36957689	rs77815968	6.04499e-10	-1.91278	-3.28274e-10	0.000112512	-1.71052	-3.28274e-10	0.000172543	-1.61437	-3.28274e-10
36957719	rs7624498	1.47368e-06	7.31239	-1.42629	2.27062e-05	-1.84126	-1.46968	2.93788e-05	-1.91341	-1.47133
36958301	rs140822444	7.37802e-10	-1.7135	-3.28274e-10	9.2446e-05	-1.90695	-3.28274e-10	0.000129485	-1.90145	-3.28274e-10
36958463	rs13080850	3.75401e-09	0.273503	-0.360101	0.00116419	-1.53797	2.16417	0.000109579	-1.72382	-0.344548
36958773	rs6769189	7.90603e-10	-0.943855	-0.700528	6.6589e-05	-1.84236	-0.392684	6.27988e-05	-1.85253	-0.772547
36958995	rs6769400	5.83571e-07	6.3925	-1.43276	2.08811e-05	-1.92391	-1.47082	3.03686e-05	-1.88028	-1.47133
36959370	rs11922707	1.18734e-08	1.06487	-3.28274e-10	0.000151266	-1.41454	-3.28274e-10	0.000193003	-1.50231	-3.28274e-10
36959792	rs6772646	6.36511e-07	6.48431	-1.43773	2.0841e-05	-1.92538	-1.47128	3.01707e-05	-1.88688	-1.47126
36959899	rs28576724	6.66504e-07	6.53284	-1.44022	2.08279e-05	-1.92595	-1.47133	3.00777e-05	-1.89015	-1.47108
36960660	rs7622114	2.87574e-08	2.76644	-0.816974	6.54119e-05	-1.91736	-0.335514	6.18674e-05	-1.92029	-0.719728
36960704	rs78846587	6.74095e-10	-1.80381	-3.28274e-10	0.000178827	-1.24716	-3.28274e-10	0.000237893	-1.29319	-3.28274e-10
36960925	rs114989281	6.81736e-10	-1.79254	-3.28274e-10	9.85412e-05	-1.84311	-3.28274e-10	0.000136156	-1.85121	-3.28274e-10
36962175	rs73826914	9.64355e-10	-1.8043e-10	-1.44572	0.00014565	-1.8043e-10	-1.45237	0.000207882	-1.8043e-10	-1.42804
36962388	rs13314421	1.79599e-06	7.51513	-1.43124	2.30628e-05	-1.82467	-1.47069	2.95731e-05	-1.90688	-1.47127
36962588	rs11714248	1.30767e-06	7.2377	-1.47111	2.17939e-05	-1.91622	-1.43573	3.23604e-05	-1.85984	-1.42823
36962739	rs72619988	1.89976e-09	-0.194396	-0.573298	7.20508e-05	-1.91139	-0.244823	6.6736e-05	-1.91291	-0.651357
36962774	rs7628483	1.63353e-06	7.41776	-1.42869	2.34623e-05	-1.80769	-1.4705	2.97882e-05	-1.89972	-1.47118
36963274	rs62246862	2.39382e-10	-1.39236	-1.44676	3.8944e-05	-1.37721	-1.39424	4.98331e-05	-1.39731	-1.45902
36963360	rs7629009	1.6877e-09	-0.21473	-0.671326	6.51837e-05	-1.8951	-0.361272	6.18113e-05	-1.89612	-0.744811
36963420	rs11129743	1.5916e-06	7.42907	-1.466	2.22386e-05	-1.92171	-1.41004	3.27353e-05	-1.87513	-1.40143
36964216	rs11715554	9.94526e-07	6.9638	-1.47096	2.18625e-05	-1.90783	-1.44098	3.30103e-05	-1.84201	-1.42619
36964583	rs4678915	3.97088e-07	6.03242	-1.45769	2.08645e-05	-1.9247	-1.47083	3.04556e-05	-1.88183	-1.46692
36964854	rs6789885	1.1349e-09	0.187461	-1.47034	2.49021e-05	-1.7548	-1.46383	3.78088e-05	-1.67043	-1.46204
36965002	rs4678916	1.82486e-10	-1.73823	-1.37227	2.19165e-05	-1.92174	-1.4246	3.33563e-05	-1.90356	-1.35421
36965037	rs11710779	3.02055e-10	-1.16428	-1.44229	2.10289e-05	-1.9258	-1.46188	2.97266e-05	-1.92683	-1.44614
36965123	rs34827295	3.30901e-10	-1.83934	-0.676019	9.83419e-05	-1.43874	-0.406391	8.4923e-05	-1.54376	-0.779507
36965126	rs56967019	6.11323e-10	-1.90155	-3.28274e-10	0.000129518	-1.56976	-3.28274e-10	0.000171232	-1.62199	-3.28274e-10
36965158	rs4678917	3.82233e-10	-1.05397	-1.31718	2.67555e-05	-1.8042	-1.34264	3.65629e-05	-1.77099	-1.39499
36965646	rs111874024	5.99095e-10	-1.92176	-3.28274e-10	0.000112239	-1.71295	-3.28274e-10	0.000150172	-1.75323	-3.28274e-10
36966067	rs6806158	2.64238e-09	-0.109424	-0.328318	9.31366e-05	-1.89455	-0.00496111	0.00010906	-1.83278	-0.240336
36966235	rs115339501	7.02268e-10	-1.76286	-3.28274e-10	9.09884e-05	-1.92285	-3.28274e-10	0.000128868	-1.90623	-3.28274e-10
36966449	rs11129744	1.73998e-09	0.615523	-1.47107	3.25012e-05	-1.48587	-1.46643	5.331e-05	-1.34229	-1.4466
36967236	rs56360944	5.9619e-10	-1.92662	-3.28274e-10	9.09371e-05	-1.92341	-3.28274e-10	0.000126361	-1.92587	-3.28274e-10
36968309	rs9849555	5.36559e-10	-1.74826	-0.283745	8.74878e-05	-1.88912	-0.0729645	8.96269e-05	-1.91392	-0.355436
36968347	rs11926768	1.8397e-09	0.671368	-1.47119	3.18444e-05	-1.50652	-1.4662	5.16124e-05	-1.36741	-1.45385
36968873	rs11129745	2.02625e-09	0.767966	-1.4712	3.23709e-05	-1.49021	-1.46611	5.24539e-05	-1.35139	-1.45369
36969705	rs111899745	2.29889e-10	-1.45821	-1.42137	2.8715e-05	-1.68745	-1.3887	4.12064e-05	-1.62381	-1.42261
36970530	rs112276722	9.05854e-10	-1.5083	-3.28274e-10	9.12332e-05	-1.92016	-3.28274e-10	0.000127251	-1.91885	-3.28274e-10
36971517	rs1105573	5.09581e-10	-1.79984	-0.283745	8.98314e-05	-1.86268	-0.0729645	9.10346e-05	-1.89834	-0.355436
36971651	rs6795593	5.99961e-10	-1.92031	-3.28274e-10	0.000136372	-1.51819	-3.28274e-10	0.000204679	-1.44357	-3.28274e-10
36972262	rs75683797	1.31162e-09	-1.40682	0.268666	0.000188909	-1.85051	0.658191	0.000203737	-1.88278	0.434592
36972383	rs75114948	5.99317e-10	-1.92139	-3.28274e-10	0.000112506	-1.71057	-3.28274e-10	0.000150494	-1.75109	-3.28274e-10
36972408	rs112132895	5.99317e-10	-1.92139	-3.28274e-10	0.000112506	-1.71057	-3.28274e-10	0.000150494	-1.75109	-3.28274e-10
36973969	rs141723508	1.11576e-09	-1.8043e-10	-1.29989	0.000178334	-1.8043e-10	-1.24992	0.000229715	-1.8043e-10	-1.32817
36974003	rs12497643	2.74984e-09	0.0152223	-0.413104	0.000103368	-1.68102	-0.114269	0.000138222	-1.52391	-0.312244
36974632	rs6781272	4.87361e-10	-1.76893	-0.359242	8.38854e-05	-1.84621	-0.157915	8.56115e-05	-1.88646	-0.428734
36976483	rs75719820	9.40061e-10	-1.8043e-10	-1.47123	0.000143171	-1.8043e-10	-1.46954	0.000199791	-1.8043e-10	-1.46774
36976537	rs75543397	1.972e-10	-1.66401	-1.36895	2.70125e-05	-1.80504	-1.33224	3.74179e-05	-1.76476	-1.37811
36976714	rs111990459	9.62815e-10	-1.44732	-3.28274e-10	0.000104638	-1.78308	-3.28274e-10	0.00015228	-1.73929	-3.28274e-10
36976926	rs6777094	2.09711e-09	-0.0545281	-0.614336	7.58727e-05	-1.7625	-0.342024	0.000102551	-1.61115	-0.523504
36977460	rs4535177	2.00901e-09	-0.127117	-0.584662	6.95235e-05	-1.88392	-0.307998	8.6679e-05	-1.81049	-0.49231
36978647	rs11706926	2.3278e-09	0.0573626	-0.621861	7.25348e-05	-1.79885	-0.350665	9.67515e-05	-1.66145	-0.531419
36978709	rs79513027	7.68534e-08	2.93248	-3.28274e-10	0.000311463	-0.692299	-3.28274e-10	0.000370975	-0.848881	-3.28274e-10
36979042	rs6777217	2.3812e-09	0.0573626	-0.599183	7.44473e-05	-1.79885	-0.324639	9.90865e-05	-1.66145	-0.507571
36979260	rs56231935	2.43702e-09	0.0805356	-0.599183	7.40167e-05	-1.80465	-0.324639	9.82593e-05	-1.66983	-0.507571
36981102	rs62246863	6.08242e-10	-1.90661	-3.28274e-10	9.81377e-05	-1.84721	-3.28274e-10	0.00013227	-1.88017	-3.28274e-10
36981357	rs76336628	6.77029e-10	-1.79946	-3.28274e-10	9.39639e-05	-1.89067	-3.28274e-10	0.000131034	-1.88956	-3.28274e-10
36981363	rs7619689	2.20826e-09	-0.189599	-0.427621	8.5086e-05	-1.87363	-0.116288	0.000102582	-1.79391	-0.340436
36981411	rs7619703	2.16175e-09	-0.210884	-0.427621	8.54101e-05	-1.86983	-0.116288	0.000103197	-1.78794	-0.340436
36982113	rs75269825	5.96061e-10	-1.92684	-3.28274e-10	0.0001242	-1.61168	-3.28274e-10	0.000184794	-1.54577	-3.28274e-10
36983542	rs113263921	1.90121e-09	-0.766934	-3.28274e-10	0.000114385	-1.69401	-3.28274e-10	0.000162938	-1.67165	-3.28274e-10
36985232	rs9857252	2.15044e-09	-0.232397	-0.411353	8.69078e-05	-1.87297	-0.0957648	0.000104402	-1.7933	-0.323466
36985315	rs35143437	8.03816e-10	-1.21581	-0.411993	0.000204642	-1.30199	0.189673	0.000137439	-1.43506	-0.406772
36985664	rs6776697	3.13238e-09	0.0341288	-0.30176	0.000105463	-1.80393	0.0287066	0.000132427	-1.66946	-0.209529
36985866	rs145070498	6.51916e-10	-1.83726	-3.28274e-10	0.000194215	-1.16461	-3.28274e-10	0.000305293	-1.04374	-3.28274e-10
36985879	rs13421	2.3683e-09	-0.211247	-0.336003	9.43311e-05	-1.87666	-0.0101078	0.000112253	-1.79915	-0.245107
36986486	rs114175299	5.96561e-10	-1.926	-3.28274e-10	0.000123484	-1.61747	-3.28274e-10	0.000182919	-1.55597	-3.28274e-10
36986808	rs143109735	9.42996e-10	-1.8043e-10	-1.46812	0.000142986	-1.8043e-10	-1.47083	0.00019918	-1.8043e-10	-1.47081
36986932	rs2276809	4.07456e-10	-1.79622	-0.511021	8.03539e-05	-1.72721	-0.319925	8.03088e-05	-1.80352	-0.575616
36986992	rs2276808	3.32567e-09	0.0571639	-0.264915	0.000106188	-1.80961	0.0412449	0.00013645	-1.67771	-0.171344
36987083	rs2276807	2.46927e-09	-0.232397	-0.273102	0.000101672	-1.87297	0.0611387	0.000120536	-1.7933	-0.17977
36987573	rs4678555	2.62194e-09	0.946629	-1.39214	3.33006e-05	-1.60175	-1.32625	5.4313e-05	-1.47599	-1.29426
36988221	rs60404305	2.44799e-09	0.891158	-1.40531	3.33332e-05	-1.58273	-1.34429	5.4441e-05	-1.45364	-1.31425
36988442	rs75925712	5.96207e-10	-1.92659	-3.28274e-10	0.00012605	-1.5969	-3.28274e-10	0.000187818	-1.52954	-3.28274e-10
36989208	rs7645250	6.08746e-10	-1.90578	-3.28274e-10	0.00010817	-1.74988	-3.28274e-10	0.000158964	-1.69633	-3.28274e-10
36989695	rs112886554	9.51628e-10	-1.459	-3.28274e-10	0.000106841	-1.76224	-3.28274e-10	0.000155807	-1.7164	-3.28274e-10
36990416	rs149744363	5.96055e-10	-1.92684	-3.28274e-10	0.000123749	-1.61532	-3.28274e-10	0.000184055	-1.54978	-3.28274e-10
36990621	rs149037941	5.96056e-10	-1.92684	-3.28274e-10	0.000123736	-1.61543	-3.28274e-10	0.000184035	-1.54989	-3.28274e-10
36990817	rs7618453	6.09934e-10	-1.90383	-3.28274e-10	0.000107579	-1.75536	-3.28274e-10	0.000157972	-1.7026	-3.28274e-10
36992405	rs4431051	2.63825e-09	0.936689	-1.376	3.35238e-05	-1.59093	-1.3304	5.47137e-05	-1.46184	-1.30106
36993466	rs140055031	5.97108e-10	-1.92508	-3.28274e-10	0.000129966	-1.56631	-3.28274e-10	0.000194218	-1.49603	-3.28274e-10
36994234	rs2058477	6.00883e-10	-1.91878	-3.28274e-10	0.000113672	-1.70026	-3.28274e-10	0.000168153	-1.64014	-3.28274e-10
36994943	rs17035812	5.96556e-10	-1.92601	-3.28274e-10	0.000127971	-1.58178	-3.28274e-10	0.000190959	-1.51296	-3.28274e-10
36994957	rs73826924	4.3546e-10	-1.75302	-0.487757	9.79616e-05	-1.56036	-0.288642	9.96692e-05	-1.61102	-0.552142
36995324	rs7631367	6.01246e-10	-1.91817	-3.28274e-10	0.000113317	-1.70339	-3.28274e-10	0.000167561	-1.64367	-3.28274e-10
36995363	rs139684234	2.20214e-09	-1.8043e-10	-0.619992	0.000365358	-1.8043e-10	-0.532703	0.000490688	-1.8043e-10	-0.569207
36995975	rs1419972	5.98685e-10	-1.92244	-3.28274e-10	0.000116305	-1.67736	-3.28274e-10	0.000172528	-1.61445	-3.28274e-10
36996020	rs1419971	5.96853e-10	-1.92551	-3.28274e-10	0.000119923	-1.64673	-3.28274e-10	0.000178526	-1.58028	-3.28274e-10
36997976	rs7612318	6.0517e-10	-1.91167	-3.28274e-10	0.000144223	-1.46222	-3.28274e-10	0.00021749	-1.38286	-3.28274e-10
36998129	rs79707887	1.46232e-07	3.57577	-3.28274e-10	0.000129871	-1.56704	-3.28274e-10	0.00016204	-1.67717	-3.28274e-10
36998587	rs116581186	7.05123e-10	-1.75881	-3.28274e-10	0.000112951	-1.70663	-3.28274e-10	0.000155232	-1.72009	-3.28274e-10
36998588	rs78012766	6.32718e-10	-1.86715	-3.28274e-10	9.55256e-05	-1.87419	-3.28274e-10	0.000138181	-1.83645	-3.28274e-10
36998755	rs6768108	2.4e-09	0.881314	-1.41527	3.32388e-05	-1.5716	-1.35826	5.4382e-05	-1.43915	-1.32983
36999050	rs112483344	2.02746e-09	-1.39415	0.691507	0.000302327	-1.8456	1.12353	0.000317999	-1.87903	0.876065
36999107	rs74434212	1.18812e-09	-1.23705	-3.28274e-10	9.08252e-05	-1.92464	-3.28274e-10	0.000127279	-1.91864	-3.28274e-10
36999582	rs6550443	3.06152e-09	-0.0837482	-0.206764	0.000106834	-1.89579	0.133485	0.000126302	-1.83103	-0.0953096
37000393	rs143969848	7.3783e-10	-1.71347	-3.28274e-10	0.000110963	-1.72439	-3.28274e-10	0.000153004	-1.73455	-3.28274e-10
37001130	rs112614368	3.5473e-10	-1.02331	-1.42251	3.52276e-05	-1.4767	-1.39505	5.02484e-05	-1.41937	-1.42866
37001972	rs11129746	1.66769e-09	0.573143	-1.47113	2.74409e-05	-1.6615	-1.46004	4.24645e-05	-1.5671	-1.44924
37003076	rs7628085	1.30996e-09	0.324485	-1.46391	2.99227e-05	-1.56365	-1.47131	4.6628e-05	-1.45376	-1.46905
37003545	rs116268546	4.07236e-10	-0.908885	-1.3989	8.27235e-05	-0.826264	-1.19181	8.12962e-05	-0.969385	-1.39753
37004908	rs7633998	1.44389e-09	0.419872	-1.46196	2.44855e-05	-1.76418	-1.47131	3.62517e-05	-1.70457	-1.46996
37005513	rs13069542	1.52812e-10	-1.82073	-1.46724	2.14089e-05	-1.9105	-1.45927	2.96896e-05	-1.90546	-1.46876
37006262	rs7615363	1.61496e-09	0.540088	-1.4702	2.80359e-05	-1.63211	-1.46799	4.35469e-05	-1.52989	-1.46128
37006396	rs7649344	1.48104e-09	0.446736	-1.46342	2.85528e-05	-1.61049	-1.47133	4.41794e-05	-1.50745	-1.46931
37006686	rs7651903	1.48104e-09	0.446736	-1.46342	2.85528e-05	-1.61049	-1.47133	4.41794e-05	-1.50745	-1.46931
37006926	rs117754110	1.01058e-09	-1.8043e-10	-1.3989	0.000156268	-1.8043e-10	-1.382	0.000209538	-1.8043e-10	-1.42011
37007183	rs145250648	1.79019e-09	-0.827101	-3.28274e-10	0.000142973	-1.47092	-3.28274e-10	0.000212836	-1.40449	-3.28274e-10
37007396	rs4678556	1.84647e-09	0.6681	-1.46425	2.67923e-05	-1.67418	-1.47129	4.11483e-05	-1.57898	-1.46886
37007426	rs77234107	6.38502e-10	-1.85805	-3.28274e-10	0.000156859	-1.37823	-3.28274e-10	0.000235182	-1.30466	-3.28274e-10
37007862	rs9847384	1.827e-09	0.653406	-1.46015	2.29673e-05	-1.82836	-1.47114	3.35057e-05	-1.78276	-1.47054
37007939	rs113582435	3.1221e-10	-1.179	-1.3945	3.82e-05	-1.42842	-1.36232	5.42548e-05	-1.36892	-1.4024
37008030	rs150783684	6.11123e-10	-1.90188	-3.28274e-10	0.000135877	-1.52183	-3.28274e-10	0.000201688	-1.45829	-3.28274e-10
37008235	rs116097543	6.21455e-10	-1.88511	-3.28274e-10	0.00014443	-1.46079	-3.28274e-10	0.000215341	-1.39279	-3.28274e-10
37008782	rs111366006	6.37584e-10	-1.85949	-3.28274e-10	0.000156221	-1.38231	-3.28274e-10	0.000234163	-1.309	-3.28274e-10
37008847	rs139822735	6.39431e-10	-1.8566	-3.28274e-10	0.000157503	-1.37414	-3.28274e-10	0.000236209	-1.3003	-3.28274e-10
37011026	rs9883604	1.41428e-09	0.390662	-1.45347	2.9471e-05	-1.58059	-1.46958	4.5754e-05	-1.47039	-1.47134
37011624	rs58129217	1.49674e-09	0.460011	-1.46615	2.90168e-05	-1.59475	-1.47096	4.53087e-05	-1.48402	-1.4675
37011831	rs75655777	1.35535e-09	-1.8043e-10	-1.10536	0.000207176	-1.8043e-10	-1.10001	0.000308591	-1.8043e-10	-1.033
37012099	rs11718237	1.49417e-09	0.460011	-1.46787	2.9041e-05	-1.59475	-1.47012	4.53747e-05	-1.48402	-1.46604
37013231	rs4515003	4.4709e-10	-0.74521	-1.46921	3.55356e-05	-1.39582	-1.46722	5.63813e-05	-1.266	-1.46687
37013309	rs139028609	6.19088e-10	-1.88893	-3.28274e-10	0.000135742	-1.52282	-3.28274e-10	0.000201639	-1.45854	-3.28274e-10
37014281	rs140944431	8.59726e-10	-1.56056	-3.28274e-10	0.000246247	-0.927243	-3.28274e-10	0.000398173	-0.778129	-3.28274e-10
37014908	rs141600981	1.87227e-09	-0.782273	-3.28274e-10	0.000147183	-1.4419	-3.28274e-10	0.000219545	-1.37346	-3.28274e-10
37015960	rs77864739	1.40608e-09	-1.61147	0.542858	0.000238736	-1.90105	0.942828	0.000277271	-1.91693	0.776915
37016003	rs144726351	6.21455e-10	-1.88511	-3.28274e-10	0.00014443	-1.46079	-3.28274e-10	0.000215341	-1.39279	-3.28274e-10
37016074	rs79640879	5.7795e-10	-1.81807	-0.139617	0.000275182	-0.857483	0.0413363	0.000258082	-1.00846	-0.203278
37016576	rs7622170	1.36348e-09	0.361309	-1.46069	2.95115e-05	-1.57759	-1.47121	4.60342e-05	-1.46524	-1.47039
37016953	rs7632760	1.65163e-09	0.524909	-1.43257	2.39561e-05	-1.79708	-1.46027	3.50035e-05	-1.74217	-1.46739
37017024	rs7611106	1.3641e-09	0.361309	-1.46024	2.95131e-05	-1.57759	-1.47115	4.60282e-05	-1.46524	-1.47052
37018991	rs11720073	1.36553e-09	0.361309	-1.45919	2.95178e-05	-1.57759	-1.471	4.60164e-05	-1.46524	-1.47077
37019906	rs9681525	4.7823e-10	-0.695794	-1.45129	3.35531e-05	-1.44989	-1.47056	5.28239e-05	-1.32753	-1.47052
37020268	rs72862692	1.13718e-09	-0.127547	-1.15333	2.7128e-05	-1.9113	-1.22172	3.61319e-05	-1.92193	-1.2559
37020501	rs138658814	7.498e-09	-1.8043e-10	0.605212	0.00116746	-1.8043e-10	0.629005	0.00161987	-1.8043e-10	0.625086
37020649	rs4678920	1.3661e-09	0.360361	-1.45783	2.95232e-05	-1.57766	-1.47074	4.60972e-05	-1.46324	-1.47102
37020999	rs113360038	6.18914e-10	-1.88921	-3.28274e-10	0.00014243	-1.47473	-3.28274e-10	0.000212149	-1.40773	-3.28274e-10
37021000	rs186151349	1.58073e-09	-1.8043e-10	-0.951536	0.000217913	-1.8043e-10	-1.04949	0.000359401	-1.8043e-10	-0.880577
37022803	rs4678921	1.41716e-09	0.390228	-1.451	2.90191e-05	-1.59688	-1.46875	4.49093e-05	-1.4891	-1.47127
37022864	rs4678922	1.32622e-09	0.299807	-1.4269	3.00397e-05	-1.5739	-1.45715	4.62549e-05	-1.4654	-1.46545
37024256	rs11714125	1.4911e-09	0.440457	-1.45037	2.84913e-05	-1.61546	-1.46852	4.39583e-05	-1.51055	-1.47123
37024338	rs6769734	1.54956e-09	0.407286	-1.37874	2.53795e-05	-1.77349	-1.42614	3.67446e-05	-1.71866	-1.44236
37025534	rs13061520	2.25838e-10	-1.90714	-0.990221	4.29134e-05	-1.83622	-0.838171	5.05393e-05	-1.84653	-0.995737
37025661	rs9831084	1.40637e-09	0.328539	-1.39695	3.0213e-05	-1.58675	-1.43856	4.59645e-05	-1.48504	-1.45211
37025867	rs6789043	1.55338e-09	0.407286	-1.37627	2.54234e-05	-1.77349	-1.42441	3.67956e-05	-1.71866	-1.44098
37027933	rs1055095	4.72539e-10	-0.712135	-1.44692	3.43371e-05	-1.42812	-1.46924	5.41341e-05	-1.30408	-1.46947
37028066	rs1133661	4.64049e-10	-0.730264	-1.44692	3.47422e-05	-1.41639	-1.46924	5.48478e-05	-1.29098	-1.46947
37030175	rs9311149	4.56037e-10	-0.746463	-1.44814	3.5111e-05	-1.40572	-1.46935	5.54924e-05	-1.27908	-1.46969
37030229	rs4678557	1.47516e-09	-1.8043e-10	-1.02066	0.000209785	-1.8043e-10	-1.0875	0.000339324	-1.8043e-10	-0.938059
37030304	rs76034534	4.01162e-10	-0.966049	-1.35676	4.56687e-05	-1.29407	-1.31809	6.62368e-05	-1.20532	-1.36646
37030382	rs142718420	6.15132e-10	-1.89534	-3.28274e-10	0.000139343	-1.49664	-3.28274e-10	0.000207221	-1.43123	-3.28274e-10
37032296	rs1046512	1.49707e-09	0.440457	-1.44637	2.85363e-05	-1.61546	-1.46694	4.39784e-05	-1.51055	-1.47077
37032370	rs3172297	1.53424e-09	0.466903	-1.44829	2.79852e-05	-1.63418	-1.46773	4.2915e-05	-1.53477	-1.47103
37033462	rs4647200	1.22038e-09	-1.21026	-3.28274e-10	9.06487e-05	-1.92659	-3.28274e-10	0.000126305	-1.92632	-3.28274e-10
37034946	rs1800734	8.88658e-10	-1.29311	-0.234357	5.98804e-05	-1.92513	-0.416097	9.33534e-05	-1.92607	-0.302552
37035834	rs3774343	1.87801e-09	0.666265	-1.44547	2.69446e-05	-1.67298	-1.46682	4.11721e-05	-1.57664	-1.47062
37036301	rs76307598	6.93187e-10	-0.718014	-1.05786	5.61747e-05	-1.27984	-1.12528	8.58839e-05	-1.2737	-1.03832
37036684	rs13096329	1.52033e-10	-1.85774	-1.43534	2.16879e-05	-1.88609	-1.47074	3.12343e-05	-1.88009	-1.44341
37037716	rs4647206	6.15e-10	-1.89556	-3.28274e-10	0.000139232	-1.49744	-3.28274e-10	0.000207045	-1.43208	-3.28274e-10
37038771	rs9852378	1.66557e-09	0.497606	-1.39686	2.89284e-05	-1.62957	-1.43919	4.38093e-05	-1.53315	-1.45202
37039352	rs148314286	4.75466e-09	0.149702	-3.28274e-10	0.00017098	-1.29203	-3.28274e-10	0.00022549	-1.34674	-3.28274e-10
37039464	rs141416340	6.05003e-10	-1.91194	-3.28274e-10	0.000129969	-1.56628	-3.28274e-10	0.000192254	-1.5062	-3.28274e-10
37041320	rs4647215	1.93114e-09	0.697283	-1.44859	2.64461e-05	-1.6904	-1.46807	4.02284e-05	-1.59939	-1.47106
37042082	rs4647218	1.71812e-09	0.527569	-1.39576	2.84104e-05	-1.64836	-1.43846	4.27931e-05	-1.55718	-1.45146
37042757	rs4647221	6.94633e-08	2.83137	-3.28274e-10	0.000326963	-0.643731	-3.28274e-10	0.00040408	-0.763402	-3.28274e-10
37042960	rs4647222	1.93718e-09	0.697283	-1.44547	2.64791e-05	-1.6904	-1.46682	4.0246e-05	-1.59939	-1.47062
37043009	rs114689988	7.20688e-08	2.8682	-3.28274e-10	0.000333287	-0.624575	-3.28274e-10	0.00041152	-0.745157	-3.28274e-10
37043218	rs4647223	6.02078e-10	-1.91679	-3.28274e-10	0.000126671	-1.59198	-3.28274e-10	0.000186983	-1.534	-3.28274e-10
37043230	rs4647224	1.75373e-09	0.501918	-1.34959	2.96008e-05	-1.63963	-1.40615	4.43793e-05	-1.54713	-1.42511
37043256	rs4647225	6.10799e-10	-1.90241	-3.28274e-10	0.000135585	-1.52398	-3.28274e-10	0.000201223	-1.4606	-3.28274e-10
37043796	rs4647226	4.23073e-10	-0.923592	-1.34604	4.78619e-05	-1.25953	-1.30573	6.94328e-05	-1.16846	-1.35619
37044489	rs1540354	2.26964e-10	-1.87537	-1.01702	9.31862e-05	-0.775763	-1.12322	0.000162009	-0.664268	-1.0131
37045233	rs3774341	1.76713e-09	0.553357	-1.39342	2.82109e-05	-1.65696	-1.43692	4.24221e-05	-1.5671	-1.45025
37047583	rs12171282	1.58159e-09	0.453559	-1.40455	2.89838e-05	-1.62267	-1.44417	4.38822e-05	-1.52767	-1.45583
37047777	rs113479434	1.87076e-09	0.670739	-1.45382	2.66129e-05	-1.68235	-1.46984	4.05995e-05	-1.58992	-1.47134
37048633	rs4234259	1.58159e-09	0.453559	-1.40455	2.89838e-05	-1.62267	-1.44417	4.38822e-05	-1.52767	-1.45583
37049098	rs4647250	1.82508e-09	0.644333	-1.45213	2.68457e-05	-1.67416	-1.46932	4.09921e-05	-1.58032	-1.47132
37049382	rs4647252	6.42941e-10	-1.85113	-3.28274e-10	0.000159712	-1.36021	-3.28274e-10	0.000242118	-1.27559	-3.28274e-10
37049448	rs4647254	6.19076e-10	-1.88895	-3.28274e-10	0.000122337	-1.6268	-3.28274e-10	0.000163137	-1.67042	-3.28274e-10
37050254	rs4647255	6.11981e-10	-1.90048	-3.28274e-10	0.000136639	-1.51624	-3.28274e-10	0.000202905	-1.45228	-3.28274e-10
37051667	rs9855475	4.64679e-10	-0.727393	-1.44844	3.4294e-05	-1.4288	-1.4698	5.39107e-05	-1.30781	-1.46988
37051951	rs115987957	6.10921e-10	-1.90221	-3.28274e-10	0.000135695	-1.52317	-3.28274e-10	0.000201398	-1.45973	-3.28274e-10
37052070	rs113956733	1.6293e-09	0.478949	-1.40022	2.88047e-05	-1.63166	-1.44138	4.35246e-05	-1.53798	-1.45371
37053039	rs115050713	5.96499e-10	-1.9261	-3.28274e-10	0.000118977	-1.65465	-3.28274e-10	0.000169369	-1.63293	-3.28274e-10
37053568	rs1799977	2.93811e-10	-1.3325	-1.30174	4.1658e-05	-1.45953	-1.24456	6.41885e-05	-1.37976	-1.22343
37054601	rs4647260	1.74468e-09	0.510017	-1.36287	2.51725e-05	-1.79206	-1.41576	3.62472e-05	-1.74151	-1.43314
37056906	rs114422701	5.96151e-10	-1.92668	-3.28274e-10	0.00011525	-1.68648	-3.28274e-10	0.000169809	-1.63034	-3.28274e-10
37056990	rs1558528	1.6903e-09	0.501918	-1.38643	2.8839e-05	-1.63963	-1.43222	4.34383e-05	-1.54713	-1.44654
37057591	rs4647269	1.89414e-09	0.670739	-1.4414	2.67411e-05	-1.68235	-1.46503	4.06617e-05	-1.58992	-1.46981
37058011	rs4647274	6.10405e-10	-1.90306	-3.28274e-10	0.000135229	-1.52661	-3.28274e-10	0.000200654	-1.46343	-3.28274e-10
37058438	rs4647275	1.1528e-09	-1.26723	-3.28274e-10	0.00028628	-0.776609	-3.28274e-10	0.000343061	-0.927106	-3.28274e-10
37058509	rs4647277	1.99795e-09	0.63869	-1.35599	2.45937e-05	-1.82028	-1.41081	3.52023e-05	-1.77488	-1.42902
37059582	rs181484846	9.90837e-10	-1.8043e-10	-1.41863	0.000153091	-1.8043e-10	-1.40255	0.000207216	-1.8043e-10	-1.43125
37059615	rs144135447	6.10405e-10	-1.90306	-3.28274e-10	0.000135229	-1.52661	-3.28274e-10	0.000200654	-1.46343	-3.28274e-10
37059935	rs147320649	6.24548e-10	-1.88015	-3.28274e-10	0.000146631	-1.44566	-3.28274e-10	0.000220866	-1.36746	-3.28274e-10
37059942	rs111574542	1.40192e-09	-1.52276	0.45118	0.00021673	-1.87176	0.816831	0.000255753	-1.89669	0.675883
37060252	rs113127298	1.15733e-09	-1.26331	-3.28274e-10	0.000287766	-0.77143	-3.28274e-10	0.000344722	-0.922278	-3.28274e-10
37060321	rs11710807	1.94375e-09	0.697283	-1.44209	2.65183e-05	-1.6904	-1.46534	4.02724e-05	-1.59939	-1.46996
37061720	rs104894999	6.06548e-10	-1.90939	-3.28274e-10	0.000131558	-1.55413	-3.28274e-10	0.000194793	-1.49308	-3.28274e-10
37062040	rs2286939	1.72082e-09	0.527569	-1.39419	2.844e-05	-1.64836	-1.43743	4.28278e-05	-1.55718	-1.45065
37062854	rs3774339	1.70508e-09	0.548955	-1.42476	2.77465e-05	-1.65407	-1.4564	4.21451e-05	-1.55927	-1.46463
37062959	rs3774338	1.70671e-09	0.548955	-1.42381	2.77615e-05	-1.65407	-1.45586	4.21604e-05	-1.55927	-1.46427
37063728	rs28754348	1.93597e-09	0.699781	-1.44859	2.61961e-05	-1.6999	-1.46807	3.97641e-05	-1.611	-1.47106
37063907	rs75793463	4.52262e-10	-0.842214	-1.3607	5.03026e-05	-1.19287	-1.32265	7.34998e-05	-1.0975	-1.37023
37064582	rs78821099	6.09898e-10	-1.90389	-3.28274e-10	0.000134766	-1.53004	-3.28274e-10	0.000199915	-1.46712	-3.28274e-10
37064711	rs78469656	6.10405e-10	-1.90306	-3.28274e-10	0.000135229	-1.52661	-3.28274e-10	0.000200654	-1.46343	-3.28274e-10
37065169	rs111782287	6.06485e-10	-1.9095	-3.28274e-10	0.000123393	-1.6182	-3.28274e-10	0.000165018	-1.65896	-3.28274e-10
37065605	rs12489959	9.47531e-10	-1.8043e-10	-1.46332	0.000142919	-1.8043e-10	-1.4713	0.0002018	-1.8043e-10	-1.45774
37065669	rs80060540	6.09898e-10	-1.90389	-3.28274e-10	0.000134766	-1.53004	-3.28274e-10	0.000199915	-1.46712	-3.28274e-10
37066369	rs6550445	1.91541e-09	0.628922	-1.38841	2.76297e-05	-1.68113	-1.43356	4.13602e-05	-1.59509	-1.4476
37066373	rs6550446	1.95184e-09	0.612156	-1.3528	2.47864e-05	-1.81479	-1.40849	3.55023e-05	-1.76834	-1.42708
37066792	rs113939899	9.05912e-10	-1.50824	-3.28274e-10	9.08236e-05	-1.92466	-3.28274e-10	0.000126572	-1.92421	-3.28274e-10
37067050	rs11129748	1.93114e-09	0.697283	-1.44859	2.64461e-05	-1.6904	-1.46807	4.02284e-05	-1.59939	-1.47106
37067240	rs63750447	9.40043e-10	-1.8043e-10	-1.47125	0.000142984	-1.8043e-10	-1.47085	0.000199282	-1.8043e-10	-1.47029
37068063	rs142104826	6.1473e-10	-1.896	-3.28274e-10	0.000138856	-1.50014	-3.28274e-10	0.000208239	-1.42633	-3.28274e-10
37068079	rs144287831	3.2393e-10	-1.28465	-1.252	4.23443e-05	-1.50021	-1.18753	6.51835e-05	-1.42385	-1.16396
37068141	rs148815774	1.06298e-09	-1.34834	-3.28274e-10	0.000256982	-0.884573	-3.28274e-10	0.000310268	-1.02758	-3.28274e-10
37068204	rs111801681	4.54101e-10	-0.835397	-1.36346	5.04239e-05	-1.18726	-1.32585	7.37447e-05	-1.09154	-1.37286
37068257	rs6781146	1.83155e-09	0.644333	-1.44859	2.68793e-05	-1.67416	-1.46807	4.10029e-05	-1.58032	-1.47106
37068557	rs62244263	1.73885e-10	-1.80204	-1.35675	5.88879e-05	-1.03703	-1.32092	7.24506e-05	-1.13296	-1.34915
37068969	rs9852810	1.88056e-09	0.670739	-1.44859	2.666e-05	-1.68235	-1.46807	4.06111e-05	-1.58992	-1.47106
37070021	rs9282784	7.50835e-10	-1.69599	-3.28274e-10	0.000204266	-1.11416	-3.28274e-10	0.000283421	-1.11808	-3.28274e-10
37070106	rs2286940	1.88286e-09	0.670739	-1.44737	2.66727e-05	-1.68235	-1.46759	4.06172e-05	-1.58992	-1.4709
37070437	rs41562513	5.60175e-10	-0.589906	-1.39902	4.74927e-05	-1.20528	-1.36772	6.98069e-05	-1.1126	-1.40668
37070755	rs76585732	1.73004e-09	-0.861278	-3.28274e-10	0.000185869	-1.20854	-3.28274e-10	0.000284534	-1.11416	-3.28274e-10
37071915	rs3774336	1.39444e-09	-1.49599	0.419061	0.000212419	-1.8568	0.781778	0.000250223	-1.88459	0.641932
37072627	rs3774335	1.78849e-09	0.618064	-1.44611	2.71305e-05	-1.66583	-1.46709	4.14179e-05	-1.57058	-1.47072
37072705	rs3774334	1.78849e-09	0.618064	-1.44611	2.71305e-05	-1.66583	-1.46709	4.14179e-05	-1.57058	-1.47072
37072928	rs116585468	6.14159e-10	-1.89693	-3.28274e-10	0.000138522	-1.50255	-3.28274e-10	0.000205911	-1.43757	-3.28274e-10
37072929	rs114359516	6.12525e-10	-1.89959	-3.28274e-10	0.000137116	-1.51275	-3.28274e-10	0.000203667	-1.44853	-3.28274e-10
37073287	rs9819025	1.63965e-09	0.486351	-1.40129	2.87105e-05	-1.63424	-1.44208	4.33727e-05	-1.54094	-1.45424
37073579	rs6765395	1.83034e-09	0.644333	-1.44925	2.68726e-05	-1.67416	-1.46831	4.1e-05	-1.58032	-1.47112
37073665	rs74390409	6.10921e-10	-1.90221	-3.28274e-10	0.000135695	-1.52317	-3.28274e-10	0.000201398	-1.45973	-3.28274e-10
37074216	rs3774333	2.44591e-09	-1.8043e-10	-0.515006	0.000445473	-1.8043e-10	-0.334444	0.000520524	-1.8043e-10	-0.510178
37074368	rs3821826	1.79901e-09	0.624559	-1.44675	2.66267e-05	-1.68432	-1.46734	4.04957e-05	-1.593	-1.47082
37074668	rs3774332	1.30781e-09	-1.48852	0.347457	0.000191332	-1.88311	0.703543	0.000226536	-1.9083	0.566185
37074671	rs71328164	1.94006e-09	-0.746706	-3.28274e-10	0.000732725	0.163191	-3.28274e-10	0.00103777	0.179818	-3.28274e-10
37075934	rs6772548	1.65923e-09	0.458467	-1.36154	2.55126e-05	-1.7796	-1.41481	3.68083e-05	-1.72694	-1.43235
37075984	rs6784088	4.60271e-10	-0.74361	-1.44175	3.47285e-05	-1.41826	-1.46775	5.46573e-05	-1.29606	-1.46787
37078280	rs6550447	1.69973e-09	0.51221	-1.39116	2.86461e-05	-1.64315	-1.43541	4.31534e-05	-1.55119	-1.44907
37078365	rs112617013	1.52425e-09	-0.987918	-3.28274e-10	0.000136517	-1.51713	-3.28274e-10	0.000204335	-1.44525	-3.28274e-10
37078506	rs4678925	1.83979e-09	0.644333	-1.4441	2.69285e-05	-1.67416	-1.46624	4.10309e-05	-1.58032	-1.47037
37081069	rs56257992	6.7594e-10	-1.80107	-3.28274e-10	0.000120834	-1.63916	-3.28274e-10	0.000181757	-1.56235	-3.28274e-10
37082599	rs113887194	4.43997e-10	-0.848393	-1.37297	4.93383e-05	-1.19795	-1.33693	7.2253e-05	-1.1029	-1.38194
37082874	rs748766	1.66306e-09	0.543658	-1.44442	2.8013e-05	-1.63454	-1.46638	4.29331e-05	-1.53494	-1.47043
37082908	rs113505289	4.49805e-10	-0.835397	-1.37297	4.98686e-05	-1.18726	-1.33693	7.30787e-05	-1.09154	-1.38194
37083343	rs77032909	6.0379e-10	-1.91395	-3.28274e-10	0.000128656	-1.57644	-3.28274e-10	0.000190155	-1.51717	-3.28274e-10
37083505	rs41552415	6.62425e-10	-1.82127	-3.28274e-10	9.47436e-05	-1.8824	-3.28274e-10	0.000138246	-1.83598	-3.28274e-10
37083740	rs9876116	1.64131e-09	0.462883	-1.37681	2.73253e-05	-1.70016	-1.4256	4.05634e-05	-1.62093	-1.44122
37085188	rs2363500	9.63001e-10	-1.8043e-10	-1.44712	0.000143372	-1.8043e-10	-1.46814	0.00020604	-1.8043e-10	-1.43694
37085344	rs116097374	5.97595e-10	-1.92427	-3.28274e-10	9.91734e-05	-1.83671	-3.28274e-10	0.00014154	-1.81243	-3.28274e-10
37085825	rs114775153	3.26524e-09	-0.226091	-3.28274e-10	0.000143299	-1.46865	-3.28274e-10	0.00019361	-1.49917	-3.28274e-10
37085840	rs112024335	4.91888e-10	-0.715431	-1.4035	4.31124e-05	-1.29668	-1.37309	6.30688e-05	-1.20988	-1.41091
37085939	rs145972495	2.48329e-09	-1.8043e-10	-0.499841	0.000480228	-1.8043e-10	-0.259318	0.000629086	-1.8043e-10	-0.320746
37085970	rs67401825	1.74812e-09	0.595547	-1.44643	2.75043e-05	-1.65202	-1.46721	4.20566e-05	-1.55523	-1.47077
37086204	rs9822082	1.63722e-09	0.457801	-1.37423	2.78651e-05	-1.6824	-1.4238	4.15038e-05	-1.59948	-1.43975
37086254	rs75062690	5.0014e-09	-1.8043e-10	0.200295	0.000964134	-1.8043e-10	0.437651	0.00106707	-1.8043e-10	0.207655
37086637	rs114786665	2.08381e-09	-0.675224	-3.28274e-10	0.000142564	-1.47379	-3.28274e-10	0.000194325	-1.49548	-3.28274e-10
37087133	rs116014380	4.52765e-10	-0.822951	-1.37885	5.00361e-05	-1.17701	-1.34382	7.34659e-05	-1.08065	-1.38755
37087239	rs150066664	6.11338e-10	-1.90153	-3.28274e-10	9.21985e-05	-1.90964	-3.28274e-10	0.00013148	-1.88616	-3.28274e-10
37087417	rs9831178	1.70432e-09	0.569534	-1.44579	2.77513e-05	-1.64335	-1.46695	4.24868e-05	-1.54515	-1.47067
37089649	rs76754443	6.08604e-10	-1.90601	-3.28274e-10	0.000143059	-1.47032	-3.28274e-10	0.000215072	-1.39404	-3.28274e-10
37090070	rs1800146	8.48322e-10	-1.57392	-3.28274e-10	9.94748e-05	-1.83368	-3.28274e-10	0.00013864	-1.83314	-3.28274e-10
37090274	rs2241031	1.57143e-09	0.435986	-1.39342	2.95901e-05	-1.60922	-1.43692	4.47777e-05	-1.51306	-1.45025
37091325	rs1860968	1.66306e-09	0.543658	-1.44442	2.8013e-05	-1.63454	-1.46638	4.29331e-05	-1.53494	-1.47043
37091694	rs74837207	1.25411e-09	-1.50135	0.318346	0.000189868	-1.85895	0.671698	0.000224555	-1.88626	0.535366
37092749	rs150693149	6.83473e-10	-1.78999	-3.28274e-10	0.000122861	-1.62252	-3.28274e-10	0.000185188	-1.54365	-3.28274e-10
37093064	rs1558529	1.62296e-09	0.51792	-1.44309	2.82811e-05	-1.62559	-1.46579	4.33908e-05	-1.5246	-1.47017
37093271	rs77208925	6.11123e-10	-1.90188	-3.28274e-10	0.000135877	-1.52183	-3.28274e-10	0.000201688	-1.45829	-3.28274e-10
37093605	rs4678930	1.50255e-09	0.387763	-1.39002	3.01967e-05	-1.5912	-1.43464	4.57883e-05	-1.49252	-1.44846
37094107	rs111226642	4.91123e-10	-0.737159	-1.38333	5.34355e-05	-1.10602	-1.34909	7.88764e-05	-1.00533	-1.3918
37094505	rs148720085	1.42195e-09	-1.8043e-10	-1.0574	0.000197073	-1.8043e-10	-1.15001	0.000319192	-1.8043e-10	-0.999221
37094679	rs4579	1.50431e-09	0.444057	-1.44514	2.90204e-05	-1.5989	-1.46668	4.47288e-05	-1.49384	-1.47056
37095070	rs10849	4.82996e-10	-0.707542	-1.42963	3.4906e-05	-1.41806	-1.46286	5.4605e-05	-1.30186	-1.46303
37096013	rs13059224	9.96905e-10	-1.41252	-3.28274e-10	0.000148436	-1.43343	-3.28274e-10	0.000192908	-1.5028	-3.28274e-10
37096024	rs749072	2.5825e-09	-0.627377	0.166712	0.00010109	-1.83517	0.0176058	0.000149458	-1.83247	0.0744749
37096303	rs4678932	1.46339e-09	0.393789	-1.42246	2.99174e-05	-1.57983	-1.45531	4.60433e-05	-1.47197	-1.46346
37096955	rs62244266	6.04147e-10	-1.91336	-3.28274e-10	0.000110567	-1.72796	-3.28274e-10	0.000168836	-1.63608	-3.28274e-10
37097087	rs2110194	1.54111e-09	0.436971	-1.41389	3.08039e-05	-1.55568	-1.45025	4.7663e-05	-1.44104	-1.45982
37097454	rs74676504	9.39974e-10	-1.8043e-10	-1.47133	0.000142942	-1.8043e-10	-1.47114	0.000199095	-1.8043e-10	-1.47124
37097546	rs2363499	1.80432e-09	-0.819242	-3.28274e-10	0.000536446	-0.148614	-3.28274e-10	0.000664719	-0.265651	-3.28274e-10
37097794	rs76532428	1.48886e-09	-1.8043e-10	-1.01141	0.000222933	-1.8043e-10	-1.02671	0.000320649	-1.8043e-10	-0.994667
37098005	rs148502904	8.0601e-10	-1.62508	-3.28274e-10	0.000267461	-0.844604	-3.28274e-10	0.000428385	-0.704993	-3.28274e-10
37098064	rs143498278	1.22665e-09	-1.20514	-3.28274e-10	0.000121765	-1.63148	-3.28274e-10	0.000156548	-1.71165	-3.28274e-10
37098582	rs150981123	1.05507e-09	-1.8043e-10	-1.35582	0.000170593	-1.8043e-10	-1.2943	0.000229304	-1.8043e-10	-1.32997
37098723	rs12487922	2.25949e-09	-1.8043e-10	-0.594283	0.00033187	-1.8043e-10	-0.628837	0.000518336	-1.8043e-10	-0.514391
37099367	rs3774327	5.29865e-10	-0.633572	-1.41098	3.3962e-05	-1.45461	-1.45372	5.2895e-05	-1.34327	-1.45344
37099566	rs3774326	1.60504e-09	0.49232	-1.4286	2.87411e-05	-1.61651	-1.45874	4.40399e-05	-1.51412	-1.4658
37099788	rs7639327	1.48073e-09	0.393789	-1.41068	3.01173e-05	-1.57983	-1.44864	4.62897e-05	-1.47197	-1.45812
37099883	rs45562534	8.20202e-10	-1.60763	-3.28274e-10	0.00027639	-0.811768	-3.28274e-10	0.000443588	-0.670119	-3.28274e-10
37100058	rs62244267	7.06989e-10	-1.75616	-3.28274e-10	9.08765e-05	-1.92408	-3.28274e-10	0.000127333	-1.91821	-3.28274e-10
37101079	rs7372653	5.2965e-10	-0.633572	-1.41139	3.39448e-05	-1.45461	-1.45423	5.28932e-05	-1.34327	-1.45347
37101149	rs7372657	1.57205e-09	0.472292	-1.42934	2.89698e-05	-1.60793	-1.45939	4.44168e-05	-1.50547	-1.46592
37101519	rs11720064	1.48209e-09	0.393789	-1.40976	3.01224e-05	-1.57983	-1.44848	4.62914e-05	-1.47197	-1.45809
37101893	rs1819816	8.0913e-10	-1.62122	-3.28274e-10	0.000258257	-0.879623	-3.28274e-10	0.000413675	-0.739933	-3.28274e-10
37102623	rs58693636	1.42421e-09	0.3679	-1.42371	2.99756e-05	-1.57718	-1.45602	4.61993e-05	-1.46809	-1.46396
37102696	rs116483964	2.99533e-10	-1.29679	-1.31817	3.96366e-05	-1.49021	-1.26361	6.08638e-05	-1.413	-1.24337
37104246	rs6808735	1.64671e-09	0.516929	-1.42757	2.83052e-05	-1.63209	-1.45844	4.3311e-05	-1.53133	-1.46528
37104896	rs2058476	1.53494e-09	0.444057	-1.42499	2.9302e-05	-1.5989	-1.45703	4.501e-05	-1.49384	-1.46429
37105106	rs75838414	6.06845e-10	-1.90891	-3.28274e-10	0.000129281	-1.57159	-3.28274e-10	0.000191476	-1.51025	-3.28274e-10
37106013	rs1468712	1.56297e-09	0.444057	-1.40689	2.96178e-05	-1.5989	-1.44631	4.537e-05	-1.49384	-1.45633
37107012	rs79838285	9.18876e-10	-1.49403	-3.28274e-10	0.000109063	-1.74165	-3.28274e-10	0.000147762	-1.76941	-3.28274e-10
37107022	rs7639375	1.53831e-09	0.38684	-1.36558	3.04705e-05	-1.59818	-1.41864	4.61352e-05	-1.49968	-1.43375
37107190	rs116793365	9.40027e-10	-1.47127	-3.28274e-10	9.35534e-05	-1.89505	-3.28274e-10	0.000127522	-1.91673	-3.28274e-10
37107470	rs2302503	1.5943e-09	0.427155	-1.37015	2.88942e-05	-1.6593	-1.41064	4.28076e-05	-1.57176	-1.43654
37108484	rs75924445	9.44711e-10	-1.8043e-10	-1.4663	0.000143478	-1.8043e-10	-1.4674	0.000201981	-1.8043e-10	-1.45684
37108896	rs6550448	1.61816e-09	0.435986	-1.36412	3.0167e-05	-1.60922	-1.41761	4.55622e-05	-1.51306	-1.43288
37109633	rs56180213	1.55826e-09	0.44308	-1.40894	2.9391e-05	-1.60568	-1.44721	4.49992e-05	-1.50083	-1.45754
37110463	rs6765424	7.69049e-10	-1.67202	-3.28274e-10	0.000234616	-0.97563	-3.28274e-10	0.000373427	-0.842293	-3.28274e-10
37111130	rs9823428	1.68773e-09	0.543658	-1.4297	2.82038e-05	-1.63454	-1.45959	4.31216e-05	-1.53494	-1.46605
37113405	rs17810211	1.68102e-09	0.539676	-1.4297	2.82026e-05	-1.63458	-1.45959	4.31685e-05	-1.53385	-1.46605
37113800	rs138841637	9.40102e-10	-1.8043e-10	-1.47119	0.000142944	-1.8043e-10	-1.47112	0.000199075	-1.8043e-10	-1.47133
37115658	rs1558527	1.49619e-09	0.418855	-1.42535	2.95747e-05	-1.58943	-1.45723	4.54953e-05	-1.48297	-1.46443
37116042	rs7651033	1.64398e-09	0.51792	-1.43022	2.84565e-05	-1.62559	-1.45961	4.35557e-05	-1.5246	-1.46638
37116386	rs2302504	1.57435e-09	0.412152	-1.36773	3.01543e-05	-1.60762	-1.41963	4.5565e-05	-1.51046	-1.43541
37116808	rs11709376	1.52096e-09	0.418855	-1.40894	2.98724e-05	-1.58943	-1.44721	4.581e-05	-1.48297	-1.45754
37117741	rs726769	1.51774e-09	0.418855	-1.41105	2.98333e-05	-1.58943	-1.44852	4.57649e-05	-1.48297	-1.45853
37118345	rs148648107	2.85928e-10	-1.32071	-1.34073	3.93963e-05	-1.46987	-1.29003	6.05195e-05	-1.39096	-1.27109
37118537	rs80034622	1.40985e-09	-1.06594	-3.28274e-10	0.00010106	-1.81787	-3.28274e-10	0.000142705	-1.80424	-3.28274e-10
37119835	rs4678935	1.5309e-09	0.444057	-1.42763	2.92674e-05	-1.5989	-1.45821	4.49579e-05	-1.49384	-1.46545
37120254	rs75226990	8.19059e-10	-1.60902	-3.28274e-10	0.000264127	-0.857149	-3.28274e-10	0.000423689	-0.716015	-3.28274e-10
37121074	rs9810355	1.81455e-09	0.619076	-1.43266	2.74665e-05	-1.65972	-1.4609	4.18306e-05	-1.56419	-1.4672
37121092	rs6806487	1.46942e-09	0.310519	-1.33507	2.73903e-05	-1.72749	-1.3959	3.97145e-05	-1.66804	-1.41526
37121293	rs6806861	1.51623e-09	0.418855	-1.41205	2.9815e-05	-1.58943	-1.44913	4.57439e-05	-1.48297	-1.45898
37121613	rs9814918	1.4787e-09	0.393789	-1.41205	3.01026e-05	-1.57983	-1.44913	4.62499e-05	-1.47197	-1.45898
37121844	rs11714838	2.90789e-10	-1.30828	-1.3363	3.95349e-05	-1.47157	-1.28483	6.06814e-05	-1.39376	-1.26562
37121984	rs75636567	5.80363e-10	-0.553748	-1.39978	5.00523e-05	-1.17865	-1.34186	7.21333e-05	-1.08433	-1.40217
37122329	rs11707197	1.63725e-09	0.51792	-1.43433	2.83956e-05	-1.62559	-1.46175	4.34967e-05	-1.5246	-1.46773
37122716	rs72864273	1.07921e-09	-0.253097	-1.0801	2.85746e-05	-1.92091	-1.16015	3.83188e-05	-1.92634	-1.19273
37122997	rs6550449	1.97356e-10	-1.92575	-1.10642	0.000141384	-0.306969	-1.17513	0.000242483	-0.174888	-1.0992
37123099	rs6550450	1.48776e-09	0.310519	-1.32267	2.76462e-05	-1.72749	-1.3866	4.00357e-05	-1.66804	-1.40721
37123202	rs4678936	1.11715e-09	-0.197774	-1.10087	2.81555e-05	-1.91719	-1.17864	3.77076e-05	-1.92494	-1.21021
37123250	rs6550451	1.93447e-09	0.615373	-1.36496	2.83721e-05	-1.67051	-1.41766	4.24263e-05	-1.58347	-1.43377
37123488	rs115716065	6.77946e-10	-1.79811	-3.28274e-10	9.1999e-05	-1.9118	-3.28274e-10	0.000128626	-1.90811	-3.28274e-10
37124620	rs1990492	1.4539e-09	0.288245	-1.32342	2.7798e-05	-1.72077	-1.38784	4.03437e-05	-1.66039	-1.40719
37124874	rs13094861	1.13417e-09	-1.28352	-3.28274e-10	0.000293709	-0.750989	-3.28274e-10	0.000386491	-0.807906	-3.28274e-10
37124961	rs3821825	4.16368e-09	-1.8043e-10	0.0169767	0.000795784	-1.8043e-10	0.245748	0.000888559	-1.8043e-10	0.0245858
37125000	rs148250430	2.59417e-09	-1.8043e-10	-0.456157	0.000504212	-1.8043e-10	-0.210582	0.000659687	-1.8043e-10	-0.273249
37125665	rs35821140	1.02313e-09	-1.38655	-3.28274e-10	0.000255116	-0.891861	-3.28274e-10	0.000336904	-0.945216	-3.28274e-10
37125699	rs9846039	1.58397e-09	0.469397	-1.41889	2.914e-05	-1.60823	-1.45324	4.46321e-05	-1.50457	-1.46199
37126026	rs145947580	1.26009e-09	-1.17824	-3.28274e-10	0.000372001	-0.514683	-3.28274e-10	0.000528344	-0.495267	-3.28274e-10
37127176	rs148560143	5.38678e-10	-0.661664	-1.3664	4.99035e-05	-1.19422	-1.32927	7.25608e-05	-1.10492	-1.37567
37129310	rs192257390	1.16301e-09	-1.8043e-10	-1.25841	0.000179636	-1.8043e-10	-1.24265	0.000238086	-1.8043e-10	-1.29238
37130942	rs3821824	1.59852e-09	0.49232	-1.43266	2.86791e-05	-1.61651	-1.4609	4.39783e-05	-1.51412	-1.4672
37131404	rs2302505	1.51623e-09	0.418855	-1.41205	2.9815e-05	-1.58943	-1.44913	4.57439e-05	-1.48297	-1.45898
37131815	rs147891316	2.91997e-10	-1.29625	-1.34418	3.87718e-05	-1.48178	-1.29411	5.94319e-05	-1.40481	-1.27538
37132279	rs9879135	1.52251e-09	0.418855	-1.40791	2.98914e-05	-1.58943	-1.44657	4.58321e-05	-1.48297	-1.45706
37133124	rs2302506	1.64534e-09	0.51792	-1.42939	2.84691e-05	-1.62559	-1.45917	4.35684e-05	-1.5246	-1.46609
37133853	rs11915301	1.64534e-09	0.51792	-1.42939	2.84691e-05	-1.62559	-1.45917	4.35684e-05	-1.5246	-1.46609
37134451	rs3774323	1.68409e-09	0.543658	-1.43186	2.81787e-05	-1.63454	-1.46048	4.30834e-05	-1.53494	-1.46694
37134800	rs75859916	1.65427e-09	-1.19588	0.289817	0.000211307	-1.72074	0.640469	0.000244136	-1.77244	0.50515
37135797	rs17204675	1.51719e-09	0.418855	-1.41142	2.98161e-05	-1.58943	-1.4491	4.57675e-05	-1.48297	-1.45847
37136711	rs9820888	1.92525e-10	-1.92474	-1.13222	0.000126585	-0.394337	-1.19833	0.000215996	-0.264497	-1.12526
37137709	rs17810493	1.73609e-09	-1.20966	0.351868	0.000224511	-1.72802	0.708366	0.000259079	-1.77874	0.570853
37138751	rs67385735	1.52096e-09	0.418855	-1.40894	2.98724e-05	-1.58943	-1.44721	4.581e-05	-1.48297	-1.45754
37140303	rs79815703	3.18777e-09	-1.8043e-10	-0.250103	0.000580075	-1.8043e-10	-0.0704214	0.000662504	-1.8043e-10	-0.268988
37141472	rs189426632	6.10519e-10	-1.90287	-3.28274e-10	9.77149e-05	-1.85153	-3.28274e-10	0.000136828	-1.84629	-3.28274e-10
37141703	rs79381289	1.98554e-09	-1.8043e-10	-0.723535	0.000349145	-1.8043e-10	-0.578092	0.000414618	-1.8043e-10	-0.737657
37141732	rs7638252	2.25927e-09	0.718275	-1.31266	2.5166e-05	-1.82909	-1.379	3.57334e-05	-1.78835	-1.40058
37141977	rs7616160	3.97017e-10	-0.898043	-1.43516	3.91694e-05	-1.29697	-1.46872	6.27284e-05	-1.16265	-1.46355
37142394	rs143418804	2.20994e-08	1.68613	-3.28274e-10	0.000484765	-0.249914	-3.28274e-10	0.000609327	-0.35266	-3.28274e-10
37143017	rs11710860	1.47881e-09	0.392823	-1.41101	2.98991e-05	-1.58681	-1.44894	4.59465e-05	-1.47914	-1.4584
37143434	rs17204801	1.51948e-09	0.417883	-1.40894	2.96676e-05	-1.59631	-1.44721	4.54869e-05	-1.49005	-1.45754
37143749	rs76602421	2.34496e-09	-0.557157	-3.28274e-10	0.000113892	-1.69833	-3.28274e-10	0.00014887	-1.76194	-3.28274e-10
37143879	rs6800554	1.46801e-09	0.287444	-1.31296	2.78469e-05	-1.72702	-1.37983	4.07238e-05	-1.66695	-1.39126
37144535	rs2302507	1.47974e-09	0.309714	-1.32727	2.73817e-05	-1.73364	-1.39006	3.96582e-05	-1.6745	-1.41022
37145174	rs4678937	1.56865e-09	0.468415	-1.42763	2.88024e-05	-1.61491	-1.45821	4.41719e-05	-1.51147	-1.46545
37145615	rs75219912	5.99302e-10	-1.92141	-3.28274e-10	0.000120761	-1.63977	-3.28274e-10	0.000177796	-1.58438	-3.28274e-10
37146191	rs9859086	2.38968e-09	0.7726	-1.31086	2.49469e-05	-1.8392	-1.37763	3.53463e-05	-1.80045	-1.39938
37146491	rs7653674	1.18706e-09	-1.23795	-3.28274e-10	0.00020107	-1.12992	-3.28274e-10	0.000261698	-1.19783	-3.28274e-10
37147069	rs17035950	7.88078e-10	-1.64758	-3.28274e-10	0.000245832	-0.928929	-3.28274e-10	0.000392506	-0.792464	-3.28274e-10
37147358	rs6550455	1.29435e-09	0.168186	-1.3196	2.87765e-05	-1.68905	-1.38497	4.19497e-05	-1.62387	-1.40467
37147572	rs6796088	1.31564e-09	0.296399	-1.4315	3.07168e-05	-1.54848	-1.46029	4.76029e-05	-1.4353	-1.46682
37148102	rs116344817	6.01026e-10	-1.91854	-3.28274e-10	9.06918e-05	-1.92611	-3.28274e-10	0.000126239	-1.92684	-3.28274e-10
37148882	rs9836891	1.2542e-09	0.24776	-1.43069	3.13648e-05	-1.52803	-1.45986	4.8737e-05	-1.41204	-1.46654
37148958	rs7643836	1.71429e-09	0.440222	-1.31065	2.66114e-05	-1.77477	-1.37747	3.80779e-05	-1.72615	-1.39923
37149447	rs17810754	3.35359e-10	-1.27295	-1.22902	5.76672e-05	-1.47278	-0.906114	5.34692e-05	-1.55939	-1.22652
37150646	rs78170125	2.84307e-08	1.93805	-3.28274e-10	0.000333695	-0.623353	-3.28274e-10	0.000406065	-0.758501	-3.28274e-10
37150988	rs6806252	3.42291e-10	-1.04149	-1.44003	4.41921e-05	-1.17513	-1.4699	7.15428e-05	-1.029	-1.46572
37151157	rs36068826	1.61748e-09	-0.928552	-3.28274e-10	0.000142021	-1.4776	-3.28274e-10	0.000213266	-1.40248	-3.28274e-10
37151913	rs114446054	6.60357e-10	-1.8244	-3.28274e-10	9.30163e-05	-1.9008	-3.28274e-10	0.000130191	-1.89601	-3.28274e-10
37152131	rs7620643	1.21952e-09	0.20206	-1.41303	3.23105e-05	-1.50812	-1.45007	5.02176e-05	-1.38944	-1.45921
37152438	rs76299979	1.01746e-08	0.910475	-3.28274e-10	0.000243628	-0.937936	-3.28274e-10	0.000314377	-1.01442	-3.28274e-10
37153270	rs3774322	2.01975e-10	-1.92524	-1.0838	0.000129225	-0.417305	-1.15472	0.000221172	-0.289714	-1.07636
37153431	rs2047632	6.02502e-10	-1.91609	-3.28274e-10	0.000124821	-1.6067	-3.28274e-10	0.00018432	-1.54834	-3.28274e-10
37154927	rs79712964	5.23818e-10	-0.703287	-1.35275	5.88564e-05	-1.07784	-1.28064	8.42413e-05	-0.975495	-1.35584
37155463	rs79435116	6.92351e-10	-1.77709	-3.28274e-10	0.000152672	-1.40529	-3.28274e-10	0.000198656	-1.47344	-3.28274e-10
37156262	rs182775786	1.42226e-08	-1.8043e-10	1.24541	0.00271864	-1.8043e-10	1.47431	0.00264987	-1.8043e-10	1.11725
37157145	rs55755638	1.25193e-09	0.246767	-1.4315	3.12328e-05	-1.53182	-1.46029	4.84341e-05	-1.41799	-1.46682
37157635	rs67233917	1.19347e-09	0.179126	-1.41168	3.29525e-05	-1.4896	-1.44891	5.12533e-05	-1.36942	-1.45882
37158567	rs3774321	1.21625e-09	0.202985	-1.41664	3.25019e-05	-1.50038	-1.4519	5.05213e-05	-1.38159	-1.46103
37158798	rs9861967	1.1285e-09	0.0737576	-1.36229	3.52331e-05	-1.45583	-1.41576	5.42025e-05	-1.34011	-1.43218
37158827	rs3821823	1.25755e-09	0.248695	-1.42895	3.16321e-05	-1.52048	-1.45893	4.91427e-05	-1.40435	-1.46593
37160285	rs35835767	3.16217e-10	-1.28711	-1.27364	5.31737e-05	-1.48456	-0.975453	5.05849e-05	-1.56998	-1.27138
37160489	rs173051	1.60632e-10	-1.92428	-1.31378	0.000107874	-0.392697	-1.35992	0.000181378	-0.25576	-1.30867
37160677	rs11707406	9.92194e-10	0.0182682	-1.43553	3.4681e-05	-1.42503	-1.46236	5.45662e-05	-1.2975	-1.4681
37161233	rs75469177	1.35651e-09	-1.8043e-10	-1.10451	0.00019971	-1.8043e-10	-1.13671	0.000291622	-1.8043e-10	-1.08956
37161239	rs116722611	6.05144e-10	-1.91171	-3.28274e-10	0.000103049	-1.79837	-3.28274e-10	0.000145045	-1.78797	-3.28274e-10
37161797	rs149540515	5.96179e-10	-1.92664	-3.28274e-10	9.88633e-05	-1.83984	-3.28274e-10	0.000143599	-1.79799	-3.28274e-10
37162397	rs17035968	7.78491e-10	-1.65982	-3.28274e-10	0.000240181	-0.952188	-3.28274e-10	0.000382889	-0.817271	-3.28274e-10
37162758	rs6780799	1.15125e-09	0.0970026	-1.36558	3.47412e-05	-1.46701	-1.41864	5.34458e-05	-1.35259	-1.43375
37162864	rs75741550	3.52108e-10	-1.12854	-1.3247	3.37579e-05	-1.6689	-1.24547	4.49145e-05	-1.63212	-1.32814
37163652	rs139449476	7.65837e-10	-1.67621	-3.28274e-10	0.000242265	-0.943546	-3.28274e-10	0.000385578	-0.810272	-3.28274e-10
37164443	rs79142238	9.54867e-10	-1.8043e-10	-1.45561	0.000148426	-1.8043e-10	-1.43349	0.000201877	-1.8043e-10	-1.45736
37164563	rs77245958	1.01185e-09	-1.39764	-3.28274e-10	9.62387e-05	-1.86675	-3.28274e-10	0.000130509	-1.89358	-3.28274e-10
37164647	rs6787539	1.28793e-09	0.272952	-1.42934	3.12906e-05	-1.53087	-1.45939	4.85673e-05	-1.41614	-1.46592
37165542	rs1500794	4.34471e-10	-0.788562	-1.45449	3.16706e-05	-1.50695	-1.47124	4.89685e-05	-1.4033	-1.47054
37165807	rs189885483	1.02317e-09	-1.38652	-3.28274e-10	0.000110593	-1.72773	-3.28274e-10	0.000154174	-1.72694	-3.28274e-10
37166061	rs11927149	1.79187e-09	0.595547	-1.42171	2.78374e-05	-1.65202	-1.45518	4.23855e-05	-1.55523	-1.46298
37167276	rs76597672	1.11197e-09	-1.30329	-3.28274e-10	0.000114528	-1.69276	-3.28274e-10	0.000148586	-1.76385	-3.28274e-10
37167681	rs111271236	5.9924e-10	-1.92152	-3.28274e-10	0.000122826	-1.62281	-3.28274e-10	0.000180832	-1.56744	-3.28274e-10
37168314	rs11713122	1.53502e-09	0.379202	-1.36008	3.11473e-05	-1.58011	-1.41474	4.71755e-05	-1.48069	-1.43045
37170717	rs3733030	1.4736e-09	0.331198	-1.35291	3.16642e-05	-1.5688	-1.4096	4.80334e-05	-1.46706	-1.42606
37170750	rs3733029	1.58818e-09	0.403259	-1.3501	3.08557e-05	-1.5967	-1.40756	4.66162e-05	-1.49876	-1.42431
37171382	rs145739394	8.39566e-10	-1.58429	-3.28274e-10	9.76596e-05	-1.85209	-3.28274e-10	0.000136317	-1.85003	-3.28274e-10
37172062	rs9847972	5.96147e-10	-1.92669	-3.28274e-10	0.000110084	-1.73234	-3.28274e-10	0.00016221	-1.67612	-3.28274e-10
37173715	rs6764444	1.64034e-09	0.491333	-1.40585	2.8928e-05	-1.62311	-1.44566	4.4179e-05	-1.52094	-1.45582
37175097	rs113033942	1.5773e-09	-0.95371	-3.28274e-10	0.00010541	-1.77572	-3.28274e-10	0.000149198	-1.75974	-3.28274e-10
37175150	rs11717310	1.64388e-09	0.491395	-1.40376	2.9181e-05	-1.61572	-1.44434	4.45706e-05	-1.51315	-1.4548
37175866	rs77133748	6.44538e-09	-1.8043e-10	0.45394	0.000814747	-1.8043e-10	0.269298	0.00137561	-1.8043e-10	0.461641
37175960	rs9832138	2.14393e-09	0.640504	-1.28729	2.60477e-05	-1.81344	-1.36021	3.70564e-05	-1.76985	-1.38273
37176045	rs2885608	1.53801e-09	0.37828	-1.35721	3.09906e-05	-1.58721	-1.41269	4.6916e-05	-1.48795	-1.4287
37176116	rs9832423	1.73626e-09	0.568532	-1.42622	2.7833e-05	-1.64965	-1.45771	4.24587e-05	-1.55171	-1.46477
37176723	rs56280528	5.98807e-10	-1.92224	-3.28274e-10	9.07583e-05	-1.92538	-3.28274e-10	0.000126259	-1.92668	-3.28274e-10
37177495	rs147013276	8.36329e-09	-1.8043e-10	0.714428	0.00113546	-1.8043e-10	0.601216	0.00225468	-1.8043e-10	0.955747
37179031	rs6775008	1.6234e-09	0.443141	-1.36804	3.04207e-05	-1.59808	-1.42038	4.63841e-05	-1.49284	-1.43522
37180498	rs79635736	7.8534e-10	-1.65106	-3.28274e-10	0.000254488	-0.894326	-3.28274e-10	0.000406325	-0.757861	-3.28274e-10
37181015	rs4678938	7.97576e-10	-0.265801	-1.3698	3.8038e-05	-1.37278	-1.42221	5.94812e-05	-1.24333	-1.43602
37181591	rs6809297	1.54715e-09	0.417944	-1.39095	3.02329e-05	-1.58861	-1.43604	4.62875e-05	-1.48196	-1.44818
37181995	rs6550456	1.61733e-09	0.412222	-1.34087	3.09601e-05	-1.60006	-1.40082	4.67087e-05	-1.50259	-1.4185
37182198	rs6550457	1.53868e-09	0.398991	-1.37749	3.03596e-05	-1.59352	-1.42694	4.62505e-05	-1.49023	-1.44071
37182717	rs17035994	3.40653e-09	-1.8043e-10	-0.183728	0.000445724	-1.8043e-10	-0.333879	0.000726026	-1.8043e-10	-0.177429
37183758	rs62244271	5.97666e-10	-1.92415	-3.28274e-10	0.000150665	-1.41852	-3.28274e-10	0.000255164	-1.22311	-3.28274e-10
37184473	rs336601	6.85156e-10	-1.48479	-0.302746	0.000110618	-1.4033	-0.324202	0.000192777	-1.27818	-0.225302
37185143	rs7640224	3.55722e-10	-0.991008	-1.45202	3.63526e-05	-1.36897	-1.47134	5.73249e-05	-1.24639	-1.46989
37185499	rs56364665	2.09187e-09	-0.671364	-3.28274e-10	0.000156926	-1.3778	-3.28274e-10	0.000214046	-1.39882	-3.28274e-10
37185960	rs10154916	1.70058e-09	0.542661	-1.42112	2.83114e-05	-1.64094	-1.44938	4.30973e-05	-1.54159	-1.45996
37187398	rs4678939	1.74361e-09	0.568532	-1.422	2.80496e-05	-1.64965	-1.44996	4.26455e-05	-1.55171	-1.46038
37187513	rs4678940	1.46357e-09	0.36796	-1.39651	3.09401e-05	-1.56925	-1.43228	4.73819e-05	-1.45981	-1.44697
37187638	rs78969115	6.0008e-10	-1.92012	-3.28274e-10	0.000127766	-1.58338	-3.28274e-10	0.000199647	-1.46846	-3.28274e-10
37187899	rs111853528	1.86894e-09	-0.784054	-3.28274e-10	0.000553637	-0.11707	-3.28274e-10	0.000641615	-0.301027	-3.28274e-10
37187940	rs144121356	2.60124e-09	-0.453437	-3.28274e-10	0.000181788	-1.23074	-3.28274e-10	0.000247295	-1.25443	-3.28274e-10
37187950	rs62244272	1.80388e-10	-1.84238	-1.27969	5.45507e-05	-1.19755	-1.2369	6.76329e-05	-1.28135	-1.26957
37188033	rs146479946	5.96222e-10	-1.92657	-3.28274e-10	0.000112155	-1.71369	-3.28274e-10	0.000163703	-1.66696	-3.28274e-10
37188318	rs6550458	1.46554e-09	0.324701	-1.3519	2.7246e-05	-1.73006	-1.39861	3.96849e-05	-1.66476	-1.41928
37188949	rs148810932	1.07942e-09	-1.8043e-10	-1.333	0.000229007	-1.8043e-10	-0.999826	0.000226374	-1.8043e-10	-1.34283
37190327	rs113689894	5.99274e-10	-1.92146	-3.28274e-10	0.00012288	-1.62237	-3.28274e-10	0.000180918	-1.56697	-3.28274e-10
37191322	rs76740138	1.30413e-09	-1.73934	0.595453	0.000827621	-0.546734	0.831711	0.00071063	-0.71688	0.518018
37191564	rs116354287	6.02152e-10	-1.91667	-3.28274e-10	0.000126761	-1.59128	-3.28274e-10	0.000187126	-1.53323	-3.28274e-10
37191879	rs6808826	5.96094e-10	-1.92678	-3.28274e-10	0.00011482	-1.69021	-3.28274e-10	0.000167992	-1.6411	-3.28274e-10
37192199	rs7630221	3.72139e-10	-0.939983	-1.45793	3.73555e-05	-1.34228	-1.47082	5.8788e-05	-1.21996	-1.47112
37193181	rs142115250	9.87373e-10	-1.42213	-3.28274e-10	0.00010704	-1.76038	-3.28274e-10	0.000150296	-1.75241	-3.28274e-10
37193711	rs151158261	9.53454e-10	-1.8043e-10	-1.45709	0.000172368	-1.8043e-10	-1.28395	0.000201382	-1.8043e-10	-1.45981
37195162	rs9839933	4.91213e-10	-0.652072	-1.46823	4.11815e-05	-1.28203	-1.43356	6.7073e-05	-1.11244	-1.4468
37195393	rs114113385	9.37102e-10	-1.47439	-3.28274e-10	9.36543e-05	-1.89397	-3.28274e-10	0.000127264	-1.91875	-3.28274e-10
37195921	rs4678942	1.38143e-09	0.21403	-1.30034	2.91385e-05	-1.70416	-1.35735	4.21139e-05	-1.64096	-1.38367
37196214	rs115889438	5.99274e-10	-1.92146	-3.28274e-10	0.00012288	-1.62237	-3.28274e-10	0.000180918	-1.56697	-3.28274e-10
37196601	rs9869432	1.4361e-09	0.345646	-1.39314	3.12927e-05	-1.56037	-1.42983	4.7958e-05	-1.44966	-1.44503
37197355	rs4678943	1.4669e-09	0.36796	-1.39423	3.09912e-05	-1.56925	-1.43063	4.74438e-05	-1.45981	-1.44566
37197595	rs62244273	6.03039e-10	-1.9152	-3.28274e-10	0.000124428	-1.60985	-3.28274e-10	0.000163181	-1.67015	-3.28274e-10
37197813	rs190234153	6.06857e-10	-1.90888	-3.28274e-10	9.34379e-05	-1.89628	-3.28274e-10	0.000128782	-1.90689	-3.28274e-10
37197814	rs116655040	5.71713e-10	-0.684935	-1.28361	4.27176e-05	-1.50489	-1.17408	5.68093e-05	-1.45323	-1.27209
37198143	rs146015717	6.06467e-10	-1.90953	-3.28274e-10	0.000128066	-1.58104	-3.28274e-10	0.000189435	-1.52097	-3.28274e-10
37199050	rs9823120	1.46515e-09	0.36796	-1.39543	3.09643e-05	-1.56925	-1.43149	4.74112e-05	-1.45981	-1.44635
37199350	rs9823617	1.4542e-09	0.36796	-1.40293	3.07982e-05	-1.56925	-1.43687	4.72115e-05	-1.45981	-1.45057
37199453	rs2362824	3.63017e-10	-0.963282	-1.45945	3.52617e-05	-1.40031	-1.47047	5.51206e-05	-1.28422	-1.47127
37200085	rs7638620	1.57827e-09	0.403259	-1.35635	3.10255e-05	-1.5967	-1.40207	4.67143e-05	-1.49876	-1.42221
37201118	rs2175881	1.6874e-09	0.542661	-1.4289	2.81692e-05	-1.64094	-1.45441	4.29454e-05	-1.54159	-1.4635
37201611	rs374951	6.2853e-10	-1.47355	-0.400246	0.000100939	-1.40164	-0.417423	0.000174608	-1.27744	-0.325038
37202710	rs115731824	5.97177e-10	-1.92497	-3.28274e-10	0.000118981	-1.65462	-3.28274e-10	0.000174672	-1.60211	-3.28274e-10
37202988	rs2362825	2.96983e-10	-1.18978	-1.43372	3.17602e-05	-1.57161	-1.40376	4.79071e-05	-1.50165	-1.3941
37203360	rs2362826	1.28394e-09	0.14426	-1.30375	2.97414e-05	-1.6809	-1.36014	4.31301e-05	-1.61468	-1.38611
37204816	rs77340616	1.33263e-09	-1.10773	-0.0145377	0.000157537	-1.68553	0.311616	0.000183259	-1.74064	0.186529
37205015	rs6786857	1.42969e-09	0.306617	-1.35858	3.18486e-05	-1.55891	-1.41367	4.84051e-05	-1.45587	-1.42954
37205191	rs1392749	1.38486e-09	0.320984	-1.40481	3.11311e-05	-1.55037	-1.445	4.80115e-05	-1.43826	-1.45531
37205716	rs7634972	1.38341e-09	0.320984	-1.40585	3.11107e-05	-1.55037	-1.44566	4.7987e-05	-1.43826	-1.45582
37206515	rs138124594	1.38056e-09	0.320984	-1.40792	3.10708e-05	-1.55037	-1.44694	4.79392e-05	-1.43826	-1.45682
37206586	rs7637994	1.38056e-09	0.320984	-1.40792	3.10708e-05	-1.55037	-1.44694	4.79392e-05	-1.43826	-1.45682
37206787	rs148036762	6.02622e-10	-1.91589	-3.28274e-10	0.000123892	-1.61417	-3.28274e-10	0.000181314	-1.56478	-3.28274e-10
37206970	rs111359646	5.96797e-10	-1.9256	-3.28274e-10	0.00011799	-1.66298	-3.28274e-10	0.000173082	-1.61125	-3.28274e-10
37207638	rs11917563	1.59566e-09	0.491333	-1.43347	2.84719e-05	-1.62311	-1.46155	4.36732e-05	-1.52094	-1.46734
37208192	rs9755599	1.3513e-09	0.296458	-1.40481	3.14481e-05	-1.54023	-1.445	4.85684e-05	-1.42673	-1.45531
37208239	rs113334978	4.521e-10	-0.944838	-1.25844	3.67672e-05	-1.66253	-1.16645	4.8298e-05	-1.62363	-1.26399
37208947	rs11706079	1.45828e-09	0.392823	-1.42499	2.96583e-05	-1.58681	-1.45703	4.56766e-05	-1.47914	-1.46429
37208992	rs186445461	2.66564e-09	-1.8043e-10	-0.42898	0.00035489	-1.8043e-10	-0.561772	0.000564706	-1.8043e-10	-0.42871
37209341	rs73057481	2.92719e-10	-1.21416	-1.4238	3.27392e-05	-1.55434	-1.39067	4.95059e-05	-1.48278	-1.38014
37209777	rs115355522	2.26964e-09	-0.589802	-3.28274e-10	0.000213531	-1.0698	-3.28274e-10	0.000315725	-1.01014	-3.28274e-10
37210481	rs75888249	1.25634e-09	-1.76776	0.58654	0.000776944	-0.588421	0.81021	0.000681136	-0.750069	0.508816
37210874	rs11920928	1.35001e-09	0.302357	-1.41167	3.12636e-05	-1.54187	-1.44925	4.84053e-05	-1.42682	-1.45859
37211128	rs11916897	1.5534e-09	0.468415	-1.43739	2.86506e-05	-1.61491	-1.46349	4.40356e-05	-1.51147	-1.46854
37211371	rs80200976	4.54305e-10	-0.930965	-1.26744	3.66359e-05	-1.65531	-1.17724	4.82421e-05	-1.6159	-1.27288
37211972	rs931721	1.33801e-09	0.296458	-1.4147	3.12577e-05	-1.54023	-1.45108	4.8343e-05	-1.42673	-1.45996
37213274	rs6796640	1.55224e-09	0.468415	-1.43814	2.86404e-05	-1.61491	-1.46385	4.40263e-05	-1.51147	-1.46875
37214204	rs17811658	1.41067e-09	0.3679	-1.43326	2.97977e-05	-1.57718	-1.46197	4.60543e-05	-1.46809	-1.4671
37214685	rs4678944	1.19177e-09	0.0968284	-1.33081	2.92542e-05	-1.66418	-1.39337	4.28242e-05	-1.59588	-1.41203
37214999	rs114203414	5.96797e-10	-1.9256	-3.28274e-10	0.00011799	-1.66298	-3.28274e-10	0.000173082	-1.61125	-3.28274e-10
37216985	rs6809852	9.10717e-10	-1.50295	-3.28274e-10	0.000140163	-1.49077	-3.28274e-10	0.000182991	-1.55558	-3.28274e-10
37217044	rs147872149	2.46498e-09	-0.507241	-3.28274e-10	0.000191947	-1.17636	-3.28274e-10	0.000288963	-1.09872	-3.28274e-10
37217304	rs114766032	5.96573e-10	-1.92598	-3.28274e-10	0.000114543	-1.69263	-3.28274e-10	0.000166562	-1.64965	-3.28274e-10
37217622	rs9829683	1.42911e-09	0.392823	-1.4452	2.93646e-05	-1.58681	-1.46698	4.53975e-05	-1.47914	-1.47042
37218461	rs9854641	1.18292e-09	0.178263	-1.4197	3.26641e-05	-1.48866	-1.45864	5.11887e-05	-1.36829	-1.4612
37218588	rs9854956	1.20752e-09	0.0911183	-1.31197	2.96288e-05	-1.65452	-1.39032	4.40528e-05	-1.58262	-1.39701
37218672	rs191364899	8.64661e-10	-1.55484	-3.28274e-10	0.000200896	-1.13079	-3.28274e-10	0.000267071	-1.1775	-3.28274e-10
37220509	rs963078	1.24159e-09	0.188148	-1.38118	3.27258e-05	-1.50856	-1.43686	5.06395e-05	-1.39911	-1.44117
37220888	rs11717564	1.20278e-09	0.202117	-1.4269	3.22029e-05	-1.49945	-1.46208	5.04152e-05	-1.38048	-1.46424
37220951	rs115742928	7.3461e-10	-1.71784	-3.28274e-10	9.39497e-05	-1.89082	-3.28274e-10	0.000134718	-1.86183	-3.28274e-10
37221053	rs80071431	9.46238e-10	-1.46468	-3.28274e-10	0.000253918	-0.896567	-3.28274e-10	0.000321081	-0.99332	-3.28274e-10
37221084	rs113013412	5.30258e-10	-0.932204	-1.11161	4.50971e-05	-1.57951	-1.04525	5.98616e-05	-1.54402	-1.12896
37221408	rs139753488	6.079e-10	-1.90717	-3.28274e-10	0.000129088	-1.57309	-3.28274e-10	0.000189491	-1.52068	-3.28274e-10
37221538	rs116147089	1.36464e-09	-1.09853	-3.28274e-10	0.000172974	-1.28044	-3.28274e-10	0.000225991	-1.34452	-3.28274e-10
37221891	rs13064344	8.66173e-10	-1.55309	-3.28274e-10	0.00020141	-1.12824	-3.28274e-10	0.000267734	-1.17502	-3.28274e-10
37222329	rs9852386	1.16849e-09	0.178263	-1.43197	3.24795e-05	-1.48866	-1.46431	5.09348e-05	-1.36829	-1.46618
37222360	rs11714667	1.19242e-09	0.164374	-1.39782	3.27489e-05	-1.49789	-1.44682	5.07769e-05	-1.38714	-1.45044
37223735	rs6550459	3.35007e-10	-1.03617	-1.46686	3.79636e-05	-1.33312	-1.46384	5.96036e-05	-1.20685	-1.47045
37224099	rs1053006	6.14588e-10	-0.578359	-1.31787	2.31852e-05	-1.92377	-1.3663	3.19904e-05	-1.91473	-1.38485
37224838	rs11711937	1.34601e-09	0.345587	-1.45786	2.97928e-05	-1.56839	-1.47092	4.63337e-05	-1.45804	-1.47111
37224967	rs11711968	1.34601e-09	0.345587	-1.45786	2.97928e-05	-1.56839	-1.47092	4.63337e-05	-1.45804	-1.47111
37225125	rs111697997	6.04165e-10	-1.91333	-3.28274e-10	0.000125523	-1.60109	-3.28274e-10	0.000183882	-1.55072	-3.28274e-10
37225267	rs34253345	9.11802e-10	-1.50176	-3.28274e-10	0.00021694	-1.05396	-3.28274e-10	0.000287757	-1.1029	-3.28274e-10
37225728	rs6786584	1.34601e-09	0.345587	-1.45786	2.97928e-05	-1.56839	-1.47092	4.63337e-05	-1.45804	-1.47111
37225837	rs6773752	1.12838e-09	0.154545	-1.44319	3.27762e-05	-1.47774	-1.46614	5.13688e-05	-1.35597	-1.47001
37225992	rs113134154	6.34265e-10	-1.86471	-3.28274e-10	9.0793e-05	-1.925	-3.28274e-10	0.000126932	-1.92137	-3.28274e-10
37226016	rs6786906	1.17377e-09	0.164374	-1.41358	3.26707e-05	-1.49789	-1.44921	5.03365e-05	-1.38714	-1.45915
37226116	rs147661213	6.09331e-10	-1.90482	-3.28274e-10	0.000130353	-1.56333	-3.28274e-10	0.00019148	-1.51023	-3.28274e-10
37226969	rs12629462	1.34538e-09	0.345587	-1.45833	2.97904e-05	-1.56839	-1.471	4.63368e-05	-1.45804	-1.47104
37227125	rs140278184	6.51486e-10	-1.83792	-3.28274e-10	9.09896e-05	-1.92283	-3.28274e-10	0.000127066	-1.92031	-3.28274e-10
37227733	rs60832053	1.17145e-09	0.114731	-1.36591	2.85485e-05	-1.6631	-1.41888	4.2047e-05	-1.59227	-1.43395
37229522	rs7616105	1.31261e-09	0.320925	-1.45833	3.00865e-05	-1.5585	-1.471	4.68633e-05	-1.44674	-1.47104
37229699	rs146721762	5.96734e-10	-1.92571	-3.28274e-10	9.27214e-05	-1.90398	-3.28274e-10	0.000129044	-1.90486	-3.28274e-10
37229724	rs140297992	6.04016e-10	-1.91358	-3.28274e-10	9.06275e-05	-1.92682	-3.28274e-10	0.000126321	-1.92619	-3.28274e-10
37229748	rs185099525	1.06031e-09	-1.35086	-3.28274e-10	0.000100235	-1.82606	-3.28274e-10	0.000135046	-1.8594	-3.28274e-10
37231590	rs150053824	8.82526e-10	-1.31605	-0.218343	0.00011006	-1.79162	0.0590698	0.00013419	-1.83198	-0.0337733
37232283	rs62244278	6.33765e-10	-1.8655	-3.28274e-10	0.000181561	-1.23199	-3.28274e-10	0.000273617	-1.15329	-3.28274e-10
37232458	rs13098279	4.34668e-10	-1.65681	-0.585784	4.26609e-05	-1.90911	-0.771188	6.74783e-05	-1.90624	-0.646966
37233200	rs150095261	6.02327e-10	-1.91638	-3.28274e-10	0.000123566	-1.61681	-3.28274e-10	0.000180799	-1.56763	-3.28274e-10
37233313	rs111284151	1.05966e-09	-1.13012	-0.221355	0.000120507	-1.69761	0.0557408	0.000145006	-1.75124	-0.0369996
37234107	rs111616429	1.2209e-09	0.24776	-1.45759	3.10212e-05	-1.52803	-1.47087	4.85131e-05	-1.41204	-1.47114
37234589	rs7631605	1.1562e-09	0.114731	-1.37901	2.82895e-05	-1.6631	-1.42799	4.17276e-05	-1.59227	-1.44158
37234737	rs139486892	6.46876e-10	-1.84502	-3.28274e-10	9.4971e-05	-1.88001	-3.28274e-10	0.000130382	-1.89454	-3.28274e-10
37235370	rs6762716	1.08535e-09	0.0466389	-1.37416	2.90816e-05	-1.63784	-1.42564	4.3042e-05	-1.5639	-1.43894
37239047	rs76336425	1.93042e-10	-1.88081	-1.17346	5.71201e-05	-1.26777	-1.12065	7.03011e-05	-1.35134	-1.16088
37239324	rs4678945	1.19181e-09	0.223646	-1.45759	3.13463e-05	-1.51761	-1.47087	4.90906e-05	-1.4002	-1.47114
37240016	rs139553909	6.43227e-10	-1.85068	-3.28274e-10	9.12911e-05	-1.91953	-3.28274e-10	0.000127586	-1.91623	-3.28274e-10
37240102	rs116718195	6.05354e-10	-1.91137	-3.28274e-10	0.000126707	-1.5917	-3.28274e-10	0.000185745	-1.54064	-3.28274e-10
37240307	rs149693185	6.49901e-10	-1.84036	-3.28274e-10	0.000164384	-1.33137	-3.28274e-10	0.000249712	-1.24471	-3.28274e-10
37242169	rs113606019	4.40682e-10	-0.975336	-1.25352	3.85763e-05	-1.62038	-1.16057	5.01921e-05	-1.59002	-1.25914
37242191	rs138794027	1.14176e-09	-1.8043e-10	-1.27685	0.000175295	-1.8043e-10	-1.26711	0.000237573	-1.8043e-10	-1.29454
37243041	rs141292807	6.04552e-10	-1.91269	-3.28274e-10	0.000125915	-1.59797	-3.28274e-10	0.000184498	-1.54738	-3.28274e-10
37243297	rs75886912	8.36727e-10	-1.27545	-0.312227	0.000100311	-1.78043	-0.0448809	0.000122271	-1.82431	-0.134465
37244116	rs62244280	5.96742e-10	-1.92569	-3.28274e-10	0.000173594	-1.27686	-3.28274e-10	0.000301542	-1.05611	-3.28274e-10
37244366	rs17036103	6.08182e-10	-1.9067	-3.28274e-10	0.000126882	-1.59033	-3.28274e-10	0.000186342	-1.53743	-3.28274e-10
37244505	rs147146696	9.40816e-10	-1.8043e-10	-1.47043	0.000155779	-1.8043e-10	-1.38514	0.000199154	-1.8043e-10	-1.47094
37244687	rs75658707	7.21443e-10	-1.26399	-0.471936	8.28905e-05	-1.76657	-0.249493	0.000102925	-1.81082	-0.320196
37245745	rs148584553	7.43609e-10	-1.70566	-3.28274e-10	9.29543e-05	-1.90147	-3.28274e-10	0.000130538	-1.89335	-3.28274e-10
37245983	rs56304874	1.17155e-09	0.20206	-1.45316	3.16934e-05	-1.50812	-1.46936	4.96155e-05	-1.38944	-1.47127
37246383	rs17206443	5.67846e-10	-0.662618	-1.31271	2.34117e-05	-1.91832	-1.36202	3.24205e-05	-1.90526	-1.38097
37246496	rs58948051	4.85276e-10	-0.733477	-1.39898	2.19951e-05	-1.9114	-1.43136	3.08457e-05	-1.89484	-1.44117
37246902	rs72866090	5.30275e-10	-0.733477	-1.31031	2.36215e-05	-1.9114	-1.36002	3.28195e-05	-1.89484	-1.37915
37246904	rs145039427	9.89794e-10	-1.8043e-10	-1.41968	0.000148174	-1.8043e-10	-1.43519	0.000213567	-1.8043e-10	-1.40106
37248337	rs55898028	1.12381e-09	0.154488	-1.44718	3.24332e-05	-1.48663	-1.46777	5.08621e-05	-1.36514	-1.47076
37248491	rs146988502	9.51502e-10	-1.8043e-10	-1.45914	0.00014421	-1.8043e-10	-1.46231	0.000202273	-1.8043e-10	-1.4554
37248492	rs55656326	2.8429e-10	-1.2518	-1.41538	3.40401e-05	-1.52624	-1.3798	5.1638e-05	-1.45215	-1.36861
37248761	rs150712398	1.14074e-09	-1.8043e-10	-1.27774	0.000175135	-1.8043e-10	-1.26802	0.000237371	-1.8043e-10	-1.29539
37248864	rs11919729	6.84267e-09	0.513755	-3.28274e-10	0.000173055	-1.27997	-3.28274e-10	0.000224653	-1.35046	-3.28274e-10
37249754	rs151027546	5.97508e-10	-1.92441	-3.28274e-10	9.23078e-05	-1.90845	-3.28274e-10	0.00012848	-1.90924	-3.28274e-10
37250093	rs143672040	2.81784e-09	-0.373454	-3.28274e-10	0.000172772	-1.2816	-3.28274e-10	0.000231558	-1.32018	-3.28274e-10
37250185	rs112534025	6.30765e-10	-1.87025	-3.28274e-10	9.57273e-05	-1.87208	-3.28274e-10	0.000130705	-1.89207	-3.28274e-10
37250285	rs138519850	6.32356e-10	-1.86773	-3.28274e-10	0.00015235	-1.4074	-3.28274e-10	0.000230156	-1.32626	-3.28274e-10
37252270	rs336594	1.93603e-10	-1.9019	-1.14947	9.8835e-05	-0.624739	-1.21539	0.000166979	-0.503101	-1.14405
37252319	rs113644516	1.19528e-09	-1.23105	-3.28274e-10	0.000128865	-1.57481	-3.28274e-10	0.000173001	-1.61172	-3.28274e-10
37253277	rs4678949	1.15641e-09	0.17806	-1.44217	2.8803e-05	-1.60741	-1.46569	4.39644e-05	-1.51185	-1.46978
37253327	rs75466291	5.98887e-10	-1.92211	-3.28274e-10	9.93286e-05	-1.83515	-3.28274e-10	0.000135491	-1.85611	-3.28274e-10
37253682	rs4678950	1.1293e-09	0.154344	-1.44217	2.90731e-05	-1.59807	-1.46569	4.44341e-05	-1.50122	-1.46978
37253945	rs4678561	1.10223e-09	0.130764	-1.44285	2.93408e-05	-1.58861	-1.46599	4.49079e-05	-1.49046	-1.46994
37254364	rs182949745	6.63726e-10	-1.81931	-3.28274e-10	9.0764e-05	-1.92532	-3.28274e-10	0.00012644	-1.92525	-3.28274e-10
37254925	rs60490177	1.25697e-09	0.279686	-1.46041	3.31324e-05	-1.46181	-1.47126	5.30037e-05	-1.32403	-1.47062
37255251	rs62244283	2.50015e-10	-1.91889	-0.876768	6.88059e-05	-1.39524	-0.807048	8.51796e-05	-1.46373	-0.856519
37255954	rs7620226	5.98882e-10	-1.92211	-3.28274e-10	0.000117184	-1.66983	-3.28274e-10	0.000170997	-1.62337	-3.28274e-10
37256102	rs17206492	1.16094e-09	-1.2602	-3.28274e-10	0.000158733	-1.36636	-3.28274e-10	0.000200507	-1.46417	-3.28274e-10
37256117	rs139035133	1.41112e-09	-1.06504	-3.28274e-10	0.000123299	-1.61897	-3.28274e-10	0.000181461	-1.56397	-3.28274e-10
37256232	rs62244284	2.61929e-10	-1.91484	-0.834267	7.30462e-05	-1.36511	-0.777375	9.06603e-05	-1.43558	-0.822311
37256337	rs7620618	5.96324e-10	-1.92639	-3.28274e-10	0.000111562	-1.719	-3.28274e-10	0.000164304	-1.6633	-3.28274e-10
37256873	rs140817297	1.13853e-09	-1.8043e-10	-1.27968	0.000174787	-1.8043e-10	-1.27001	0.000236933	-1.8043e-10	-1.29724
37257036	rs142286659	6.22454e-10	-1.88351	-3.28274e-10	9.62966e-05	-1.86615	-3.28274e-10	0.000139091	-1.82988	-3.28274e-10
37257242	rs6801864	1.08562e-09	0.0543699	-1.38164	2.93958e-05	-1.62294	-1.42978	4.37626e-05	-1.54318	-1.44306
37257503	rs111552713	4.50226e-10	-0.991974	-1.21546	4.04877e-05	-1.61445	-1.11813	5.16736e-05	-1.58075	-1.23932
37257553	rs58491735	1.25214e-09	0.252804	-1.43737	2.67168e-05	-1.68481	-1.46348	4.00323e-05	-1.60679	-1.46854
37257793	rs11129752	1.29898e-09	0.310819	-1.45866	3.1628e-05	-1.50848	-1.47105	5.00192e-05	-1.38162	-1.47099
37257843	rs7610068	1.12883e-09	0.100762	-1.38901	2.87343e-05	-1.64074	-1.43475	4.27206e-05	-1.56321	-1.44713
37258063	rs7632108	3.57132e-10	-0.967821	-1.47125	3.75558e-05	-1.3579	-1.44985	5.88483e-05	-1.22824	-1.46181
37258669	rs1399178	1.2984e-09	0.310819	-1.45911	3.16259e-05	-1.50848	-1.47112	5.00232e-05	-1.38162	-1.47091
37258700	rs144613985	1.14005e-09	-1.8043e-10	-1.27835	0.000175026	-1.8043e-10	-1.26864	0.000237234	-1.8043e-10	-1.29597
37258763	rs77935589	6.09637e-10	-1.90432	-3.28274e-10	0.000130682	-1.56082	-3.28274e-10	0.000192949	-1.50259	-3.28274e-10
37258835	rs11716414	1.26816e-09	0.286349	-1.4582	3.19698e-05	-1.49781	-1.47098	5.06285e-05	-1.36944	-1.47106
37259144	rs9860764	1.12494e-09	0.100762	-1.39246	2.86686e-05	-1.64074	-1.43704	4.26414e-05	-1.56321	-1.44898
37259275	rs112150327	6.1122e-10	-1.90172	-3.28274e-10	0.000132027	-1.55057	-3.28274e-10	0.000195086	-1.49157	-3.28274e-10
37259646	rs72866099	1.33195e-09	0.335426	-1.4582	3.12985e-05	-1.51903	-1.47098	4.94168e-05	-1.39366	-1.47106
37259739	rs68159333	1.30086e-09	0.310819	-1.45721	3.16359e-05	-1.50848	-1.4708	5.00095e-05	-1.38162	-1.47119
37260327	rs60160555	6.01706e-10	-1.91741	-3.28274e-10	0.000122914	-1.62209	-3.28274e-10	0.000180591	-1.56878	-3.28274e-10
37261396	rs11708049	1.24135e-09	0.262016	-1.45524	3.23372e-05	-1.487	-1.47036	5.12424e-05	-1.35713	-1.47132
37261697	rs9876275	1.10955e-09	0.0774976	-1.38297	2.91072e-05	-1.63191	-1.43069	4.32914e-05	-1.55326	-1.4438
37261734	rs61489663	1.27193e-09	0.286349	-1.45524	3.19895e-05	-1.49781	-1.47036	5.06154e-05	-1.36944	-1.47132
37262286	rs9839105	1.12883e-09	0.100762	-1.38901	2.87343e-05	-1.64074	-1.43475	4.27206e-05	-1.56321	-1.44713
37263592	rs7628444	1.53589e-09	0.469035	-1.44935	2.55804e-05	-1.72318	-1.46857	3.85225e-05	-1.64272	-1.47105
37263718	rs79737270	6.11635e-10	-1.90104	-3.28274e-10	0.000132372	-1.54796	-3.28274e-10	0.000195636	-1.48876	-3.28274e-10
37263719	rs57863333	2.39403e-09	0.93489	-1.47134	2.58215e-05	-1.72062	-1.46175	4.02202e-05	-1.61716	-1.45349
37264265	rs111735379	6.01675e-10	-1.91746	-3.28274e-10	0.000122878	-1.62239	-3.28274e-10	0.000180534	-1.5691	-3.28274e-10
37264364	rs112209692	6.03543e-10	-1.91436	-3.28274e-10	0.000124937	-1.60577	-3.28274e-10	0.000183812	-1.5511	-3.28274e-10
37265313	rs1392748	1.12067e-09	0.163676	-1.45918	3.47245e-05	-1.41501	-1.47113	5.62866e-05	-1.26366	-1.4709
37265546	rs146787134	1.29971e-09	-1.8043e-10	-1.14728	0.000181521	-1.8043e-10	-1.23221	0.00026226	-1.8043e-10	-1.19568
37266125	rs11926827	1.17311e-09	0.208959	-1.45873	3.39695e-05	-1.43705	-1.47106	5.48855e-05	-1.28879	-1.47098
37266168	rs113264129	6.07125e-10	-1.90844	-3.28274e-10	0.000128444	-1.57809	-3.28274e-10	0.00018939	-1.52121	-3.28274e-10
37266230	rs187170380	9.4483e-10	-1.8043e-10	-1.46617	0.000142941	-1.8043e-10	-1.47114	0.000200431	-1.8043e-10	-1.46455
37266678	rs9874437	1.2934e-09	0.221359	-1.37351	2.69247e-05	-1.71635	-1.42419	3.99148e-05	-1.63985	-1.43842
37267022	rs6793659	6.13852e-10	-1.89743	-3.28274e-10	0.000134175	-1.53444	-3.28274e-10	0.0001985	-1.47423	-3.28274e-10
37267814	rs78482678	6.38681e-10	-1.85777	-3.28274e-10	0.000151692	-1.41173	-3.28274e-10	0.000226322	-1.34305	-3.28274e-10
37268496	rs11705906	1.36922e-09	0.236468	-1.33165	2.88992e-05	-1.67484	-1.39493	4.2903e-05	-1.59357	-1.4125
37268603	rs114186448	6.25157e-10	-1.87918	-3.28274e-10	0.000142591	-1.4736	-3.28274e-10	0.000211869	-1.40905	-3.28274e-10
37268913	rs7627949	1.15976e-09	0.187448	-1.44866	3.44022e-05	-1.42667	-1.46879	5.55378e-05	-1.27694	-1.47101
37269039	rs7639607	1.24049e-09	0.141101	-1.33502	2.97609e-05	-1.64085	-1.39954	4.45062e-05	-1.55465	-1.41474
37269556	rs114072918	5.97721e-10	-1.92405	-3.28274e-10	0.00011907	-1.65387	-3.28274e-10	0.000174205	-1.60478	-3.28274e-10
37269678	rs11714716	1.21455e-09	0.232992	-1.44804	3.36676e-05	-1.44846	-1.46858	5.41777e-05	-1.30182	-1.47093
37270103	rs79688145	4.98644e-10	-0.915659	-1.18963	2.65461e-05	-1.89292	-1.26178	3.70878e-05	-1.86699	-1.28474
37270234	rs116267347	7.14078e-10	-1.74619	-3.28274e-10	9.06616e-05	-1.92645	-3.28274e-10	0.000126289	-1.92644	-3.28274e-10
37270341	rs6809976	3.7032e-10	-1.39988	-1.00293	4.54849e-05	-1.56462	-1.05158	5.78182e-05	-1.53891	-1.1688
37270864	rs925649	3.98656e-10	-0.873584	-1.4555	3.71065e-05	-1.35908	-1.46071	5.78557e-05	-1.23572	-1.47134
37271855	rs6792446	6.42368e-10	-1.85202	-3.28274e-10	0.000150775	-1.41779	-3.28274e-10	0.000223706	-1.35468	-3.28274e-10
37272070	rs113985076	6.35499e-10	-1.86277	-3.28274e-10	9.32503e-05	-1.89829	-3.28274e-10	0.000134964	-1.86001	-3.28274e-10
37272136	rs336599	1.61396e-10	-1.91185	-1.32146	0.000102393	-0.405493	-1.39927	0.000174709	-0.28414	-1.31776
37272501	rs11922913	7.21831e-10	-1.73539	-3.28274e-10	9.16825e-05	-1.91525	-3.28274e-10	0.000129195	-1.90369	-3.28274e-10
37272575	rs336598	1.5252e-10	-1.91404	-1.37584	5.94385e-05	-0.927357	-1.42128	9.67744e-05	-0.81966	-1.37297
37272731	rs141834412	6.15646e-10	-1.89451	-3.28274e-10	0.000127794	-1.58316	-3.28274e-10	0.000188275	-1.52711	-3.28274e-10
37272900	rs78312197	6.02095e-10	-1.91676	-3.28274e-10	0.000117168	-1.66997	-3.28274e-10	0.000171363	-1.62123	-3.28274e-10
37273036	rs77904533	6.16983e-10	-1.89234	-3.28274e-10	0.000128691	-1.57617	-3.28274e-10	0.0001897	-1.51957	-3.28274e-10
37275012	rs6802825	6.19076e-10	-1.88895	-3.28274e-10	0.000130065	-1.56554	-3.28274e-10	0.000191883	-1.50813	-3.28274e-10
37275198	rs6803011	8.35716e-10	-1.58889	-3.28274e-10	9.74932e-05	-1.8538	-3.28274e-10	0.000134901	-1.86047	-3.28274e-10
37275538	rs6805625	8.47409e-10	-1.575	-3.28274e-10	9.81324e-05	-1.84726	-3.28274e-10	0.000135745	-1.85424	-3.28274e-10
37276320	rs62244286	2.14842e-10	-1.70839	-1.23889	4.16983e-05	-1.57248	-1.13063	5.92373e-05	-1.5272	-1.15626
37276408	rs9834928	3.39745e-10	-1.09138	-1.3976	2.62582e-05	-1.75983	-1.40577	3.62211e-05	-1.72307	-1.4523
37276674	rs2062587	3.21009e-10	-1.13873	-1.40698	2.66116e-05	-1.73764	-1.41459	3.69765e-05	-1.69782	-1.45691
37277102	rs138186017	1.95467e-10	-1.74304	-1.29875	2.69562e-05	-1.92668	-1.21269	3.45226e-05	-1.92684	-1.29656
37277558	rs62244287	5.12029e-10	-0.612165	-1.46663	2.51794e-05	-1.73904	-1.46852	3.73099e-05	-1.67863	-1.46712
37278048	rs6770520	5.36705e-10	-0.584669	-1.44706	2.23689e-05	-1.87426	-1.45165	3.12743e-05	-1.85137	-1.47085
37278206	rs141758611	8.89874e-10	-0.303373	-1.22273	2.94993e-05	-1.88162	-1.16759	3.47352e-05	-1.90162	-1.31564
37278358	rs11921099	3.59482e-10	-1.0368	-1.39571	2.40732e-05	-1.82751	-1.42497	3.39109e-05	-1.79907	-1.44221
37278835	rs73059464	5.20755e-10	-0.593795	-1.4681	2.49797e-05	-1.74589	-1.46963	3.70782e-05	-1.68652	-1.46546
37280200	rs28533984	4.86365e-10	-0.663705	-1.46652	2.54389e-05	-1.72887	-1.46843	3.76877e-05	-1.66845	-1.46723
37281055	rs141256074	1.17956e-09	-1.8043e-10	-1.24428	0.000181239	-1.8043e-10	-1.23376	0.00024508	-1.8043e-10	-1.26343
37282070	rs4678562	3.8071e-10	-0.945389	-1.42975	2.4305e-05	-1.80707	-1.43582	3.37962e-05	-1.77828	-1.46639
37282685	rs11710131	5.40649e-10	-0.553135	-1.47127	2.50211e-05	-1.74257	-1.47129	3.74957e-05	-1.68516	-1.45563
37283757	rs34439284	8.50285e-10	-1.57161	-3.28274e-10	0.000111745	-1.71736	-3.28274e-10	0.00015801	-1.70236	-3.28274e-10
37284131	rs77336977	1.05748e-08	0.949048	-3.28274e-10	0.000291319	-0.759161	-3.28274e-10	0.000384111	-0.814083	-3.28274e-10
37284427	rs4678952	3.51749e-10	-1.05143	-1.40283	2.43237e-05	-1.80935	-1.43278	3.43769e-05	-1.78054	-1.44709
37284579	rs114741528	6.08589e-10	-1.90604	-3.28274e-10	0.000122729	-1.6236	-3.28274e-10	0.000180222	-1.57083	-3.28274e-10
37284763	rs2271549	1.65195e-10	-1.92045	-1.2896	3.9628e-05	-1.5701	-1.18395	5.89184e-05	-1.47034	-1.21852
37285152	rs2271548	4.84436e-10	-0.663892	-1.4703	2.61714e-05	-1.69985	-1.46906	3.98251e-05	-1.63668	-1.44384
37285188	rs2271547	6.64381e-09	-1.8043e-10	0.484262	0.00131936	-1.8043e-10	0.751326	0.00143212	-1.8043e-10	0.501897
37285522	rs6773419	1.78301e-10	-1.75039	-1.38332	4.18131e-05	-1.29713	-1.40324	6.95497e-05	-1.16922	-1.35375
37285626	rs144389014	6.00324e-10	-1.91971	-3.28274e-10	9.50496e-05	-1.87918	-3.28274e-10	0.000131115	-1.88894	-3.28274e-10
37285693	rs73825038	6.23699e-10	-1.88151	-3.28274e-10	0.000132995	-1.54327	-3.28274e-10	0.000196535	-1.48417	-3.28274e-10
37285915	rs17206772	6.07109e-10	-1.90847	-3.28274e-10	0.000106542	-1.76504	-3.28274e-10	0.000145954	-1.78172	-3.28274e-10
37286195	rs78200573	7.307e-10	-1.72318	-3.28274e-10	0.000180274	-1.2391	-3.28274e-10	0.000260471	-1.20252	-3.28274e-10
37286338	rs151238941	7.43138e-10	-1.7063	-3.28274e-10	0.00022228	-1.02964	-3.28274e-10	0.000344153	-0.923928	-3.28274e-10
37287891	rs7616457	6.102e-10	-1.90339	-3.28274e-10	0.000123946	-1.61373	-3.28274e-10	0.000182158	-1.56014	-3.28274e-10
37288002	rs6550463	1.47362e-10	-1.9242	-1.40009	0.00012952	-0.151593	-1.41815	0.000230356	0.053476	-1.37887
37289234	rs4678953	3.83193e-10	-0.95295	-1.41569	2.48648e-05	-1.79786	-1.42226	3.4412e-05	-1.76579	-1.46082
37289604	rs6800842	3.60902e-10	-0.984835	-1.44374	2.45091e-05	-1.78589	-1.44864	3.45456e-05	-1.75246	-1.47028
37289822	rs336597	1.39609e-10	-1.9225	-1.45584	9.04551e-05	-0.458688	-1.47004	0.000145254	-0.331633	-1.4549
37290210	rs17206856	5.01802e-10	-0.627761	-1.47121	2.57249e-05	-1.7148	-1.47132	3.86792e-05	-1.65362	-1.45609
37290297	rs146117611	1.04444e-09	-1.8043e-10	-1.36594	0.000165354	-1.8043e-10	-1.32549	0.000220448	-1.8043e-10	-1.36935
37293174	rs77597703	2.51668e-10	-1.58638	-1.20269	2.82474e-05	-1.92571	-1.16687	3.61472e-05	-1.92432	-1.2531
37293326	rs62244289	5.99248e-10	-1.9215	-3.28274e-10	0.000146173	-1.44879	-3.28274e-10	0.000190249	-1.51668	-3.28274e-10
37293362	rs188101947	1.01144e-09	-1.8043e-10	-1.39805	0.000159143	-1.8043e-10	-1.36378	0.000213604	-1.8043e-10	-1.40089
37293625	rs35953631	3.44803e-10	-1.01618	-1.45802	2.45037e-05	-1.7734	-1.46135	3.50024e-05	-1.73859	-1.47101
37294074	rs75939845	8.41853e-10	-1.58157	-3.28274e-10	9.06347e-05	-1.92674	-3.28274e-10	0.00012625	-1.92675	-3.28274e-10
37294176	rs150102908	1.18344e-09	-1.8043e-10	-1.241	0.000181849	-1.8043e-10	-1.2304	0.000245852	-1.8043e-10	-1.26029
37294726	rs149256646	6.11913e-10	-1.90059	-3.28274e-10	0.000125196	-1.6037	-3.28274e-10	0.000184145	-1.54929	-3.28274e-10
37295040	rs79485984	3.76539e-09	-0.0835714	-3.28274e-10	0.000253734	-0.897292	-3.28274e-10	0.000339894	-0.93638	-3.28274e-10
37295317	rs146175899	5.97194e-10	-1.92494	-3.28274e-10	0.00013424	-1.53395	-3.28274e-10	0.000219256	-1.37477	-3.28274e-10
37295389	rs4458322	4.61719e-10	-0.71712	-1.4651	2.69776e-05	-1.67647	-1.4621	4.15741e-05	-1.61032	-1.42722
37295576	rs78015537	2.76845e-08	1.91145	-3.28274e-10	0.000178882	-1.24685	-3.28274e-10	0.000219497	-1.37368	-3.28274e-10
37296662	rs62244333	4.86242e-10	-0.663892	-1.46658	2.62989e-05	-1.69985	-1.46421	4.03677e-05	-1.63668	-1.43031
37296826	rs9810522	4.70647e-10	-0.693118	-1.46995	2.27385e-05	-1.83865	-1.47087	3.28382e-05	-1.81136	-1.46206
37297443	rs11714766	4.57784e-10	-0.726264	-1.46452	2.66943e-05	-1.68741	-1.46172	4.10161e-05	-1.62644	-1.42461
37298160	rs80318874	6.13111e-10	-1.89863	-3.28274e-10	0.000126047	-1.59693	-3.28274e-10	0.000185498	-1.54197	-3.28274e-10
37298243	rs56990886	4.83121e-10	-0.670039	-1.46687	2.63584e-05	-1.69723	-1.46456	4.04524e-05	-1.63372	-1.43117
37298476	rs78883197	6.53655e-10	-1.8346	-3.28274e-10	0.000171649	-1.28813	-3.28274e-10	0.000272185	-1.15853	-3.28274e-10
37298888	rs17036166	9.4082e-10	-1.8043e-10	-1.47043	0.000144737	-1.8043e-10	-1.45866	0.000199145	-1.8043e-10	-1.47098
37299214	rs17036169	9.40526e-10	-1.8043e-10	-1.47074	0.000144556	-1.8043e-10	-1.45991	0.000199109	-1.8043e-10	-1.47116
37299759	rs72867525	6.10912e-10	-1.90223	-3.28274e-10	0.000151339	-1.41405	-3.28274e-10	0.000237389	-1.29532	-3.28274e-10
37299798	rs73059479	1.99981e-10	-1.57074	-1.44822	3.5772e-05	-1.41255	-1.44387	5.18878e-05	-1.37213	-1.4438
37299976	rs7637545	3.49454e-10	-1.00058	-1.46023	2.43033e-05	-1.77971	-1.46325	3.47743e-05	-1.74559	-1.47055
37300477	rs7618155	1.3899e-10	-1.92458	-1.4582	8.65158e-05	-0.50282	-1.47043	0.000138505	-0.37765	-1.45646
37301047	rs149411821	6.70294e-10	-1.80946	-3.28274e-10	9.06346e-05	-1.92674	-3.28274e-10	0.00012637	-1.9258	-3.28274e-10
37301175	rs144778389	1.18095e-09	-1.8043e-10	-1.24311	0.000181457	-1.8043e-10	-1.23256	0.000245356	-1.8043e-10	-1.2623
37301498	rs114773607	6.42703e-10	-1.8515	-3.28274e-10	9.07005e-05	-1.92602	-3.28274e-10	0.000126242	-1.92681	-3.28274e-10
37302282	rs11129754	4.4815e-10	-0.752749	-1.4593	2.74562e-05	-1.66532	-1.45567	4.26805e-05	-1.59912	-1.41215
37302408	rs1533321	3.33711e-10	-1.04547	-1.46144	2.4736e-05	-1.76104	-1.46428	3.55133e-05	-1.72493	-1.47018
37302756	rs17036181	6.14995e-10	-1.89556	-3.28274e-10	0.000127352	-1.58663	-3.28274e-10	0.000187572	-1.53085	-3.28274e-10
37303735	rs149727726	6.13111e-10	-1.89863	-3.28274e-10	0.000126047	-1.59693	-3.28274e-10	0.000185498	-1.54197	-3.28274e-10
37304159	rs79887975	6.14995e-10	-1.89556	-3.28274e-10	0.000127352	-1.58663	-3.28274e-10	0.000187572	-1.53085	-3.28274e-10
37304523	rs4621287	1.40754e-10	-1.91878	-1.45138	9.60895e-05	-0.40033	-1.46797	0.000155234	-0.270827	-1.44926
37305153	rs9863168	6.20627e-10	-1.88645	-3.28274e-10	0.000131064	-1.5579	-3.28274e-10	0.000193468	-1.4999	-3.28274e-10
37305480	rs6550466	5.09474e-10	-0.633591	-1.45021	2.6461e-05	-1.71244	-1.44547	4.1287e-05	-1.65094	-1.39353
37305571	rs79735684	8.34024e-10	-1.59092	-3.28274e-10	9.6663e-05	-1.86235	-3.28274e-10	0.000130843	-1.89102	-3.28274e-10
37306360	rs115607601	5.97163e-10	-1.92499	-3.28274e-10	9.75267e-05	-1.85345	-3.28274e-10	0.000134357	-1.86451	-3.28274e-10
37307162	rs62244335	4.77729e-10	-0.688065	-1.46007	2.67786e-05	-1.68943	-1.45654	4.15224e-05	-1.62492	-1.41386
37307714	rs62244336	4.87065e-10	-0.670875	-1.4579	2.66361e-05	-1.69723	-1.45408	4.13968e-05	-1.63271	-1.4091
37307785	rs111334780	4.14515e-10	-0.983101	-1.30697	3.71086e-05	-1.45797	-1.36176	5.52707e-05	-1.4298	-1.32297
37308262	rs73059487	4.8142e-10	-0.677269	-1.46317	2.64229e-05	-1.69922	-1.46013	4.07164e-05	-1.6372	-1.42118
37308532	rs1040073	4.72939e-10	-0.695043	-1.46317	2.66266e-05	-1.69154	-1.46013	4.10702e-05	-1.62855	-1.42118
37311092	rs883523	3.49346e-10	-0.996768	-1.46435	2.40838e-05	-1.78534	-1.4667	3.45837e-05	-1.75278	-1.46885
37311206	rs139388003	6.10583e-10	-1.90276	-3.28274e-10	0.000126249	-1.59533	-3.28274e-10	0.000185515	-1.54188	-3.28274e-10
37311477	rs6791305	4.65291e-10	-0.717529	-1.45699	2.7085e-05	-1.68156	-1.45304	4.2121e-05	-1.61733	-1.40714
37313088	rs7651477	3.36424e-10	-1.06295	-1.43586	2.38003e-05	-1.80885	-1.45503	3.38597e-05	-1.78083	-1.46196
37313367	rs112737080	1.40973e-09	-1.06602	-3.28274e-10	0.000110026	-1.73286	-3.28274e-10	0.000165735	-1.65462	-3.28274e-10
37313572	rs142626196	1.25986e-09	-1.8043e-10	-1.17842	0.000198514	-1.8043e-10	-1.14272	0.000269227	-1.8043e-10	-1.16946
37314059	rs78616193	1.0705e-09	-0.0179978	-1.3233	2.82441e-05	-1.8243	-1.2684	3.39337e-05	-1.85583	-1.38477
37314129	rs17036211	6.15646e-10	-1.89451	-3.28274e-10	0.000127794	-1.58316	-3.28274e-10	0.000188275	-1.52711	-3.28274e-10
37314217	rs17036213	6.14995e-10	-1.89556	-3.28274e-10	0.000127352	-1.58663	-3.28274e-10	0.000187572	-1.53085	-3.28274e-10
37314342	rs73825052	6.22913e-10	-1.88277	-3.28274e-10	0.000132506	-1.54695	-3.28274e-10	0.000195758	-1.48813	-3.28274e-10
37314598	rs76188333	1.00762e-09	-1.8043e-10	-1.40183	0.000160739	-1.8043e-10	-1.3538	0.000209243	-1.8043e-10	-1.42152
37314652	rs17036215	6.2613e-10	-1.87762	-3.28274e-10	0.000134488	-1.5321	-3.28274e-10	0.000198905	-1.47219	-3.28274e-10
37315028	rs144518373	1.31462e-09	-1.8043e-10	-1.13588	0.000185968	-1.8043e-10	-1.208	0.000273035	-1.8043e-10	-1.15541
37315873	rs6805305	4.65291e-10	-0.717529	-1.45699	2.7085e-05	-1.68156	-1.45304	4.2121e-05	-1.61733	-1.40714
37316175	rs114093718	6.40388e-10	-1.8551	-3.28274e-10	9.20768e-05	-1.91096	-3.28274e-10	0.000127825	-1.91435	-3.28274e-10
37317499	rs116721826	7.71746e-09	0.634061	-3.28274e-10	0.00019144	-1.179	-3.28274e-10	0.000243598	-1.26949	-3.28274e-10
37317515	rs3774317	1.87821e-09	-1.8043e-10	-0.779106	0.000341334	-1.8043e-10	-0.600719	0.000492064	-1.8043e-10	-0.566406
37317526	rs3774318	1.87821e-09	-1.8043e-10	-0.779106	0.000341334	-1.8043e-10	-0.600719	0.000492064	-1.8043e-10	-0.566406
37318891	rs141271928	6.14356e-10	-1.8966	-3.28274e-10	0.000126913	-1.59008	-3.28274e-10	0.000186875	-1.53457	-3.28274e-10
37319973	rs80296513	6.20131e-10	-1.88725	-3.28274e-10	0.000130746	-1.56032	-3.28274e-10	0.000192964	-1.50251	-3.28274e-10
37321482	rs77896226	9.40737e-10	-1.8043e-10	-1.47052	0.000144594	-1.8043e-10	-1.45965	0.000199077	-1.8043e-10	-1.47132
37324990	rs9857674	4.4359e-10	-0.756099	-1.46618	2.35677e-05	-1.80554	-1.46816	3.3783e-05	-1.77752	-1.46753
37326022	rs62244337	4.7554e-10	-0.691065	-1.46166	2.61921e-05	-1.70975	-1.45838	4.03479e-05	-1.64994	-1.41754
37326105	rs117333302	9.4464e-10	-1.8043e-10	-1.46637	0.000145218	-1.8043e-10	-1.45534	0.000199223	-1.8043e-10	-1.47059
37326218	rs80190878	6.16309e-10	-1.89343	-3.28274e-10	0.000128241	-1.57967	-3.28274e-10	0.000188985	-1.52335	-3.28274e-10
37327113	rs77481778	6.16309e-10	-1.89343	-3.28274e-10	0.000128241	-1.57967	-3.28274e-10	0.000188985	-1.52335	-3.28274e-10
37329042	rs7612390	6.16309e-10	-1.89343	-3.28274e-10	0.000128241	-1.57967	-3.28274e-10	0.000188985	-1.52335	-3.28274e-10
37329140	rs13072806	9.92206e-10	-1.41725	-3.28274e-10	0.000126213	-1.59561	-3.28274e-10	0.000179148	-1.5768	-3.28274e-10
37329236	rs13072995	4.50561e-10	-0.736085	-1.4706	2.76505e-05	-1.64442	-1.46952	4.21179e-05	-1.57906	-1.44548
37329654	rs4336065	4.28087e-10	-0.788297	-1.46956	2.84302e-05	-1.61812	-1.46801	4.35824e-05	-1.54994	-1.44042
37329851	rs149997861	6.16309e-10	-1.89343	-3.28274e-10	0.000128241	-1.57967	-3.28274e-10	0.000188985	-1.52335	-3.28274e-10
37330878	rs75862470	1.7874e-08	1.47393	-3.28274e-10	0.000142438	-1.47467	-3.28274e-10	0.000178749	-1.57903	-3.28274e-10
37330974	rs77519911	9.42379e-10	-1.8043e-10	-1.46877	0.000143031	-1.8043e-10	-1.47052	0.000200479	-1.8043e-10	-1.4643
37332001	rs75142259	6.16309e-10	-1.89343	-3.28274e-10	0.000128241	-1.57967	-3.28274e-10	0.000188985	-1.52335	-3.28274e-10
37332296	rs79764532	1.05237e-09	-0.0179978	-1.34038	2.73763e-05	-1.8243	-1.2996	3.32593e-05	-1.85583	-1.40485
37332662	rs9879975	6.31326e-10	-1.86936	-3.28274e-10	0.000137592	-1.50929	-3.28274e-10	0.000203831	-1.44772	-3.28274e-10
37332821	rs6791671	3.01293e-10	-1.15987	-1.44923	2.69607e-05	-1.6856	-1.45359	3.82996e-05	-1.64846	-1.47111
37332897	rs11720550	4.69313e-10	-0.696191	-1.46972	2.70159e-05	-1.66893	-1.46823	4.11118e-05	-1.60761	-1.44111
37333551	rs116174102	6.36733e-10	-1.86083	-3.28274e-10	9.14826e-05	-1.91743	-3.28274e-10	0.000128022	-1.91281	-3.28274e-10
37333709	rs62244338	7.59721e-10	-1.68423	-3.28274e-10	9.07762e-05	-1.92518	-3.28274e-10	0.000126273	-1.92657	-3.28274e-10
37333985	rs150653593	9.40141e-10	-1.8043e-10	-1.47115	0.000144162	-1.8043e-10	-1.46264	0.000199148	-1.8043e-10	-1.47097
37334072	rs13317902	6.24701e-10	-1.87991	-3.28274e-10	0.000133614	-1.53862	-3.28274e-10	0.000197518	-1.47918	-3.28274e-10
37334135	rs6550469	3.19856e-10	-1.13688	-1.41243	2.55551e-05	-1.75454	-1.4382	3.63515e-05	-1.7233	-1.44848
37334220	rs80012541	6.16983e-10	-1.89234	-3.28274e-10	0.000128691	-1.57617	-3.28274e-10	0.0001897	-1.51957	-3.28274e-10
37334237	rs115533755	9.40115e-10	-1.8043e-10	-1.47118	0.000144134	-1.8043e-10	-1.46284	0.000199156	-1.8043e-10	-1.47093
37334747	rs77984836	7.15535e-10	-1.74415	-3.28274e-10	9.70704e-05	-1.85814	-3.28274e-10	0.000134578	-1.86287	-3.28274e-10
37335467	rs143538413	1.05806e-09	-1.8043e-10	-1.35299	0.000160749	-1.8043e-10	-1.35374	0.000218602	-1.8043e-10	-1.37776
37335673	rs140758028	1.73788e-09	-1.8043e-10	-0.856756	0.000236993	-1.8043e-10	-0.965548	0.000393615	-1.8043e-10	-0.789643
37335788	rs76255021	6.16983e-10	-1.89234	-3.28274e-10	0.000128691	-1.57617	-3.28274e-10	0.0001897	-1.51957	-3.28274e-10
37336120	rs138505653	6.16309e-10	-1.89343	-3.28274e-10	0.000128241	-1.57967	-3.28274e-10	0.000188985	-1.52335	-3.28274e-10
37339392	rs114962015	6.16983e-10	-1.89234	-3.28274e-10	0.000128691	-1.57617	-3.28274e-10	0.0001897	-1.51957	-3.28274e-10
37339575	rs76231825	6.17669e-10	-1.89123	-3.28274e-10	0.000129145	-1.57264	-3.28274e-10	0.000190421	-1.51578	-3.28274e-10
37341078	rs9857108	6.3688e-10	-1.8606	-3.28274e-10	0.000140804	-1.48621	-3.28274e-10	0.000208928	-1.42303	-3.28274e-10
37341204	rs9819914	6.2891e-10	-1.87319	-3.28274e-10	0.000136163	-1.51973	-3.28274e-10	0.000201562	-1.45892	-3.28274e-10
37341276	rs150565694	9.41158e-10	-1.8043e-10	-1.47007	0.000144818	-1.8043e-10	-1.4581	0.000199075	-1.8043e-10	-1.47134
37341469	rs4283531	4.60382e-10	-0.721951	-1.46317	2.70906e-05	-1.67426	-1.46013	4.19299e-05	-1.60784	-1.42118
37341701	rs62241869	6.19351e-10	-1.88851	-3.28274e-10	0.000175833	-1.26404	-3.28274e-10	0.000226009	-1.34444	-3.28274e-10
37341909	rs11716746	8.5177e-10	-0.226372	-1.34349	2.60825e-05	-1.86915	-1.30317	3.19849e-05	-1.89269	-1.40706
37342372	rs114940685	8.14064e-09	0.687446	-3.28274e-10	0.000244806	-0.933113	-3.28274e-10	0.000321942	-0.990645	-3.28274e-10
37342560	rs114488585	6.18366e-10	-1.8901	-3.28274e-10	0.000129603	-1.5691	-3.28274e-10	0.000191149	-1.51196	-3.28274e-10
37342780	rs76624761	6.18366e-10	-1.8901	-3.28274e-10	0.000129603	-1.5691	-3.28274e-10	0.000191149	-1.51196	-3.28274e-10
37342828	rs114504289	9.40243e-10	-1.8043e-10	-1.47104	0.000144257	-1.8043e-10	-1.46198	0.000199123	-1.8043e-10	-1.47109
37342972	rs60330515	2.97678e-10	-1.16204	-1.45913	2.61423e-05	-1.70772	-1.46231	3.75516e-05	-1.66849	-1.47081
37343427	rs11129755	4.61703e-10	-0.711173	-1.47108	2.28624e-05	-1.83374	-1.47035	3.3459e-05	-1.80575	-1.44895
37343480	rs112543591	6.16983e-10	-1.89234	-3.28274e-10	0.000128691	-1.57617	-3.28274e-10	0.0001897	-1.51957	-3.28274e-10
37344180	rs11129756	2.9181e-10	-1.1762	-1.46488	2.62172e-05	-1.70004	-1.46712	3.79529e-05	-1.66015	-1.46852
37345226	rs6550470	3.02227e-10	-1.15987	-1.44613	2.70359e-05	-1.6856	-1.45081	3.83151e-05	-1.64846	-1.47071
37346055	rs74717100	6.19076e-10	-1.88895	-3.28274e-10	0.000130065	-1.56554	-3.28274e-10	0.000191883	-1.50813	-3.28274e-10
37346319	rs4452278	4.39493e-10	-0.760283	-1.47127	2.30989e-05	-1.82302	-1.47078	3.37645e-05	-1.79438	-1.45123
37346398	rs75143122	6.19076e-10	-1.88895	-3.28274e-10	0.000130065	-1.56554	-3.28274e-10	0.000191883	-1.50813	-3.28274e-10
37347150	rs4574224	4.58352e-10	-0.718417	-1.47112	2.73913e-05	-1.65293	-1.47043	4.15611e-05	-1.58851	-1.44934
37347514	rs113227914	1.36954e-10	-1.92681	-1.47073	2.79795e-05	-1.65262	-1.44949	4.21429e-05	-1.5644	-1.45955
37347630	rs78981945	6.19076e-10	-1.88895	-3.28274e-10	0.000130065	-1.56554	-3.28274e-10	0.000191883	-1.50813	-3.28274e-10
37347640	rs28524477	6.37865e-10	-1.85905	-3.28274e-10	0.000141365	-1.48223	-3.28274e-10	0.000209818	-1.41878	-3.28274e-10
37347877	rs7638631	4.62244e-10	-0.711173	-1.46991	2.29046e-05	-1.83374	-1.4685	3.36932e-05	-1.80575	-1.44197
```
