## Supplementary material for "Characterization of shared and ancestry-specific signals driving complex traits using multi-ancestry fine-mapping": susiex_nc3.cs80.summary

```
# chr3:36348316-37348316
CS_ID	CS_LENGTH	CS_PURITY	MAX_PIP_SNP	BP	REF_ALLELE	ALT_ALLELE	REF_FRQ	BETA	SE	-LOG10P	MAX_PIP	POST-HOC_PROB_POP1	POST-HOC_PROB_POP2
1	9	0.920221	rs9876421	36848316	T,T	C,C	0.650099,0.947421	0.0281639,-0.019516	0.0041455,0.0191524	10.9618,0.511153	0.175775	0.999995	0.224461
2	551	0	rs35481323	36842021	G,G	C,C	0.600398,0.962302	-0.019826,-0.0951265	0.00403651,0.0224433	6.04426,4.64784	0.285884	0.250306	0.631029
3	905	0	rs78281089	36460043	NA,A	NA,G	NA,0.972222	NA,-0.0750247	NA,0.0260119	NA,2.40633	0.0102058	0.297701	0.478353
```
