## Supplementary material for "Characterization of shared and ancestry-specific signals driving complex traits using multi-ancestry fine-mapping": orig_s1_snps

```
rs148349093
rs34484573
rs2246832
rs2247036
rs9819511
rs13316065
rs145820576
rs77941694
rs62260729
rs2352974
rs59357103
rs10865959
rs17598137
rs2352975
rs10049413
rs2276864
rs143436976
rs2280405
rs35441946
rs6797500
rs2681780
rs2777888
rs2681781
rs62260755
rs3796386
rs67070774
rs116708156
rs11130222
rs141352122
rs2883059
rs9821675
rs9859813
rs13326300
rs28478136
rs6446187
rs952594
rs11716961
rs1317154
rs138282747
rs1317571
rs62260756
rs55692411
rs34654589
rs62262060
rs1317215
rs36022378
rs11712056
rs9862795
rs7613360
rs116501020
rs77719387
rs9813644
rs150399044
rs9843653
rs11713193
rs1062633
rs12637681
rs7627864
rs12489386
rs12495831
rs4395393
rs55643042
rs6795703
rs11130223
rs111873781
rs111226181
rs2230590
rs201143436
rs41291716
rs11130224
rs12493565
rs7615206
rs3774758
rs3774759
rs3733134
rs3733135
rs2230593
rs2280406
rs77567985
rs150173449
rs140867372
rs58025924
rs61729114
rs2352984
rs868891
rs146998023
rs191534350
rs7634084
rs9848497
rs58766761
rs145925405
rs182952025
rs150628303
rs142344547
rs11709573
rs151160597
rs35275715
rs34034116
rs191185501
rs62262093
rs143296746
rs62262095
rs115438673
rs6774354
rs62262096
rs112524388
rs190848966
rs116661925
rs13091525
rs35917071
rs6771546
rs57009357
rs71325001
rs150478785
rs62262097
rs7613875
rs7627910
rs113420322
rs55751738
rs7621026
rs7609971
rs77747031
rs143845105
rs6772095
rs73079033
rs62262099
rs11717829
rs4688760
rs12638046
rs62262100
rs111389326
rs11721204
rs11925156
rs72942333
rs7615318
rs11706185
rs62262104
rs62262105
rs12630917
rs138074169
rs12630959
rs71326904
rs11709503
rs62262106
rs80037828
rs148234802
rs11130225
rs11130226
rs11130227
rs150156796
rs138736131
rs6792892
rs139125439
rs13077403
rs187049861
rs13079006
rs13083396
rs2624843
rs138772768
rs2883057
rs141815183
rs62262114
rs112093796
rs58621288
rs62262116
rs77033961
rs111742464
rs62262117
rs12496973
rs146998160
rs11130228
rs12631306
rs12636669
rs12631309
rs62262118
rs2352969
rs2252833
rs61731329
rs140844720
rs4688759
rs6446189
rs35065728
rs2624819
rs2681779
rs2681778
rs62262136
rs11130229
rs61491513
rs11130230
rs71326907
rs2624821
rs11916261
rs34691305
rs6780731
rs11130233
rs112827798
rs2681776
rs142500578
rs62262138
rs4688690
rs9853222
rs116789950
rs74665992
rs13082703
rs13060128
rs146958887
rs112222273
rs12485600
rs34080578
rs2353579
rs4688758
rs2624832
rs11923132
rs35012435
rs17657664
rs17657688
rs1986599
rs4688757
rs4688689
rs3774733
rs6767381
rs11925192
rs11130237
rs7628058
rs12637222
rs4688756
rs6765484
rs62262144
rs73079046
rs11130239
rs4688688
rs12631608
rs12634780
rs9812936
rs7635601
rs111401003
rs11711814
rs112666031
rs2353586
rs2353587
rs6787892
rs75024436
rs9881008
rs62262145
rs7634917
rs7645466
rs6446190
rs6446191
rs57575459
rs150490645
rs2624818
rs75729494
rs6799579
rs2526752
rs9861216
rs116606483
rs12490944
rs6446193
rs7650214
rs115865640
rs114284573
rs11713562
rs12629129
rs78051028
rs73079076
rs13071931
rs12107768
rs4688755
rs12637457
rs2526751
rs35375092
rs142613277
rs6446194
rs35849525
rs62262148
rs78501564
rs11130240
rs9866695
rs2526750
rs7621352
rs138014720
rs6446195
rs7624030
rs7634441
rs143050036
rs9844201
rs66851636
rs62263578
rs12486808
rs12486832
rs4688754
rs4688753
rs148796705
rs112634398
rs2526749
rs7430334
rs9814664
rs12631248
rs181984632
rs2526748
rs79479418
rs111382624
rs9682295
rs140962298
rs2526747
rs150155617
rs12495114
rs17304079
rs41291718
rs62263580
rs144406288
rs2624824
rs59802870
rs6446197
rs2624823
rs184156467
rs9311446
rs6762477
rs12486470
rs62263584
rs2245365
rs11924711
rs2624815
rs11920034
rs6793528
rs13097720
rs138916547
rs115669815
rs112940497
rs2023953
rs138446255
rs2023952
rs11924670
rs146187328
rs11916999
rs79480342
rs2624822
rs2240329
rs2023951
rs147725436
rs111844308
rs3774734
rs62263586
rs62263588
rs149787889
rs12494077
rs2240328
rs2240327
rs12494172
rs7061
rs2526743
rs2624816
rs62263590
rs150845673
rs2624817
rs62263591
rs143827255
rs34831713
rs112512657
rs71326915
rs142577483
rs12494916
rs55924524
rs12492291
rs10049087
rs76298543
rs7650241
rs143336190
rs9681286
rs9311447
rs144972783
rs2526754
rs2247510
rs77580539
rs35333166
rs2240326
rs2624853
rs2013208
rs115261880
rs17225749
rs62263596
rs62263597
rs2624834
rs7648652
rs6808044
rs13095697
rs2856234
rs115583888
rs1061474
rs140724462
rs141938556
rs3733133
rs6778802
rs2301166
rs62263600
rs17729979
rs62263602
rs1138536
rs13066140
rs2624825
rs2624826
rs2624829
rs12636045
rs12636232
rs2856238
rs2856237
rs2071208
rs2071207
rs62260770
rs2071206
rs11928995
rs2008877
rs115192074
rs142619404
rs2624848
rs62260771
rs2526391
rs4688686
rs114955564
rs2014830
rs2189691
rs7428430
rs2624847
rs13100903
rs71326918
rs7642934
rs2526388
rs2526387
rs2014004
rs2526386
rs2003485
rs2624846
rs739983
rs74403826
rs12636449
rs148149389
rs2526385
rs2526383
rs11714286
rs112269639
rs2526400
rs2526399
rs73080976
rs2526398
rs2526397
rs2526396
rs141449209
rs2526395
rs2526394
rs2526393
rs73080977
rs6800021
rs2526392
rs2526390
rs2526389
rs2859580
rs2624842
rs73080980
rs1046953
rs2624841
rs12631337
rs2624840
rs35124980
rs11710277
rs75602844
rs146088243
rs2518797
rs13069856
rs2188151
rs2624839
rs79155184
rs75208336
rs140081490
rs3774745
rs113953796
rs60429865
rs2624838
rs2624837
rs2518796
rs3774749
rs147919666
rs3774750
rs62260773
rs143208781
rs2518795
rs2624836
rs2624835
rs3774751
rs1005678
rs6446201
rs183270404
rs144893978
rs2624833
rs73080990
rs73080992
rs140750015
rs67627084
rs13059311
rs9831967
rs9832454
rs13085567
rs11714799
rs9858297
rs148641669
rs146674222
rs6446202
rs111744323
rs13067082
rs7642692
rs1046956
rs2073726
rs11717349
rs12632110
rs12637671
rs11711407
rs14321
rs112415945
rs57842657
rs9858059
rs11716820
rs3755831
rs11919418
rs13064381
rs34877766
rs6807194
rs185904276
rs7612733
rs112824661
rs34276912
rs7617915
rs111875034
rs57462170
rs4688745
rs141150840
rs1858828
rs145281230
rs2236939
rs35219849
rs35137368
rs2236940
rs35768187
rs2236941
rs62260792
rs2236942
rs149261446
rs74461473
rs2282749
rs76644847
rs78020607
rs739431
rs35926495
rs56048629
rs886075
rs35742391
rs115258642
rs79499880
rs7636862
rs114779882
rs140191313
rs145831787
rs9878345
rs41305602
rs9883222
rs11716295
rs147797513
rs147427338
rs73082903
rs60247651
rs62260798
rs142550625
rs115425584
rs6768830
rs58051625
rs115561554
rs139348851
rs1894324
rs10510755
rs114872512
rs57319506
rs57453427
rs2298952
rs2298953
rs2298954
rs9836046
rs12721536
rs762707
rs28763896
rs71583822
rs2097247
rs9851719
rs9852677
rs2282751
rs2236944
rs11715758
rs115899015
rs181394846
rs41291724
rs9830408
rs4547694
rs4141060
rs77097132
rs35915701
rs9839427
rs143885784
rs148188800
rs11916258
rs188024255
rs3755832
rs3806708
rs9875873
rs7641224
rs55689339
rs4688739
rs146920089
rs41291728
rs762705
rs6776145
rs112911401
rs150356212
rs12635953
rs12629572
rs78165652
rs115696506
rs138558275
rs1076872
rs74398439
rs13100173
rs200299389
rs3774753
rs34484133
rs76130291
rs11545105
rs34136796
rs1283
rs116482870
rs113603579
3:50340996_T_C
rs62260802
rs138555089
rs62260803
rs149952098
rs55933602
rs78138837
rs148506936
rs139379641
rs75987913
rs9877046
rs61382127
rs116570617
rs709210
rs7629917
rs115961639
rs11549673
rs142171159
rs73082910
rs2073498
rs78501918
rs2236947
rs34495934
rs2073499
rs57838764
rs79536844
rs147944291
rs6446203
rs78166579
rs1989839
rs2301639
rs73082914
rs2233474
rs150718057
rs73082917
rs77217288
rs143438532
rs114081069
rs113275492
rs3836533
rs587663159
rs45536634
rs2239801
rs149761786
rs76846888
rs2071803
rs41308228
rs11914549
rs2236948
rs78671882
rs2269569
rs2071802
rs58415636
rs5030977
rs41308273
rs144048414
rs56287038
rs7614770
rs7617345
rs139145737
rs2236950
rs2236951
rs71326929
rs2236952
rs2236953
rs2236954
rs77801231
rs62260810
rs141566050
rs115586086
rs762897
rs148115848
rs762895
rs2236955
rs79316393
rs2073496
rs2298955
rs734767
rs1107265
rs2282752
rs12490042
rs62260811
rs2282753
rs2282754
rs138650894
rs79685183
rs7613681
rs2236956
rs2236957
rs17606778
rs2236958
rs2236959
rs2282755
rs74994278
rs74448976
rs77753325
rs147367607
rs11712474
rs77798485
rs2236961
rs9828829
rs2236962
rs2236963
rs62260813
rs6767505
rs17606896
rs2236964
rs187495655
rs80094684
rs2282756
rs2236965
rs111243025
rs6446206
rs13087550
rs743754
rs143026203
rs116375541
rs916217
rs7647409
rs77495508
rs1034409
rs114613304
rs2236967
rs183507293
rs1540293
rs9835537
rs41295964
rs113669272
rs2236968
rs138693802
rs114397936
rs11917680
rs147121806
rs35896972
rs28428559
rs2236971
rs2236972
rs2236973
rs2236974
rs62260815
rs28580410
rs79642742
rs743757
rs11928538
rs2282758
rs76985526
rs12488468
rs9883635
rs9849892
rs9817768
rs9837658
rs762898
rs11917269
rs743756
rs61493458
rs2236975
rs71326932
rs2236976
rs62260817
rs2236977
rs2236978
rs2236979
rs114541445
rs9832993
rs2236981
rs114744033
rs9837861
rs2236982
rs142774456
rs116653549
rs2236983
rs9843693
rs41308226
rs2157328
rs2187815
rs9854585
rs77983325
rs743859
rs743857
rs2282760
rs116162163
rs2236984
rs4688720
rs7649603
rs9863307
rs9311453
rs34866311
rs76312831
rs73835503
rs114982205
rs116062681
rs929047
rs9814606
rs2236987
rs34547772
rs2236988
rs2236989
rs144881474
rs113044297
rs12637870
rs4688719
rs11130250
rs7642779
rs2236990
rs9990256
rs11918571
rs73082936
rs916288
rs41291734
rs78431498
rs2282762
rs13099869
rs60697422
rs73082941
rs562546832
rs8180034
rs11715725
rs736471
rs114614876
rs6787890
rs6788459
rs2027854
rs12492113
rs4688718
rs13090170
rs56766970
rs1467916
rs1467914
rs6786523
rs12494849
rs1467913
rs41499647
rs56050567
rs114506524
rs9867588
rs58432784
rs35684775
rs743856
rs763030
rs35829757
rs6792502
rs79821347
rs6807916
rs73835511
rs78342753
rs35053615
rs7613931
rs9814874
rs35335661
rs35986136
rs36059704
rs35198275
rs752183
rs71326934
rs61423002
rs61018691
rs57361338
rs73835516
rs1107312
rs73835517
rs116427462
rs34860383
rs34704833
rs36046126
rs34762184
rs35908181
rs3806706
rs73082948
rs12493985
rs34267788
rs34434811
rs35864641
rs4533647
rs750510
rs62262960
rs78395062
rs754298
rs9868262
rs11715134
rs35694819
rs13084476
rs17050991
rs12491812
rs79402695
rs61574029
rs79321595
rs61613532
rs146695916
rs61193866
rs72938758
rs4688714
rs11720093
rs12487817
rs12486143
rs750453
rs4688713
rs6766638
rs114783302
rs34756253
rs11719998
rs73835531
rs67425923
rs17050995
rs142922893
rs144954862
rs7652260
rs398703
rs7628500
rs12491425
rs4688712
rs628081
rs13091933
rs17051000
rs146714917
rs6784166
rs78393402
rs73084740
rs35714264
rs420536
rs391620
rs12494094
rs77462565
rs13076850
rs56170012
rs60552073
rs399484
rs73084757
rs4688710
rs809454
rs6787521
rs11130252
rs55913858
rs56116307
rs443030
rs56153510
rs35690191
rs115287501
rs665912
rs129310
rs2269506
rs13083004
rs118103718
rs1034405
rs2269505
rs35655236
rs41291736
rs34399912
rs113014003
rs114644068
rs80068458
rs145852774
rs34166957
rs3804627
rs2232245
rs34584636
rs2227293
rs2232248
rs2355321
rs417592
rs112970572
rs399971
rs62262965
rs2227280
rs116108034
rs388483
rs139853420
rs17787569
rs2269507
rs2232253
rs2285090
rs3749265
rs1894459
rs67588094
rs695170
rs79192940
rs34646335
rs34889917
rs441516
rs59949730
rs12494326
rs67813889
rs34202063
rs2355323
rs146753195
rs140440099
rs13094336
rs61316441
rs4688707
rs114158393
rs7646236
rs73086963
rs201198
rs201197
rs114344914
rs201196
rs71326937
rs453570
rs490634
rs201194
rs201193
rs175634
rs114038753
rs2239753
rs2239752
rs143786338
rs622502
rs78292306
rs1872184
rs2239751
rs114161669
rs6768300
rs414171
rs809451
rs743753
rs873985
rs1076904
rs201339741
rs34632971
rs375544
rs62263011
rs813243
rs66867590
rs3804628
rs71326939
rs79176091
rs3792325
rs616589
rs3792328
3:50665540_A_C
rs115269729
rs34846525
rs616689
rs41308269
rs55852549
rs2040397
rs3804632
rs112256201
rs147064444
rs9868889
rs13084771
rs448028
rs396302
rs650655
rs443436
rs685887
rs13096264
rs13096772
rs808148
rs808149
rs79850873
rs6791880
rs6783922
rs6771348
rs71326941
rs4476497
rs9682401
rs745356
rs147674866
rs876105
rs876104
rs876103
rs11711534
rs60877431
rs9879397
rs1385025
rs11130254
rs2170840
rs115482549
rs6446208
rs12491440
rs112870327
rs12489607
rs4688705
rs145436636
rs7637429
rs4261877
rs12492540
rs34492910
rs77563310
rs17051043
rs17051045
rs78292799
rs900735
rs728902
rs728901
rs1013233
rs72942785
rs12492093
rs78104031
rs57910827
rs12492982
rs113739481
rs35531616
rs34390947
rs35429015
rs55996371
rs11716398
rs36011798
rs72942794
rs77124719
rs80033764
rs34848480
rs68191286
rs6794155
rs61549968
rs59036236
rs2076927
rs751851
rs62263042
rs74422202
rs12486717
rs1971976
rs13085096
rs13089719
rs56347941
rs13075344
rs34985176
rs73072416
rs73072418
rs56856095
rs141655545
rs3943212
rs6779819
rs34266990
rs35566897
rs13094785
rs34866096
rs56142306
rs2035484
rs6796769
rs112879712
rs2086827
rs62260125
rs6776224
rs55672941
rs6446210
rs55748593
rs77553353
rs6446212
rs62260127
rs9826757
rs113649916
rs28412709
rs112656971
rs7615703
rs11130255
rs114318273
rs71326944
rs7645212
rs71326945
rs1966921
rs73072438
rs114554694
rs1563684
rs62260128
rs73072442
rs2168866
rs2125369
rs2609038
rs73072446
rs75077622
rs35170043
rs13089255
rs2609036
rs2609035
rs2355341
rs1458387
rs6778680
rs34773360
rs7611428
rs11710858
rs6446213
rs72944726
rs72944730
rs1824281
rs17659990
rs17051403
rs936406
rs936405
rs1458386
rs75978636
rs1965263
rs1463497
rs1463496
rs1975834
rs1824280
rs4429624
rs1902960
rs4688703
rs7650574
rs7629253
rs2883652
rs6800008
rs184608585
rs6446214
rs7652715
rs12639126
rs73072475
rs6446215
rs182797915
rs202185712
rs1563683
rs2125366
rs4688702
rs73072483
rs9820606
rs9824522
rs9825535
rs9867489
rs9831288
rs185434127
rs62260152
rs145340006
rs75851136
rs11712367
rs5000953
rs4485709
rs12495399
rs6775012
rs62260153
rs9839684
rs138524520
rs36091095
rs2675802
rs73072496
rs9824444
rs60552386
rs6784055
rs62260156
rs4028317
rs7428695
rs2675810
rs2608989
rs2675809
rs11927030
rs2608988
rs34058359
rs13060835
rs34627371
rs77125954
rs62260158
rs6783865
rs4688698
rs2609008
rs13095920
rs2675769
rs7621650
rs2675771
rs2675772
rs2675773
rs2675774
rs148996405
rs35140911
rs148179194
rs4482663
rs2609025
rs2609024
rs12486154
rs2675777
rs145692731
rs148121598
rs9830082
rs2199051
rs2609007
rs35517507
rs2675816
rs61676409
rs2609006
rs116054851
rs2609005
rs72942530
rs2262810
rs2199050
rs2262811
rs2355350
rs17660179
rs2609003
rs2675813
rs34602347
rs34900426
rs2675812
rs2675827
rs4688696
rs12496601
rs9838283
rs2609001
rs35098074
rs2125365
rs7639828
rs62261860
rs2675806
rs140021702
rs147462817
rs2608999
rs6446220
rs140406358
rs34048522
rs67410403
rs71329007
rs4688695
rs73074994
rs73074997
rs79264818
rs11717049
rs12486828
rs140778304
rs2608997
rs13095706
rs13075377
rs11928733
rs13096268
rs34456131
rs11130259
rs3106826
rs79295073
rs3101107
rs11914934
rs11915036
rs6446222
rs62258667
rs7639301
rs12497067
rs2675800
rs9844519
rs2675799
rs72942567
rs1598926
rs12492367
rs138523729
rs2675794
rs12487821
rs2675793
rs2675792
rs34712521
rs114297667
rs12490519
rs2609037
rs79695765
rs76699816
rs2168863
rs2675791
rs2675790
rs2675789
rs67316637
rs2675788
rs12494776
rs2609020
rs2675787
rs114646090
rs9869945
rs149834433
rs2609021
rs1947607
rs2609022
rs34576538
rs17660513
rs34320663
rs3940822
rs2675828
rs60602904
rs2675829
rs2085587
rs2085588
rs2061388
rs62258671
rs11921011
rs2675830
rs62258672
rs114025812
rs73833887
rs2609031
rs1966920
rs1471177
rs13065995
rs2608993
rs114701174
rs12494708
rs71329008
rs2675832
rs10510754
rs2675834
rs2675835
rs2675836
rs115168092
rs60088142
rs2675837
rs2355696
rs2355697
rs56844171
rs58356214
rs2085580
rs2045511
rs2045510
rs17051468
rs115888014
rs2675804
rs4346542
rs12491402
rs111914568
rs13099712
rs13100403
rs116772900
rs2125364
rs75377711
rs11917538
rs6763990
rs2675784
rs2608990
rs2219432
rs2219431
rs1458385
rs1379874
rs1379873
rs115778686
rs9875961
rs60917457
rs2609019
rs1379875
rs7638082
rs73079138
rs2609018
rs1531271
rs1531270
rs9859692
rs4688752
rs2085586
rs2085585
rs2085584
rs62258674
rs146245122
rs13072085
rs116739049
rs4130897
rs73079145
rs2085583
rs150198841
rs2085582
rs115981680
rs6770954
rs36057916
rs77561225
rs2609016
rs7642158
rs11921930
rs2219433
rs12639243
rs2675825
rs2609028
rs2125368
rs140958184
rs77031559
rs2675822
rs2675821
rs2262847
rs1841067
rs137989594
rs1598927
rs2675819
rs71329014
rs2168865
rs189012487
rs1598928
rs62257803
rs4530518
rs4346541
rs2355700
rs78848524
rs66472954
rs67672341
rs67211895
rs35193996
rs2355702
rs4511895
rs148366291
rs34058795
rs144358790
rs151017204
rs146838416
rs116492618
rs4552340
rs78956898
rs76747326
rs7633959
rs13084627
rs76644123
rs12490039
rs192612777
rs6795573
rs71329017
rs66684483
rs79829948
rs74365977
rs557579152
rs11928389
rs13093798
rs141606272
rs13088434
rs72937253
rs74844562
rs62257807
rs72937251
rs112213545
rs11130263
rs145426311
rs2355705
rs73079191
rs6769733
rs34972378
rs62257806
rs140184249
rs60746111
rs80351783
rs151209464
rs12485524
rs62257814
rs13085320
rs4446201
rs13086545
rs144343956
rs61627377
rs2355707
rs13092418
rs13097480
rs141383067
rs75945821
rs35071080
rs7625232
rs75206874
rs142340979
rs13085759
rs137943402
rs73081114
rs4452323
rs13088041
rs35842302
rs13088988
rs72937262
rs34006781
rs72937265
rs35082196
rs13090437
rs28762180
rs4447760
rs35122553
rs34307982
rs67895930
rs34640865
rs79802124
rs150245860
rs12492850
rs35150418
rs34075959
rs67794896
rs68096338
rs4688697
rs34855107
rs78367270
rs143189157
rs7616183
rs141778723
rs138360806
rs75767837
rs149246503
rs4688693
rs139064121
rs112564820
rs57732473
rs35121433
rs35190976
rs36018544
rs116771349
rs7627266
rs34786937
rs34184643
rs60898829
rs71329023
rs68130118
rs34284887
rs74966608
rs67843425
rs73081144
rs61108141
rs7623868
rs7623976
rs115848957
rs7429494
rs35499413
rs78831030
rs80044051
rs4078296
rs36110549
rs66626892
rs12488948
rs4131887
rs112040988
rs62257822
rs62257823
rs9832952
rs140470091
rs13079565
rs13079136
rs9868870
rs62257828
rs35492420
rs34628582
rs12488831
rs62257830
rs73081159
rs71329026
rs6446239
rs7372342
rs60882641
rs112271582
rs58720544
rs7433217
rs35875816
rs34481683
rs146911705
rs149318788
rs61638760
rs72937299
rs13086922
rs6771085
rs141494203
rs13097744
rs57642230
rs60184902
rs139488306
rs6763779
rs6763781
rs192053058
rs9869826
rs34836308
rs55675754
rs79073578
rs75848843
rs66793762
rs6810241
rs13085827
rs4132022
rs55900868
rs115072729
rs71329027
rs6775938
rs13077958
rs34438446
rs9879725
rs36056105
rs13069365
rs111362255
rs9838433
rs115916770
rs113846841
rs188105644
rs67445615
rs114961666
rs9823942
rs55785224
rs12488700
rs7372046
rs60292376
rs57378417
rs7427615
rs4073739
rs11130267
rs12494214
rs35693100
rs35273485
rs34040634
rs12490502
rs13093289
rs12491206
rs7428086
rs143035667
rs7426759
rs7614482
rs6446243
rs12185906
rs73083294
rs7429035
rs116453951
rs115680081
rs189033023
rs7629809
rs35481031
rs140470008
rs13062018
rs34002537
rs6446245
rs13064199
rs72939228
rs7614881
rs12496621
rs10865962
rs34926239
rs73085212
rs75058195
rs75051563
rs74960356
rs9813718
rs147735228
rs36174390
rs9681865
rs150156948
rs150421637
rs9713647
rs9682672
rs9682095
rs55698738
rs9681429
rs9682254
rs9681573
rs9681582
rs62257841
rs9757419
rs9758600
rs9877272
rs80127151
rs77325548
rs11715556
rs9818841
rs9682552
rs9860862
rs9823453
rs9861513
rs9311460
rs34563986
rs9311461
rs76333733
rs551075341
rs9682922
rs9848873
rs112825716
rs9284887
rs9284888
rs9713241
rs62257853
rs115594777
rs11919195
rs4557193
rs9837334
rs4244699
rs142851874
rs6445717
rs72943130
rs7610901
rs115878179
rs4438692
rs4443210
rs72943137
rs4323036
rs74812279
rs13088462
rs4555554
rs4566574
rs139059097
rs115638822
rs73085254
rs4373098
rs7638732
rs149212515
rs13324500
rs13061003
rs55966607
rs4336150
rs182132166
rs12493359
rs71329041
rs9865977
rs7614171
rs4927975
rs4541436
rs6800279
rs4574329
rs4596182
rs116045856
rs6445600
rs6445603
rs6768601
rs72943166
rs11130273
rs11710311
rs7629420
rs6796642
rs4927976
rs7653539
rs74633589
rs6779430
rs115548871
rs9857727
rs76761409
rs78933579
rs4927960
rs4511931
rs7373592
rs4927977
rs11920441
rs4505743
rs4507294
rs78909740
rs142664566
rs138682866
rs4586853
rs4348025
rs4572801
rs4263323
rs28470684
rs11919932
rs115916952
rs113017997
rs6445750
rs4615113
rs4530566
rs4377512
rs6795272
rs6787773
rs4613496
rs4511933
rs4491946
rs4244700
rs4927961
rs4582086
rs141905262
rs4488874
rs9850021
rs6445779
rs73087211
rs73087213
rs13080170
rs116282251
rs6445802
rs6808206
rs4244701
rs4244702
rs4244703
rs146696682
rs9863847
rs146862786
rs35356497
rs4244704
rs6445843
rs4446244
rs7611873
rs7653451
rs13060972
rs4444745
rs4269109
rs7615291
rs34684795
rs9828200
rs4927978
rs4927979
rs4927980
rs4639007
rs4434173
rs4639008
rs115627076
rs77289618
rs113284266
rs6799211
rs6799240
rs4464493
rs4317135
rs140354230
rs4465974
rs12494165
rs73087240
rs7629433
rs4356848
rs62260377
rs72941919
rs6793613
rs12485754
rs6793648
rs6446011
rs4353834
rs4286453
rs7639161
rs9865532
rs55874849
rs4511930
rs4309762
rs6809524
rs144694502
rs4927982
rs4927983
rs4267675
rs4390967
rs4309763
rs7640263
rs7652655
rs7652818
rs4478114
rs6772197
rs6446118
rs6767329
rs6806090
rs4927984
rs148999878
rs4487270
rs4589968
rs4586852
rs4927985
rs114518780
rs4927986
rs4364203
rs59682667
rs12485331
rs6446167
rs6446168
rs7643781
rs76393166
rs4244696
rs114247865
rs11716837
rs73087274
rs74705706
rs62260389
rs11130274
rs9839484
rs9839860
rs9841339
rs73087278
rs6775483
rs143939215
rs4293735
rs4359843
rs7614785
rs141620699
rs7630616
rs7630730
rs4927957
rs4927964
rs4927965
rs57406588
```
