## Supplementary material for "Characterization of shared and ancestry-specific signals driving complex traits using multi-ancestry fine-mapping": orig_s2_snps

```
rs143366962
rs145352758
rs2246832
rs2247036
rs9819511
rs13316065
rs140896884
rs148195548
rs62260729
rs2352974
rs10865959
rs2352975
rs142259589
rs10049413
rs2276864
rs2280405
rs74685087
rs6797500
rs142781986
rs2681780
rs2777888
rs2681781
rs3796386
rs151178404
rs11130222
rs2883059
rs9821675
rs9859813
rs13326300
rs28478136
rs6446187
rs572745656
rs952594
rs61689372
rs1317154
rs1317571
rs62260756
rs55692411
rs34654589
rs62262060
rs1317215
rs140387785
rs116853129
rs191720269
rs36022378
rs11712056
rs9862795
rs185587280
rs7613360
rs9813644
rs9843653
rs143178096
rs11713193
rs79328051
rs1062633
rs181220703
rs12637681
rs7627864
rs12489386
rs12495831
rs55643042
rs6795703
rs11130223
rs111873781
rs111226181
rs111816721
rs143096514
rs56273948
rs2230590
rs41291716
rs11130224
rs12493565
rs7615206
rs3774758
rs3774759
rs3733134
rs3733135
rs2280406
rs77567985
rs75195683
rs2293018
rs150173449
rs545390832
rs143113597
rs58025924
rs61729114
rs2352984
rs868891
rs7634084
rs9848497
rs58766761
rs142344547
rs11709573
rs35275715
rs34034116
rs62262093
rs62262095
rs6774354
rs62262096
rs112524388
rs6771546
rs57009357
rs150478785
rs7613875
rs7627910
rs113420322
rs55751738
rs7621026
rs7609971
rs113865541
rs149960472
rs201260149
rs6772095
rs62262099
rs11717829
rs117128632
rs4688760
rs12638046
rs62262100
rs111389326
rs11721204
rs148513267
rs147753536
rs11925156
rs72942333
rs11706185
rs148459332
rs62262104
rs62262105
rs12630917
rs12630959
rs11709503
rs80037828
rs11130225
rs11130226
rs11130227
rs138736131
rs78394565
rs6792892
rs139125439
rs13077403
rs13079006
rs183306060
rs2624843
rs2883057
rs62262114
rs112093796
rs187010029
rs58621288
rs62262116
rs77033961
rs62262117
rs12496973
rs11130228
rs12631306
rs12636669
rs12631309
rs2352969
rs2252833
rs4688759
rs145911699
rs6446189
rs35065728
rs2624819
rs2681779
rs2681778
rs62262136
rs11130229
rs531121986
rs61491513
rs11130230
rs2624821
rs11916261
rs149747316
rs117383145
rs6780731
rs11130233
rs112827798
rs2681776
rs62262138
rs4688690
rs9853222
rs116789950
rs74665992
rs13082703
rs13060128
rs112222273
rs12485600
rs34080578
rs149839920
rs2353579
rs117859697
rs4688758
rs79700057
rs2624832
rs11923132
rs17657664
rs74283344
rs17657688
rs4688757
rs4688689
rs3774733
rs6767381
rs143282955
rs11925192
rs11130237
rs7628058
rs12637222
rs4688756
rs6765484
rs62262144
rs11130239
rs4688688
rs12631608
rs12634780
rs9812936
rs111401003
rs112666031
rs2353586
rs2353587
rs76286335
rs9881008
rs62262145
rs7634917
rs7645466
rs117617823
rs186416801
rs6446190
rs6446191
rs57575459
rs150490645
rs183491335
rs188538467
rs2624818
rs75729494
rs6799579
rs9861216
rs12490944
rs6446193
rs7650214
rs11713562
rs12629129
rs78051028
rs73079076
rs12107768
rs4688755
rs12637457
rs2526751
rs118163823
rs117095078
rs6446194
rs62262148
rs11130240
rs9866695
rs2526750
rs7621352
rs6446195
rs7624030
rs7634441
rs143050036
rs9844201
rs66851636
rs142394610
rs62263578
rs12486808
rs12486832
rs4688754
rs4688753
rs2526749
rs7430334
rs9814664
rs12631248
rs2526748
rs111382624
rs9682295
rs2526747
rs12495114
rs62263580
rs2624824
rs59802870
rs6446197
rs140490352
rs2624823
rs9311446
rs6762477
rs12486470
rs149806752
rs62263584
rs2245365
rs11924711
rs183102033
rs2624815
rs78565722
rs11920034
rs6793528
rs115669815
rs2023953
rs2023952
rs11924670
rs11916999
rs2624822
rs2240329
rs2023951
rs3774734
rs62263586
rs62263588
rs12494077
rs2240328
rs2240327
rs12494172
rs117965516
rs7061
rs137926552
rs2526743
rs2624816
rs62263590
rs2624817
rs62263591
rs34831713
rs112512657
rs12494916
rs12492291
rs10049087
rs76298543
rs186610792
rs7650241
rs9681286
rs2526754
rs2247510
rs35333166
rs2240326
rs2624853
rs185062240
rs2013208
rs185304734
rs146209360
rs62263596
rs62263597
rs144867066
rs2624834
rs149113544
rs6808044
rs73835203
rs2856234
rs117321322
rs3733132
rs181781543
rs1061474
rs140724462
rs3733133
rs6778802
rs2301166
rs118030924
rs62263600
rs74610735
rs1138536
rs2624825
rs2624826
rs2624829
rs12636045
rs17050922
rs12636232
rs2856238
rs2856237
rs2071208
rs2071207
rs62260770
rs2071206
rs77982881
rs11928995
rs2008877
rs138127225
rs2624848
rs62260771
rs147444766
rs142130726
rs4688686
rs78681494
rs2014830
rs7428430
rs2624847
rs13100903
rs7642934
rs2526388
rs2526386
rs2003485
rs75473458
rs60034796
rs739983
rs12491177
rs12636449
rs148149389
rs2526385
rs189552277
rs147813922
rs2526383
rs138478719
rs11714286
rs58191283
rs2526400
rs58137261
rs2526396
rs12054052
rs2526395
rs2526394
rs2526393
rs3774736
rs6800021
rs2526392
rs2526389
rs2021734
rs79025934
rs2859580
rs2624842
rs73080980
rs2072054
rs2072053
rs1046953
rs12631337
rs74595980
rs2624840
rs3774739
rs2188151
rs2624839
rs4688747
rs117239638
rs3774741
rs75208336
rs141801960
rs3774745
rs60429865
rs2624838
rs2624837
rs142994930
rs2518796
rs3774748
rs3774749
rs3774750
rs62260773
rs2518795
rs2624836
rs3774751
rs3774752
rs75992351
rs1005678
rs6446201
rs73080990
rs73080992
rs67627084
rs9831967
rs9832454
rs13085567
rs11714799
rs148641669
rs146674222
rs12639175
rs6446202
rs186560909
rs7642692
rs77798063
rs2073726
rs11717349
rs12632110
rs4688746
rs12637645
rs11711407
rs182139438
rs57842657
rs9858059
rs11716820
rs3755830
rs3755831
rs75504962
rs4688684
rs11919418
rs34877766
rs191500076
rs60276643
rs193278357
rs12487392
rs9882618
rs7612733
rs12485909
rs182902110
rs4688683
rs57462170
rs142487983
rs4688745
rs139207956
rs2006199
rs1858828
rs118160556
rs2236939
rs4141407
rs2236940
rs77984349
rs2236941
rs2236942
rs4688744
rs2282749
rs12635271
rs146635867
rs78020607
rs739431
rs35926495
rs56048629
rs137946337
rs375366868
rs2282750
rs150849136
rs79499880
rs149845881
rs145831787
rs12498048
rs587730343
rs12631192
rs117898093
rs4688682
rs9883222
rs587747203
rs75047196
rs73082903
rs4688742
rs60247651
rs144766900
rs117398803
rs79241059
rs2236943
rs58051625
rs74904072
rs10510755
rs4688741
rs7645537
rs182065786
rs12634557
rs12634583
rs57319506
rs2298952
rs2298953
rs2298954
rs201632611
rs12721536
rs12485390
rs2097247
rs9852677
rs2282751
rs2236944
rs11715758
rs118188122
rs185731969
rs41291724
rs9830408
rs188823486
rs4547694
rs371723833
rs74686281
rs79217622
rs4141060
rs77097132
rs12497018
rs9839427
rs3755832
rs80063532
rs3806708
rs2269430
rs186383509
rs57978992
rs4688739
rs12492880
rs12490837
rs2269431
rs2071203
rs59658833
rs76183352
rs762705
rs141193817
rs79753521
rs6776145
rs4688738
rs150356212
rs4688736
rs12635953
rs12493693
rs12494414
rs77967087
rs142104077
rs12629572
rs2229647
rs2071205
rs117692440
rs138558275
rs1076872
rs2071204
rs74398439
rs13100173
rs3774753
rs2269432
rs145949543
rs2285043
rs72932959
rs2285044
rs34136796
rs117179004
rs138951582
rs143778450
3:50340996_T_C
3:50340996_T_A
rs12488302
rs149952098
rs377652320
rs151241807
rs79145265
rs57944420
rs78138837
rs78073598
rs145042586
rs12488235
rs12634784
rs12631938
rs4688734
rs76579309
rs139379641
rs374528934
rs12492683
rs11130248
rs12054403
rs9877046
rs12495261
rs80031801
rs35455589
rs709210
rs4688733
rs4688732
rs79010741
rs11549673
rs2236946
rs144233132
rs2073497
rs12488879
rs73082910
rs2073498
rs78501918
rs72932987
rs80125713
rs79117849
rs146763973
rs2236947
rs190126585
rs9311449
rs4688728
rs3774754
rs2073499
rs57838764
rs79536844
rs117344582
rs147944291
rs149145410
rs4688725
rs3213621
rs1989839
rs2301639
rs201896308
rs4688724
rs4688679
rs2073500
rs73082914
rs2233476
rs2233474
rs2233473
rs182965524
rs58181992
rs35587949
rs79012548
rs146582711
rs117634736
rs77217288
rs189124941
rs2071801
rs3836533
rs3774755
rs192987706
rs45536634
rs144559371
rs12496815
rs2239801
rs76846888
rs2071804
rs2071803
rs150839696
rs12629047
rs12629853
rs2236948
rs2236949
rs187300757
rs78671882
3:50411556_G_A
rs12489057
rs2269569
rs2071802
rs12490809
rs79937307
rs12485286
rs75017764
rs117760698
rs182383311
rs2269568
rs7614770
rs2236950
rs2236951
rs139444529
rs189194030
rs2236952
rs75418694
rs2236953
rs117600296
rs117858399
rs2236954
rs142549690
rs115310229
rs9311451
rs762897
rs762895
rs2236955
rs146280821
rs2073496
rs2298955
rs734767
rs1107265
rs2282752
rs12490042
rs2282753
rs2282754
rs7613681
rs2236956
rs2236957
rs77483950
rs144831784
rs2236958
rs2236959
rs73833363
rs4688722
rs2282755
rs369676189
rs138015072
rs147507102
rs560181637
rs527618603
rs2236960
rs2236961
rs9828829
rs75129392
rs2236962
rs2236963
rs6767505
rs2236964
rs9839996
rs115757282
rs76734502
rs7626470
rs2282756
rs2236965
rs79787036
rs6446206
rs13087550
rs743754
rs916217
rs7647409
rs1034409
rs2236966
rs79935684
rs145244097
rs2236967
rs9875233
rs1540293
rs9835537
rs2236968
rs147472537
rs80161213
rs2282757
rs74740161
rs2236969
rs2236970
rs60391761
rs11917680
rs3213520
rs28428559
rs2236971
rs2236972
rs2236973
rs2236974
rs28580410
rs184258139
rs59619552
rs743757
rs77226922
rs78661034
rs2282758
rs12488468
rs9883635
rs9812540
rs9817768
rs9837658
rs762898
rs11917269
rs743756
rs61493458
rs28493735
rs2236975
rs9834856
rs9834579
rs117654337
rs9839266
rs59167171
rs58462551
rs71326932
rs2236976
rs62260817
rs2236977
rs117268912
rs2236978
rs2236979
rs79183523
rs9832993
rs2236980
rs2236981
rs9837861
rs2236982
rs9880285
rs2236983
rs9843693
rs2157328
rs2187815
rs9854585
rs743859
rs743857
rs2282760
rs2282761
rs80231164
rs2236984
rs4688721
rs4688720
rs78964043
rs7649603
rs9863307
rs9863857
rs9311453
rs73835503
rs78999018
rs2236985
rs2236986
rs79984120
rs144991048
rs929047
rs140768314
rs9814606
rs2236987
rs2236988
rs2236989
rs12637870
rs150489533
rs80316826
rs4688719
rs11130250
rs7642779
rs9311455
rs74764336
rs147400454
rs79379501
rs2236990
rs9990256
rs73082936
rs916288
rs2282762
rs13099869
rs78997807
rs60697422
rs74530845
rs73082941
rs8180034
rs11715725
rs736471
rs6787890
rs116885806
rs80049775
rs6788459
rs2027854
rs12492113
rs4688718
rs59101538
rs56766970
rs1467916
rs1467914
rs6786523
rs12494849
rs1467913
rs41499647
rs12495808
rs555012060
rs9867588
rs58432784
rs35684775
rs743856
rs763030
rs35829757
rs147504953
rs12494707
rs6792502
rs79821347
rs6807916
rs73835511
rs35053615
rs7613931
rs9814874
rs35335661
rs35986136
rs36059704
rs35198275
rs752183
rs150679923
rs71326934
rs61423002
rs61018691
rs57361338
rs73835516
rs1107312
rs73835517
rs34860383
rs34704833
rs36046126
rs34762184
rs35908181
rs3806706
rs73082948
rs12493985
rs34267788
rs34434811
rs35864641
rs4533647
rs750510
rs754298
rs4688716
rs11715134
rs35694819
rs4688715
rs76600689
rs116925460
rs117258445
rs13084476
rs17050991
rs77516299
rs12491812
rs57591074
rs61574029
rs61613532
rs61193866
rs72938758
rs4688714
rs149000659
rs11720093
rs150346039
rs12487817
rs12486143
rs750453
rs4688713
rs6766638
rs34756253
rs11719998
rs73835531
rs67425923
rs17050995
rs7652260
rs529380973
rs398703
rs12491425
rs4688712
rs628081
rs13091933
rs17051000
rs6784166
rs73084740
rs35714264
rs420536
rs391620
rs12494094
rs13076850
rs116890310
rs117219453
rs139606809
rs4640555
rs56170012
rs60552073
rs399484
rs73084757
rs4688710
rs809454
rs6787521
rs11130252
rs143367823
rs443030
rs17051014
rs35690191
rs665912
rs129310
rs2269506
rs13083004
rs118103718
rs1034405
rs2269505
rs35655236
rs34399912
rs146634968
rs3804627
rs34584636
rs186122455
rs2227293
rs2227292
rs2232248
rs2355321
rs417592
rs399971
rs183180224
rs2227280
rs388483
rs17787569
rs2269507
rs762889
rs2232253
rs2285090
rs3752449
rs76995058
rs3749265
rs1894459
rs67588094
rs695170
rs79192940
rs4688709
rs34889917
rs441516
rs59949730
rs12494326
rs141067988
rs2239750
rs67813889
rs34202063
rs77461480
rs2355323
rs117295690
rs13094336
rs61316441
rs4688707
rs7646236
rs201198
rs201197
rs114344914
rs201196
rs71326937
rs453570
rs490634
rs117543888
rs201194
rs201193
rs175634
rs74957911
rs117227840
rs2239753
rs2239752
rs622502
rs1872184
rs2239751
rs6768300
rs414171
rs809451
rs743753
rs138788385
rs201339741
rs147430081
rs34632971
rs375544
rs62263011
rs813243
rs66867590
rs116923890
rs3792323
rs3804628
rs3804629
rs3792325
rs616589
rs3792327
rs3792328
rs59909173
3:50665540_A_C
rs34846525
rs616689
rs17051038
rs2040397
rs58427389
rs144057279
rs3804632
rs9868889
rs13084771
rs150151525
rs138636117
rs448028
rs396302
rs137893299
rs650655
rs78685844
rs443436
rs685887
rs13096264
rs13096772
rs808148
rs808149
rs6791880
rs6783922
rs6771348
rs71326941
rs4476497
rs9682401
rs745356
rs876105
rs876104
rs876103
rs11711534
rs60877431
rs9879397
rs79159165
rs1385025
rs2170840
rs6446208
rs12491440
rs12489607
rs4688705
rs4261877
rs12492540
rs34492910
rs17051043
rs17051045
rs900735
rs728902
rs728901
rs1013233
rs72942785
rs12492093
rs78104031
rs57910827
rs12492982
rs35531616
rs34390947
rs35429015
rs11716398
rs36011798
rs72942794
rs77124719
rs80033764
rs34848480
rs369008921
rs68191286
rs6794155
rs181265123
rs61549968
rs59036236
rs2076927
rs751851
rs12486717
rs1971976
rs13085096
rs13089719
rs13075344
rs1077215
rs34985176
rs73072418
rs56856095
rs138835577
rs3943212
rs6779819
rs34266990
rs35566897
rs13094785
rs34866096
rs2035484
rs150066411
rs6796769
rs2086827
rs184116433
rs62260125
rs58529408
rs149490411
rs6776224
rs6446210
rs77553353
rs6446212
rs9826757
rs113649916
rs74726635
rs28412709
rs112656971
rs7615703
rs11130255
rs148508727
rs71326944
rs7645212
rs71326945
rs1966921
rs73072438
rs1563684
rs62260128
rs73072442
rs2168866
rs2125369
rs144058882
rs190103349
rs35170043
rs13089255
rs2609036
rs2609035
rs2355341
rs1458387
rs6778680
rs34773360
rs7611428
rs11710858
rs6446213
rs72944726
rs72944730
rs1824281
rs74489388
rs17051403
rs936406
rs936405
rs1458386
rs75978636
rs1965263
rs1463497
rs1463496
rs1975834
rs1824280
rs4429624
rs1902960
rs4688703
rs144509287
rs7650574
rs7629253
rs2883652
rs6800008
rs139685089
rs6446214
rs7652715
rs12639126
rs73072475
rs6446215
rs202185712
rs1563683
rs2125366
rs4688702
rs73072483
rs9820606
rs9824522
rs9825535
rs9867489
rs9831288
rs62260152
rs11712367
rs5000953
rs4485709
rs12495399
rs6775012
rs9839684
rs371863763
rs2675802
rs75595893
rs9824444
rs60552386
rs181101685
rs62260156
rs4028317
rs2675810
rs148526875
rs2608989
rs2675809
rs11927030
rs2608988
rs34058359
rs13060835
rs77998445
rs34627371
rs77125954
rs6783865
rs4688698
rs2609008
rs13095920
rs2675769
rs141245887
rs7621650
rs2675771
rs2675772
rs2675773
rs2675774
rs76847536
rs35140911
rs4482663
rs61557316
rs2609025
rs2609024
rs12486154
rs144955874
rs2675777
rs145692731
rs148121598
rs150144969
rs9830082
rs182799288
rs2199051
rs2609007
rs35517507
rs116915188
rs2675816
rs61676409
rs2609006
rs2609005
rs72942530
rs2262810
rs2199050
rs2355350
rs17660179
rs2609003
rs2675813
rs34602347
rs34900426
rs2675812
rs117849134
rs2675827
rs4688696
rs12496601
rs9838283
rs2609001
rs35098074
rs147614989
rs7639828
rs62261860
rs2675806
rs2608999
rs6446220
rs34048522
rs116991238
rs75943683
rs67410403
rs71329007
rs4688695
rs73074994
rs73074997
rs79264818
rs11717049
rs79842041
rs12486828
rs2608997
rs13095706
rs13075377
rs11928733
rs13096268
rs34456131
rs147112955
rs11130259
rs3106826
rs79295073
rs3101107
rs148732098
rs141473884
rs11914934
rs11915036
rs6446222
rs62258667
rs7639301
rs12497067
rs2675800
rs9844519
rs2675799
rs72942567
rs1598926
rs12492367
rs138523729
rs2675794
rs12487821
rs2675793
rs2675792
rs34712521
rs12490519
rs77907284
rs2609037
rs79695765
rs2168863
rs2675791
rs2675790
rs2675789
rs67316637
rs2675788
rs12494776
rs2609020
rs2675787
rs9869945
rs2609021
rs1947607
rs2609022
rs34576538
rs17660513
rs34320663
rs3940822
rs2675828
rs60602904
rs2675829
rs2085587
rs2085588
rs2061388
rs62258671
rs11921011
rs189590207
rs2675830
rs62258672
rs73833887
rs2609031
rs1966920
rs1471177
rs13065995
rs2608993
rs12494708
rs71329008
rs2675832
rs10510754
rs2675834
rs2675835
rs2675836
rs60088142
rs2675837
rs144866201
rs2355696
rs2355697
rs56844171
rs58356214
rs2085580
rs2045511
rs2045510
rs17051468
rs138962473
rs115888014
rs2675804
rs4346542
rs12491402
rs111914568
rs13099712
rs13100403
rs2125364
rs11917538
rs6763990
rs2675784
rs2608990
rs2219432
rs2219431
rs1458385
rs1379874
rs1379873
rs9875961
rs60917457
rs2609019
rs1379875
rs7638082
rs2609018
rs1531271
rs1531270
rs9859692
rs4688752
rs2085586
rs2085585
rs2085584
rs13072085
rs146044884
rs2085582
rs6770954
rs36057916
rs77561225
rs77027002
rs2609016
rs7642158
rs11921930
rs74509778
rs2219433
rs12639243
rs2675825
rs2609028
rs2125368
rs77031559
rs2675822
rs2675821
rs2262847
rs1841067
rs1598927
rs80257383
rs2675819
rs71329014
rs2168865
rs1598928
rs74947469
rs62257803
rs4530518
rs4346541
rs2355700
rs66472954
rs67672341
rs67211895
rs35193996
rs2355702
rs138617371
rs4511895
rs148366291
rs34058795
rs144358790
rs576269189
rs151017204
rs4552340
rs78956898
rs76747326
rs7633959
rs146662777
rs13084627
rs76644123
rs12490039
rs6795573
rs71329017
rs66684483
rs79829948
rs74365977
rs557579152
rs11928389
rs13093798
rs13088434
rs72937253
rs62257807
rs72937251
rs112213545
rs11130263
rs2355705
rs73079191
rs12497196
rs6769733
rs181183923
rs34972378
rs62257806
rs151209464
rs12485524
rs62257814
rs13085320
rs150105468
rs4446201
rs13086545
rs61627377
rs2355707
rs13092418
rs13097480
rs75945821
rs35071080
rs7625232
rs75206874
rs142340979
rs140888694
rs569246657
rs145460602
rs13085759
rs137943402
rs73081114
rs4452323
rs13088041
rs35842302
rs13088988
rs72937262
rs34006781
rs72937265
rs35082196
rs28762180
rs4447760
rs35122553
rs34307982
rs67895930
rs34640865
rs118157523
rs12492850
rs35150418
rs34075959
rs67794896
rs68096338
rs4688697
rs34855107
rs78367270
rs143189157
rs7616183
rs141778723
rs138360806
rs75767837
rs149246503
rs4688693
rs139064121
rs117742814
rs112564820
rs57732473
rs35121433
rs35190976
rs36018544
rs76201741
rs7627266
rs34786937
rs34184643
rs60898829
rs71329023
rs68130118
rs67843425
rs73081144
rs61108141
rs7623868
rs7623976
rs79581101
rs35499413
rs78459504
rs140038119
rs7427526
rs4078296
rs36110549
rs66626892
rs12488948
rs4131887
rs78601534
rs76766938
rs62257823
rs9832952
rs142860803
rs13079565
rs13079136
rs9868870
rs35492420
rs34628582
rs12488831
rs12629842
rs73081159
rs140282196
rs6446239
rs7372342
rs60882641
rs112271582
rs58720544
rs7433217
rs35875816
rs34481683
rs149216182
rs61638760
rs72937299
rs13086922
rs6771085
rs57642230
rs60184902
rs6763779
rs6763781
rs9869826
rs144825588
rs34836308
rs191562418
rs66793762
rs78657447
rs6810241
rs13085827
rs4132022
rs55900868
rs71329027
rs6775938
rs13077958
rs34438446
rs9879725
rs77166744
rs118098222
rs186719756
rs36056105
rs13069365
rs9838433
rs67445615
rs9823942
rs74610908
rs55785224
rs12488700
rs7372046
rs60292376
rs57378417
rs7427615
rs4073739
rs142654390
rs11130267
rs12494214
rs35693100
rs35273485
rs34040634
rs76293890
rs12490502
rs13093289
rs12491206
rs7428086
rs7426759
rs7614482
rs6446243
rs140535840
rs12185906
rs7429035
rs144702524
rs7629809
rs35481031
rs13062018
rs34002537
rs372676501
rs6446245
rs13064199
rs72939228
rs7614881
rs12496621
rs148083563
rs139797870
rs10865962
rs76442143
rs73085212
rs75058195
rs75051563
rs74960356
rs9813718
rs9681865
rs150156948
rs9713647
rs9682672
rs185478836
rs9682095
rs55698738
rs9681429
rs9682254
rs116976165
rs9681573
rs9681582
rs62257841
rs9757419
rs9758600
rs9877272
rs117140996
rs80127151
3:51054365_A_G
rs11715556
rs9818841
rs9860862
rs9823453
rs9861513
rs9311460
rs34563986
rs9311461
rs117856338
rs9682922
rs9848873
rs149089342
rs9284887
rs9284888
rs9713241
rs62257853
rs185444778
rs4557193
rs9837334
rs4244699
rs6445717
rs77682803
rs72943130
rs7610901
rs4438692
rs4443210
rs72943137
rs4323036
rs4555554
rs4566574
rs4373098
rs7638732
rs13324500
rs13061003
rs4336150
rs12493359
rs143233786
rs9865977
rs7614171
rs4927975
rs12495384
rs4541436
rs6800279
rs4574329
rs4596182
rs6445600
rs6445603
rs6768601
rs72943166
rs11130273
rs7629420
rs6796642
rs4927976
rs4639006
rs7653539
rs74633589
rs6779430
rs9857727
rs4927960
rs4511931
rs138715742
rs7373592
rs4927977
rs11920441
rs4505743
rs4507294
rs78909740
rs4586853
rs4348025
rs4572801
rs4263323
rs28470684
rs11919932
rs6445750
rs4615113
rs4530566
rs4377512
rs6795272
rs6787773
rs4613496
rs4511933
rs4491946
rs4244700
rs4927961
rs4582086
rs4488874
rs9850021
rs6445779
rs73087213
rs13080170
rs6445802
rs6808206
rs4244701
rs4244702
rs4244703
rs9863847
rs77967913
rs35356497
rs4244704
rs76089552
rs6445843
rs4446244
rs7611873
rs7653451
rs13060972
rs4444745
rs4269109
rs74283367
rs7615291
rs9828200
rs4927978
rs4927979
rs4927980
rs4927981
rs4639007
rs4434173
rs4639008
rs139984417
rs77289618
rs6799211
rs4464493
rs4317135
rs4465974
rs12494165
rs7629433
rs4356848
rs62260377
rs58434191
rs79492725
rs72941919
rs6793613
rs12485754
rs6793648
rs6446011
rs4353834
rs4286453
rs7639161
rs9865532
rs4511930
rs4309762
rs6809524
rs144339268
rs4927982
rs4927983
rs139920737
rs4267675
rs4390967
rs142050701
rs4309763
rs149619347
rs7640263
rs7652655
rs7652818
rs4478114
rs6772197
rs6446118
rs6767329
rs6806090
rs4927984
rs4487270
rs4589968
rs4586852
rs4927985
rs114518780
rs4927986
rs4364203
rs59682667
rs12485331
rs6446167
rs6446168
rs7643781
rs4244696
rs11716837
rs73087274
rs11130274
rs9839484
rs9839860
rs9841339
rs73087278
rs6775483
rs117848365
rs4293735
rs4359843
rs7614785
rs7630616
rs7630730
rs4927957
rs4927964
rs4927965
rs151313134
rs74590141
rs57406588
```
