## Supplementary material for "Characterization of shared and ancestry-specific signals driving complex traits using multi-ancestry fine-mapping": s1.afreq

```
#CHROM	ID	REF	ALT	ALT_FREQS	OBS_CT
3	rs148349093	C	A	0.00894632	1006
3	rs34484573	G	A	0.128231	1006
3	rs2246832	A	T	0.473161	1006
3	rs2247036	C	T	0.469185	1006
3	rs9819511	C	T	0.304175	1006
3	rs13316065	C	T	0.304175	1006
3	rs145820576	A	C	0.00894632	1006
3	rs77941694	G	T	0.163022	1006
3	rs62260729	T	C	0.307157	1006
3	rs2352974	C	T	0.466203	1006
3	rs59357103	G	A	0.158052	1006
3	rs10865959	G	C	0.308151	1006
3	rs17598137	C	A	0.0934394	1006
3	rs2352975	T	C	0.310139	1006
3	rs10049413	A	G	0.310139	1006
3	rs2276864	T	C	0.310139	1006
3	rs143436976	A	T	0.0188867	1006
3	rs2280405	G	C	0.480119	1006
3	rs35441946	G	A	0.0328032	1006
3	rs6797500	T	A	0.0745527	1006
3	rs2681780	C	T	0.49006	1006
3	rs2777888	A	G	0.491054	1006
3	rs2681781	A	G	0.491054	1006
3	rs62260755	C	G	0.217694	1006
3	rs3796386	G	A	0.414513	1006
3	rs67070774	G	A	0.139165	1006
3	rs116708156	A	T	0.0149105	1006
3	rs11130222	A	T	0.414513	1006
3	rs141352122	A	G	0.0119284	1006
3	rs2883059	T	C	0.415507	1006
3	rs9821675	A	G	0.488072	1006
3	rs9859813	G	A	0.0745527	1006
3	rs13326300	G	A	0.0745527	1006
3	rs28478136	C	G	0.0755467	1006
3	rs6446187	C	A	0.49006	1006
3	rs952594	G	A	0.415507	1006
3	rs11716961	G	A	0.102386	1006
3	rs1317154	T	C	0.491054	1006
3	rs138282747	G	A	0.0198807	1006
3	rs1317571	T	G	0.810139	1006
3	rs62260756	C	T	0.0745527	1006
3	rs55692411	G	A	0.415507	1006
3	rs34654589	C	G	0.414513	1006
3	rs62262060	C	T	0.0745527	1006
3	rs1317215	G	A	0.0745527	1006
3	rs36022378	T	C	0.197813	1006
3	rs11712056	T	C	0.437376	1006
3	rs9862795	A	T	0.512922	1006
3	rs7613360	C	T	0.383698	1006
3	rs116501020	C	T	0.0149105	1006
3	rs77719387	T	A	0.0129225	1006
3	rs9813644	G	A	0.0745527	1006
3	rs150399044	G	A	0.0487078	1006
3	rs9843653	T	C	0.492048	1006
3	rs11713193	G	A	0.497018	1006
3	rs1062633	T	C	0.498012	1006
3	rs12637681	T	C	0.0745527	1006
3	rs7627864	C	G	0.421471	1006
3	rs12489386	G	T	0.0745527	1006
3	rs12495831	A	C	0.0745527	1006
3	rs4395393	T	A	0.027833	1006
3	rs6795703	C	T	0.496024	1006
3	rs11130223	G	C	0.0745527	1006
3	rs111873781	C	T	0.0954274	1006
3	rs111226181	G	T	0.171968	1006
3	rs2230590	T	C	0.497018	1006
3	rs201143436	G	A	0.0149105	1006
3	rs41291716	G	A	0.0745527	1006
3	rs11130224	T	A	0.494036	1006
3	rs12493565	C	T	0.0745527	1006
3	rs7615206	T	C	0.421471	1006
3	rs3774758	C	G	0.497018	1006
3	rs3774759	G	T	0.421471	1006
3	rs3733134	C	T	0.421471	1006
3	rs3733135	G	A	0.497018	1006
3	rs2230593	C	T	0.0626243	1006
3	rs2280406	G	A	0.491054	1006
3	rs77567985	G	A	0.0745527	1006
3	rs150173449	G	A	0.0745527	1006
3	rs140867372	G	A	0.0228628	1006
3	rs58025924	G	A	0.0745527	1006
3	rs61729114	G	A	0.0745527	1006
3	rs2352984	T	C	0.421471	1006
3	rs868891	A	G	0.421471	1006
3	rs146998023	C	T	0.00795229	1006
3	rs191534350	T	C	0.0168986	1006
3	rs7634084	A	T	0.496024	1006
3	rs9848497	T	C	0.497018	1006
3	rs58766761	A	G	0.0745527	1006
3	rs145925405	G	A	0.0129225	1006
3	rs182952025	G	C	0.0149105	1006
3	rs150628303	A	G	0.0417495	1006
3	rs142344547	G	A	0.0606362	1006
3	rs11709573	C	T	0.421471	1006
3	rs151160597	T	A	0.00894632	1006
3	rs35275715	A	G	0.421471	1006
3	rs34034116	C	A	0.421471	1006
3	rs191185501	G	A	0.0248509	1006
3	rs62262093	T	C	0.497018	1006
3	rs143296746	G	C	0.0119284	1006
3	rs62262095	C	T	0.0745527	1006
3	rs115438673	A	G	0.0159046	1006
3	rs6774354	G	A	0.421471	1006
3	rs62262096	A	G	0.0745527	1006
3	rs112524388	T	G	0.170974	1006
3	rs190848966	C	A	0.0248509	1006
3	rs116661925	A	C	0.0159046	1006
3	rs13091525	G	T	0.122266	1006
3	rs35917071	T	A	0.0874751	1006
3	rs6771546	T	C	0.519881	1006
3	rs57009357	G	A	0.0745527	1006
3	rs71325001	G	C	0.0874751	1006
3	rs150478785	C	G	0.196819	1006
3	rs62262097	G	A	0.11332	1006
3	rs7613875	C	A	0.534791	1006
3	rs7627910	T	C	0.460239	1006
3	rs113420322	G	A	0.0745527	1006
3	rs55751738	A	G	0.519881	1006
3	rs7621026	A	G	0.519881	1006
3	rs7609971	C	T	0.520875	1006
3	rs77747031	G	C	0.027833	1006
3	rs143845105	A	G	0.00596421	1006
3	rs6772095	C	T	0.520875	1006
3	rs73079033	T	C	0.102386	1006
3	rs62262099	T	C	0.0745527	1006
3	rs11717829	C	T	0.11332	1006
3	rs4688760	C	T	0.692843	1006
3	rs12638046	C	T	0.0745527	1006
3	rs62262100	T	A	0.0745527	1006
3	rs111389326	G	A	0.196819	1006
3	rs11721204	C	T	0.437376	1006
3	rs11925156	A	G	0.0745527	1006
3	rs72942333	T	C	0.520875	1006
3	rs7615318	C	T	0.248509	1006
3	rs11706185	G	A	0.444334	1006
3	rs62262104	C	T	0.0745527	1006
3	rs62262105	A	G	0.0745527	1006
3	rs12630917	G	A	0.0745527	1006
3	rs138074169	C	T	0.0357853	1006
3	rs12630959	C	T	0.0745527	1006
3	rs71326904	C	T	0.249503	1006
3	rs11709503	G	T	0.444334	1006
3	rs62262106	A	G	0.249503	1006
3	rs80037828	G	A	0.0745527	1006
3	rs148234802	C	T	0.0109344	1006
3	rs11130225	C	T	0.0745527	1006
3	rs11130226	T	G	0.519881	1006
3	rs11130227	A	G	0.519881	1006
3	rs150156796	T	C	0.0377734	1006
3	rs138736131	G	T	0.0626243	1006
3	rs6792892	T	C	0.520875	1006
3	rs139125439	A	G	0.0974155	1006
3	rs13077403	G	A	0.445328	1006
3	rs187049861	C	A	0.0178926	1006
3	rs13079006	G	T	0.445328	1006
3	rs2624843	G	A	0.519881	1006
3	rs138772768	G	A	0.0119284	1006
3	rs2883057	C	T	0.520875	1006
3	rs141815183	C	T	0.0328032	1006
3	rs62262114	G	A	0.445328	1006
3	rs112093796	C	T	0.0745527	1006
3	rs58621288	G	A	0.0745527	1006
3	rs62262116	A	G	0.0745527	1006
3	rs77033961	T	G	0.0745527	1006
3	rs111742464	G	T	0.102386	1006
3	rs62262117	C	T	0.0745527	1006
3	rs12496973	T	C	0.519881	1006
3	rs146998160	A	G	0.026839	1006
3	rs11130228	C	T	0.519881	1006
3	rs12631306	A	T	0.0745527	1006
3	rs12636669	C	T	0.0745527	1006
3	rs12631309	A	T	0.0755467	1006
3	rs62262118	G	A	0.249503	1006
3	rs2352969	G	C	0.195825	1006
3	rs2252833	G	A	0.519881	1006
3	rs61731329	C	T	0.0218688	1006
3	rs140844720	C	T	0.0188867	1006
3	rs4688759	T	C	0.11332	1006
3	rs6446189	A	G	0.520875	1006
3	rs35065728	T	C	0.518887	1006
3	rs2624819	G	T	0.445328	1006
3	rs2681778	T	C	0.519881	1006
3	rs11130229	T	C	0.519881	1006
3	rs61491513	C	G	0.0745527	1006
3	rs11130230	A	G	0.0745527	1006
3	rs71326907	G	A	0.027833	1006
3	rs2624821	G	A	0.195825	1006
3	rs11916261	G	A	0.0745527	1006
3	rs34691305	G	A	0.0308151	1006
3	rs6780731	A	G	0.521869	1006
3	rs11130233	T	G	0.519881	1006
3	rs112827798	G	A	0.0745527	1006
3	rs2681776	G	A	0.445328	1006
3	rs142500578	C	T	0.0119284	1006
3	rs62262138	G	A	0.0745527	1006
3	rs4688690	G	A	0.520875	1006
3	rs9853222	T	C	0.520875	1006
3	rs116789950	A	G	0.0745527	1006
3	rs74665992	C	T	0.195825	1006
3	rs13082703	T	C	0.445328	1006
3	rs13060128	A	G	0.519881	1006
3	rs146958887	G	A	0.0606362	1006
3	rs112222273	C	T	0.0745527	1006
3	rs12485600	A	G	0.521869	1006
3	rs34080578	A	C	0.520875	1006
3	rs2353579	C	T	0.519881	1006
3	rs4688758	G	A	0.520875	1006
3	rs2624832	C	T	0.444334	1006
3	rs11923132	G	A	0.0745527	1006
3	rs35012435	C	T	0.249503	1006
3	rs17657664	T	G	0.445328	1006
3	rs17657688	T	C	0.445328	1006
3	rs1986599	T	G	0.115308	1006
3	rs4688757	T	C	0.520875	1006
3	rs4688689	C	T	0.520875	1006
3	rs3774733	C	G	0.520875	1006
3	rs6767381	A	G	0.520875	1006
3	rs11925192	G	A	0.519881	1006
3	rs11130237	A	G	0.0745527	1006
3	rs7628058	G	A	0.520875	1006
3	rs12637222	C	G	0.0745527	1006
3	rs4688756	T	A	0.519881	1006
3	rs6765484	C	T	0.487078	1006
3	rs62262144	G	T	0.0745527	1006
3	rs73079046	G	T	0.0725646	1006
3	rs11130239	G	A	0.0745527	1006
3	rs4688688	C	G	0.804175	1006
3	rs12631608	T	A	0.0745527	1006
3	rs12634780	A	T	0.560636	1006
3	rs9812936	C	T	0.560636	1006
3	rs7635601	T	A	0.243539	1006
3	rs111401003	G	A	0.0745527	1006
3	rs11711814	T	G	0.101392	1006
3	rs112666031	G	A	0.0745527	1006
3	rs2353586	G	T	0.478131	1006
3	rs2353587	G	A	0.478131	1006
3	rs6787892	G	A	0.250497	1006
3	rs75024436	A	G	0.0149105	1006
3	rs9881008	C	T	0.478131	1006
3	rs62262145	C	G	0.0745527	1006
3	rs7634917	T	G	0.478131	1006
3	rs7645466	G	T	0.553678	1006
3	rs6446190	C	G	0.479125	1006
3	rs6446191	T	C	0.553678	1006
3	rs57575459	C	G	0.0745527	1006
3	rs150490645	G	C	0.100398	1006
3	rs2624818	G	A	0.110338	1006
3	rs75729494	T	A	0.0755467	1006
3	rs6799579	T	C	0.804175	1006
3	rs2526752	G	T	0.937376	1006
3	rs9861216	T	C	0.479125	1006
3	rs116606483	A	G	0.0129225	1006
3	rs12490944	G	A	0.0745527	1006
3	rs6446193	T	C	0.479125	1006
3	rs7650214	T	C	0.479125	1006
3	rs115865640	G	A	0.0198807	1006
3	rs114284573	G	A	0.0159046	1006
3	rs11713562	G	C	0.479125	1006
3	rs12629129	A	G	0.0745527	1006
3	rs73079076	C	A	0.100398	1006
3	rs13071931	G	A	0.250497	1006
3	rs12107768	G	T	0.804175	1006
3	rs4688755	G	A	0.478131	1006
3	rs12637457	G	T	0.0745527	1006
3	rs2526751	T	C	0.478131	1006
3	rs35375092	G	A	0.250497	1006
3	rs142613277	G	A	0.0208748	1006
3	rs6446194	T	A	0.553678	1006
3	rs35849525	T	C	0.256461	1006
3	rs62262148	C	T	0.0745527	1006
3	rs78501564	C	T	0.0357853	1006
3	rs11130240	G	A	0.0745527	1006
3	rs9866695	G	T	0.478131	1006
3	rs2526750	A	G	0.554672	1006
3	rs7621352	A	C	0.478131	1006
3	rs138014720	A	T	0.055666	1006
3	rs6446195	A	G	0.553678	1006
3	rs7624030	A	C	0.553678	1006
3	rs7634441	G	A	0.553678	1006
3	rs143050036	C	T	0.0924453	1006
3	rs9844201	A	C	0.553678	1006
3	rs66851636	C	T	0.479125	1006
3	rs62263578	T	C	0.0745527	1006
3	rs12486808	G	C	0.0745527	1006
3	rs12486832	G	T	0.0745527	1006
3	rs4688754	G	T	0.553678	1006
3	rs4688753	A	G	0.553678	1006
3	rs148796705	G	A	0.0208748	1006
3	rs112634398	A	G	0.0367793	1006
3	rs2526749	A	G	0.553678	1006
3	rs7430334	T	C	0.553678	1006
3	rs9814664	C	T	0.479125	1006
3	rs12631248	C	G	0.0745527	1006
3	rs181984632	A	T	0.026839	1006
3	rs2526748	A	G	0.479125	1006
3	rs79479418	T	G	0.0159046	1006
3	rs9682295	T	C	0.553678	1006
3	rs140962298	G	A	0.0139165	1006
3	rs2526747	C	G	0.568588	1006
3	rs150155617	T	C	0.00795229	1006
3	rs12495114	T	C	0.0745527	1006
3	rs17304079	A	G	0.256461	1006
3	rs41291718	C	G	0.0248509	1006
3	rs62263580	G	A	0.0725646	1006
3	rs144406288	A	G	0.0218688	1006
3	rs2624824	T	C	0.494036	1006
3	rs59802870	G	A	0.0745527	1006
3	rs6446197	A	G	0.568588	1006
3	rs2624823	G	T	0.493042	1006
3	rs9311446	G	A	0.478131	1006
3	rs6762477	G	A	0.553678	1006
3	rs12486470	T	A	0.0745527	1006
3	rs62263584	A	G	0.0745527	1006
3	rs2245365	C	A	0.478131	1006
3	rs11924711	G	A	0.0745527	1006
3	rs2624815	A	G	0.553678	1006
3	rs11920034	A	G	0.0745527	1006
3	rs6793528	C	A	0.553678	1006
3	rs13097720	G	A	0.250497	1006
3	rs138916547	T	C	0.0616302	1006
3	rs115669815	T	C	0.0626243	1006
3	rs112940497	T	G	0.0218688	1006
3	rs2023953	G	A	0.11332	1006
3	rs138446255	G	A	0.0586481	1006
3	rs2023952	G	A	0.0745527	1006
3	rs11924670	A	G	0.0745527	1006
3	rs146187328	G	A	0.00596421	1006
3	rs11916999	C	G	0.0745527	1006
3	rs79480342	G	A	0.0248509	1006
3	rs2624822	T	C	0.553678	1006
3	rs2240329	G	A	0.479125	1006
3	rs2023951	C	T	0.0745527	1006
3	rs147725436	G	A	0.0129225	1006
3	rs111844308	A	T	0.0218688	1006
3	rs3774734	C	A	0.553678	1006
3	rs62263586	T	C	0.0745527	1006
3	rs62263588	G	A	0.0745527	1006
3	rs149787889	G	A	0.0109344	1006
3	rs12494077	T	C	0.0745527	1006
3	rs2240328	T	C	0.826044	1006
3	rs2240327	A	G	0.493042	1006
3	rs12494172	T	C	0.0745527	1006
3	rs7061	C	T	0.568588	1006
3	rs2526743	G	A	0.494036	1006
3	rs2624816	T	G	0.494036	1006
3	rs62263590	G	C	0.0745527	1006
3	rs150845673	C	T	0.0407555	1006
3	rs2624817	A	G	0.82505	1006
3	rs62263591	T	G	0.0745527	1006
3	rs143827255	G	A	0.0238569	1006
3	rs34831713	T	C	0.494036	1006
3	rs112512657	C	G	0.0745527	1006
3	rs71326915	T	A	0.240557	1006
3	rs142577483	C	G	0.00497018	1006
3	rs12494916	T	G	0.0745527	1006
3	rs55924524	A	G	0.256461	1006
3	rs12492291	C	T	0.0745527	1006
3	rs10049087	A	G	0.493042	1006
3	rs76298543	T	C	0.0168986	1006
3	rs7650241	T	C	0.82505	1006
3	rs143336190	T	A	0.256461	1006
3	rs9681286	T	C	0.568588	1006
3	rs9311447	T	C	0.984095	1006
3	rs144972783	C	T	0.0188867	1006
3	rs2526754	G	A	0.494036	1006
3	rs2247510	C	A	0.568588	1006
3	rs77580539	C	T	0.0596421	1006
3	rs35333166	C	T	0.0745527	1006
3	rs2240326	G	A	0.493042	1006
3	rs2624853	A	G	0.494036	1006
3	rs2013208	C	T	0.494036	1006
3	rs115261880	A	C	0.0168986	1006
3	rs17225749	T	A	0.130219	1006
3	rs62263596	A	C	0.0745527	1006
3	rs62263597	G	A	0.0745527	1006
3	rs2624834	G	T	0.818091	1006
3	rs7648652	A	C	0.256461	1006
3	rs6808044	A	G	0.568588	1006
3	rs13095697	G	A	0.249503	1006
3	rs2856234	A	G	0.479125	1006
3	rs1061474	T	C	0.568588	1006
3	rs140724462	C	T	0.0745527	1006
3	rs141938556	G	A	0.0208748	1006
3	rs3733133	T	A	0.478131	1006
3	rs6778802	T	C	0.826044	1006
3	rs2301166	C	G	0.494036	1006
3	rs62263600	A	C	0.0745527	1006
3	rs17729979	A	G	0.0208748	1006
3	rs62263602	C	T	0.247515	1006
3	rs1138536	T	C	0.568588	1006
3	rs13066140	T	C	0.101392	1006
3	rs2624825	G	A	0.479125	1006
3	rs2624826	T	G	0.568588	1006
3	rs2624829	A	G	0.568588	1006
3	rs12636045	C	T	0.0745527	1006
3	rs12636232	C	T	0.0745527	1006
3	rs2856238	T	C	0.568588	1006
3	rs2856237	A	G	0.568588	1006
3	rs2071208	G	A	0.191849	1006
3	rs2071207	T	C	0.494036	1006
3	rs62260770	C	G	0.0745527	1006
3	rs2071206	G	A	0.479125	1006
3	rs11928995	C	A	0.0745527	1006
3	rs2008877	T	G	0.493042	1006
3	rs115192074	G	C	0.0248509	1006
3	rs142619404	C	T	0.00397614	1006
3	rs2624848	T	C	0.568588	1006
3	rs62260771	G	C	0.0745527	1006
3	rs2526391	A	T	0.0576541	1006
3	rs4688686	C	T	0.491054	1006
3	rs114955564	C	T	0.0119284	1006
3	rs2014830	C	T	0.310139	1006
3	rs2189691	T	C	0.259443	1006
3	rs7428430	C	T	0.499006	1006
3	rs2624847	G	T	0.750497	1006
3	rs13100903	C	T	0.333002	1006
3	rs71326918	C	A	0.100398	1006
3	rs7642934	G	A	0.494036	1006
3	rs2526388	T	C	0.739563	1006
3	rs2526387	G	C	0.256461	1006
3	rs2014004	G	A	0.255467	1006
3	rs2526386	C	T	0.843936	1006
3	rs2003485	C	T	0.333996	1006
3	rs2624846	C	A	0.249503	1006
3	rs739983	G	A	0.617296	1006
3	rs74403826	G	A	0.0785288	1006
3	rs12636449	A	G	0.0755467	1006
3	rs148149389	C	T	0.229622	1006
3	rs2526385	T	G	0.796223	1006
3	rs2526383	T	C	0.874751	1006
3	rs11714286	G	A	0.524851	1006
3	rs112269639	G	A	0.028827	1006
3	rs2526400	A	G	0.877734	1006
3	rs2526399	T	C	0.982107	1006
3	rs73080976	G	A	0.084493	1006
3	rs2526398	G	C	0.341948	1006
3	rs2526397	G	T	0.341948	1006
3	rs2526396	A	G	0.885686	1006
3	rs141449209	G	A	0.0248509	1006
3	rs2526395	T	C	0.883698	1006
3	rs2526394	T	C	0.884692	1006
3	rs2526393	C	G	0.884692	1006
3	rs73080977	G	T	0.0884692	1006
3	rs6800021	G	A	0.397614	1006
3	rs2526392	T	C	0.884692	1006
3	rs2526390	C	T	0.324056	1006
3	rs2526389	C	T	0.397614	1006
3	rs2859580	G	A	0.871769	1006
3	rs2624842	C	A	0.849901	1006
3	rs73080980	C	T	0.195825	1006
3	rs1046953	C	T	0.402584	1006
3	rs2624841	C	T	0.323062	1006
3	rs12631337	A	G	0.559642	1006
3	rs2624840	T	C	0.882704	1006
3	rs35124980	G	A	0.0616302	1006
3	rs11710277	A	G	0.083499	1006
3	rs75602844	T	C	0.0149105	1006
3	rs146088243	G	C	0.00795229	1006
3	rs2518797	G	T	0.0367793	1006
3	rs13069856	T	C	0.0586481	1006
3	rs2188151	G	T	0.39662	1006
3	rs2624839	T	C	0.411531	1006
3	rs79155184	G	A	0.0198807	1006
3	rs75208336	G	A	0.0974155	1006
3	rs140081490	C	T	0.0248509	1006
3	rs3774745	C	T	0.472167	1006
3	rs113953796	C	G	0.0208748	1006
3	rs60429865	A	G	0.0745527	1006
3	rs2624838	C	G	0.335984	1006
3	rs2624837	A	G	0.882704	1006
3	rs2518796	T	C	0.400596	1006
3	rs3774749	C	T	0.473161	1006
3	rs147919666	A	C	0.0109344	1006
3	rs3774750	C	G	0.472167	1006
3	rs62260773	G	A	0.0735586	1006
3	rs143208781	G	A	0.0218688	1006
3	rs2518795	C	T	0.39662	1006
3	rs2624836	A	G	0.882704	1006
3	rs2624835	G	A	0.323062	1006
3	rs3774751	G	T	0.466203	1006
3	rs1005678	C	G	0.410537	1006
3	rs6446201	A	G	0.887674	1006
3	rs183270404	A	G	0.0168986	1006
3	rs144893978	G	A	0.00596421	1006
3	rs2624833	G	T	0.322068	1006
3	rs73080990	C	T	0.054672	1006
3	rs73080992	G	A	0.0874751	1006
3	rs140750015	C	A	0.0367793	1006
3	rs67627084	C	T	0.539761	1006
3	rs13059311	T	C	0.673956	1006
3	rs9831967	C	T	0.550696	1006
3	rs9832454	C	T	0.0994036	1006
3	rs13085567	C	T	0.539761	1006
3	rs9858297	T	C	0.673956	1006
3	rs148641669	C	T	0.111332	1006
3	rs146674222	C	T	0.111332	1006
3	rs6446202	C	G	0.117296	1006
3	rs111744323	C	T	0.0218688	1006
3	rs13067082	A	G	0.673956	1006
3	rs7642692	T	C	0.115308	1006
3	rs1046956	T	A	0.670974	1006
3	rs2073726	T	A	0.548708	1006
3	rs11717349	C	T	0.548708	1006
3	rs12632110	A	G	0.663022	1006
3	rs12637671	G	A	0.66998	1006
3	rs11711407	A	G	0.547714	1006
3	rs14321	T	C	0.673956	1006
3	rs112415945	C	T	0.0218688	1006
3	rs57842657	T	A	0.114314	1006
3	rs9858059	C	T	0.548708	1006
3	rs11716820	C	T	0.0994036	1006
3	rs3755831	G	T	0.54175	1006
3	rs11919418	T	G	0.32505	1006
3	rs13064381	C	T	0.324056	1006
3	rs34877766	A	G	0.457256	1006
3	rs6807194	A	G	0.685885	1006
3	rs185904276	C	T	0.0188867	1006
3	rs7612733	A	T	0.0715706	1006
3	rs112824661	T	C	0.0188867	1006
3	rs34276912	C	T	0.0417495	1006
3	rs7617915	T	C	0.903579	1006
3	rs111875034	G	T	0.0119284	1006
3	rs57462170	G	A	0.116302	1006
3	rs4688745	T	C	0.441352	1006
3	rs141150840	G	A	0.0149105	1006
3	rs1858828	G	T	0.440358	1006
3	rs145281230	A	G	0.0129225	1006
3	rs2236939	G	T	0.114314	1006
3	rs35219849	C	T	0.312127	1006
3	rs35137368	G	A	0.312127	1006
3	rs2236940	G	A	0.323062	1006
3	rs35768187	C	G	0.0178926	1006
3	rs2236941	C	T	0.323062	1006
3	rs62260792	G	A	0.0765408	1006
3	rs2236942	G	C	0.440358	1006
3	rs149261446	G	A	0.0119284	1006
3	rs74461473	C	T	0.10835	1006
3	rs2282749	T	C	0.447316	1006
3	rs76644847	G	T	0.0188867	1006
3	rs78020607	A	G	0.124254	1006
3	rs739431	A	G	0.154076	1006
3	rs35926495	C	T	0.351889	1006
3	rs56048629	C	T	0.351889	1006
3	rs886075	G	A	0.0298211	1006
3	rs35742391	G	A	0.0298211	1006
3	rs115258642	C	T	0.0318091	1006
3	rs79499880	A	G	0.126243	1006
3	rs7636862	C	T	0.028827	1006
3	rs114779882	G	T	0.0188867	1006
3	rs140191313	C	T	0.0248509	1006
3	rs145831787	C	T	0.119284	1006
3	rs9878345	C	T	0.0298211	1006
3	rs41305602	A	T	0.027833	1006
3	rs9883222	G	A	0.0397614	1006
3	rs11716295	A	C	0.0576541	1006
3	rs147797513	C	A	0.027833	1006
3	rs147427338	A	G	0.00894632	1006
3	rs73082903	G	A	0.0636183	1006
3	rs60247651	T	A	0.127237	1006
3	rs62260798	C	T	0.0765408	1006
3	rs142550625	C	T	0.00596421	1006
3	rs115425584	G	A	0.0149105	1006
3	rs6768830	C	T	0.0298211	1006
3	rs58051625	G	C	0.119284	1006
3	rs115561554	G	A	0.0129225	1006
3	rs139348851	A	G	0.0119284	1006
3	rs1894324	G	A	0.0298211	1006
3	rs10510755	C	T	0.11829	1006
3	rs114872512	T	C	0.0387674	1006
3	rs57319506	T	C	0.120278	1006
3	rs57453427	T	C	0.0298211	1006
3	rs2298952	G	A	0.88668	1006
3	rs2298953	T	G	0.0407555	1006
3	rs2298954	C	T	0.0397614	1006
3	rs9836046	C	T	0.028827	1006
3	rs12721536	C	T	0.054672	1006
3	rs762707	C	T	0.0298211	1006
3	rs28763896	G	A	0.0417495	1006
3	rs71583822	C	A	0.00596421	1006
3	rs2097247	C	T	0.101392	1006
3	rs9851719	G	A	0.0298211	1006
3	rs9852677	G	A	0.0576541	1006
3	rs2282751	G	A	0.142147	1006
3	rs2236944	G	T	0.0387674	1006
3	rs11715758	G	A	0.377734	1006
3	rs115899015	C	T	0.0248509	1006
3	rs181394846	C	T	0.0248509	1006
3	rs41291724	C	G	0.100398	1006
3	rs9830408	A	G	0.0417495	1006
3	rs4547694	A	G	0.62326	1006
3	rs4141060	T	C	0.162028	1006
3	rs77097132	C	T	0.112326	1006
3	rs35915701	C	G	0.0337972	1006
3	rs9839427	A	G	0.38171	1006
3	rs143885784	G	A	0.0109344	1006
3	rs148188800	C	T	0.00994036	1006
3	rs11916258	C	T	0.0308151	1006
3	rs188024255	C	T	0.00596421	1006
3	rs3755832	G	A	0.117296	1006
3	rs3806708	T	C	0.124254	1006
3	rs9875873	C	T	0.0308151	1006
3	rs7641224	C	T	0.0308151	1006
3	rs55689339	C	G	0.0536779	1006
3	rs4688739	A	G	0.898608	1006
3	rs146920089	G	C	0.00596421	1006
3	rs41291728	G	A	0.0119284	1006
3	rs762705	A	C	0.184891	1006
3	rs6776145	T	C	0.131213	1006
3	rs112911401	C	T	0.0626243	1006
3	rs150356212	G	A	0.11829	1006
3	rs12635953	C	T	0.11829	1006
3	rs12629572	T	G	0.130219	1006
3	rs78165652	A	G	0.0178926	1006
3	rs115696506	T	C	0.0337972	1006
3	rs138558275	C	G	0.119284	1006
3	rs1076872	A	G	0.680915	1006
3	rs74398439	C	T	0.11829	1006
3	rs13100173	G	A	0.463221	1006
3	rs3774753	T	C	0.0427435	1006
3	rs34484133	C	T	0.00596421	1006
3	rs76130291	C	T	0.0198807	1006
3	rs11545105	G	A	0.00994036	1006
3	rs34136796	C	A	0.351889	1006
3	rs1283	G	A	0.0984095	1006
3	rs116482870	C	T	0.0536779	1006
3	rs113603579	G	T	0.0208748	1006
3	rs62260802	G	A	0.0974155	1006
3	rs138555089	C	A	0.0168986	1006
3	rs62260803	C	T	0.101392	1006
3	rs149952098	C	T	0.119284	1006
3	rs55933602	C	T	0.0974155	1006
3	rs78138837	A	G	0.130219	1006
3	rs148506936	A	G	0.0129225	1006
3	rs139379641	G	A	0.119284	1006
3	rs75987913	G	A	0.028827	1006
3	rs9877046	T	G	0.703777	1006
3	rs61382127	T	C	0.0318091	1006
3	rs116570617	C	T	0.0129225	1006
3	rs709210	A	C	0.650099	1006
3	rs7629917	C	T	0.0328032	1006
3	rs115961639	G	A	0.0387674	1006
3	rs11549673	G	A	0.0954274	1006
3	rs142171159	C	T	0.00695825	1006
3	rs73082910	C	A	0.054672	1006
3	rs2073498	C	A	0.11829	1006
3	rs78501918	A	G	0.119284	1006
3	rs2236947	C	A	0.463221	1006
3	rs34495934	A	G	0.0318091	1006
3	rs2073499	A	G	0.16004	1006
3	rs57838764	T	C	0.128231	1006
3	rs79536844	C	T	0.116302	1006
3	rs147944291	C	T	0.116302	1006
3	rs6446203	C	T	0.0318091	1006
3	rs78166579	C	T	0.0417495	1006
3	rs1989839	A	G	0.129225	1006
3	rs2301639	G	A	0.115308	1006
3	rs73082914	C	T	0.0944334	1006
3	rs2233474	C	A	0.16004	1006
3	rs150718057	A	C	0.0248509	1006
3	rs73082917	A	G	0.0188867	1006
3	rs77217288	G	A	0.115308	1006
3	rs143438532	G	A	0.0188867	1006
3	rs114081069	C	T	0.0248509	1006
3	rs113275492	C	T	0.0218688	1006
3	rs587663159	T	C	0.0129225	1006
3	rs45536634	G	A	0.117296	1006
3	rs2239801	C	G	0.120278	1006
3	rs149761786	G	A	0.0149105	1006
3	rs76846888	C	T	0.120278	1006
3	rs2071803	C	A	0.120278	1006
3	rs41308228	T	A	0.0198807	1006
3	rs11914549	G	A	0.0318091	1006
3	rs2236948	A	G	0.16501	1006
3	rs78671882	C	T	0.119284	1006
3	rs2269569	T	C	0.0427435	1006
3	rs2071802	A	G	0.121272	1006
3	rs58415636	T	C	0.0318091	1006
3	rs5030977	C	T	0.0934394	1006
3	rs41308273	T	A	0.0337972	1006
3	rs144048414	C	T	0.0119284	1006
3	rs56287038	G	T	0.0318091	1006
3	rs7614770	C	G	0.0427435	1006
3	rs7617345	C	T	0.0178926	1006
3	rs139145737	C	T	0.0208748	1006
3	rs2236950	C	A	0.182903	1006
3	rs2236951	T	C	0.207753	1006
3	rs71326929	G	A	0.0318091	1006
3	rs2236952	C	G	0.234592	1006
3	rs2236953	G	T	0.109344	1006
3	rs2236954	C	A	0.120278	1006
3	rs77801231	C	T	0.0168986	1006
3	rs62260810	G	A	0.115308	1006
3	rs141566050	G	A	0.00795229	1006
3	rs115586086	G	A	0.0357853	1006
3	rs762897	C	A	0.110338	1006
3	rs148115848	C	T	0.0159046	1006
3	rs762895	C	G	0.110338	1006
3	rs2236955	G	A	0.120278	1006
3	rs79316393	G	A	0.0785288	1006
3	rs2073496	A	G	0.120278	1006
3	rs2298955	T	C	0.120278	1006
3	rs734767	C	G	0.120278	1006
3	rs1107265	A	C	0.120278	1006
3	rs2282752	G	C	0.120278	1006
3	rs12490042	T	C	0.109344	1006
3	rs62260811	T	C	0.101392	1006
3	rs2282753	C	T	0.120278	1006
3	rs2282754	T	C	0.120278	1006
3	rs138650894	G	C	0.0109344	1006
3	rs79685183	C	T	0.0367793	1006
3	rs7613681	T	C	0.576541	1006
3	rs2236956	G	C	0.110338	1006
3	rs2236957	A	G	0.120278	1006
3	rs17606778	C	A	0.178926	1006
3	rs2236958	G	C	0.110338	1006
3	rs2236959	T	C	0.120278	1006
3	rs2282755	G	T	0.282306	1006
3	rs74994278	G	A	0.0357853	1006
3	rs74448976	C	T	0.0357853	1006
3	rs77753325	T	C	0.027833	1006
3	rs147367607	G	T	0.0139165	1006
3	rs11712474	C	T	0.0666004	1006
3	rs77798485	G	A	0.0188867	1006
3	rs2236961	G	C	0.110338	1006
3	rs9828829	G	A	0.00994036	1006
3	rs2236962	C	G	0.110338	1006
3	rs2236963	G	A	0.110338	1006
3	rs62260813	C	G	0.0636183	1006
3	rs6767505	C	G	0.0109344	1006
3	rs17606896	G	C	0.027833	1006
3	rs2236964	C	G	0.120278	1006
3	rs187495655	G	A	0.0168986	1006
3	rs80094684	T	C	0.0964215	1006
3	rs2282756	G	A	0.111332	1006
3	rs2236965	T	C	0.120278	1006
3	rs111243025	C	T	0.00994036	1006
3	rs6446206	G	A	0.120278	1006
3	rs13087550	C	T	0.110338	1006
3	rs743754	G	C	0.00994036	1006
3	rs143026203	G	A	0.027833	1006
3	rs116375541	G	A	0.0129225	1006
3	rs916217	G	A	0.110338	1006
3	rs7647409	G	A	0.00994036	1006
3	rs77495508	A	G	0.0626243	1006
3	rs1034409	T	G	0.00994036	1006
3	rs114613304	C	T	0.0129225	1006
3	rs2236967	G	A	0.109344	1006
3	rs183507293	C	A	0.0149105	1006
3	rs1540293	C	T	0.109344	1006
3	rs9835537	T	C	0.120278	1006
3	rs41295964	G	A	0.0228628	1006
3	rs113669272	G	A	0.00994036	1006
3	rs2236968	A	G	0.109344	1006
3	rs138693802	G	A	0.00894632	1006
3	rs114397936	A	G	0.0387674	1006
3	rs11917680	G	T	0.270378	1006
3	rs147121806	C	T	0.0168986	1006
3	rs35896972	C	T	0.028827	1006
3	rs28428559	A	G	0.00994036	1006
3	rs2236971	G	A	0.109344	1006
3	rs2236972	T	C	0.00994036	1006
3	rs2236973	T	C	0.121272	1006
3	rs2236974	G	A	0.110338	1006
3	rs62260815	G	A	0.10835	1006
3	rs28580410	A	G	0.0109344	1006
3	rs79642742	G	C	0.0248509	1006
3	rs743757	G	C	0.120278	1006
3	rs11928538	C	A	0.0109344	1006
3	rs2282758	C	T	0.109344	1006
3	rs76985526	T	C	0.0208748	1006
3	rs12488468	T	G	0.571571	1006
3	rs9883635	C	T	0.00994036	1006
3	rs9849892	A	G	0.986083	1006
3	rs9817768	C	T	0.00994036	1006
3	rs9837658	T	G	0.00994036	1006
3	rs762898	T	C	0.110338	1006
3	rs11917269	G	T	0.27336	1006
3	rs743756	C	T	0.120278	1006
3	rs61493458	G	A	0.00994036	1006
3	rs2236975	T	C	0.110338	1006
3	rs71326932	C	T	0.109344	1006
3	rs2236976	A	G	0.00994036	1006
3	rs62260817	A	G	0.0775348	1006
3	rs2236977	A	G	0.00994036	1006
3	rs2236978	G	A	0.00994036	1006
3	rs2236979	T	C	0.120278	1006
3	rs114541445	A	G	0.0178926	1006
3	rs9832993	C	G	0.00994036	1006
3	rs2236981	A	C	0.120278	1006
3	rs114744033	G	A	0.0457256	1006
3	rs9837861	G	C	0.00994036	1006
3	rs2236982	A	G	0.00994036	1006
3	rs142774456	C	G	0.0188867	1006
3	rs116653549	A	G	0.0109344	1006
3	rs2236983	T	C	0.116302	1006
3	rs9843693	C	T	0.00994036	1006
3	rs2157328	G	A	0.00994036	1006
3	rs2187815	C	T	0.00994036	1006
3	rs9854585	G	A	0.00994036	1006
3	rs77983325	G	A	0.0248509	1006
3	rs743859	C	T	0.00994036	1006
3	rs743857	T	C	0.120278	1006
3	rs2282760	A	G	0.110338	1006
3	rs116162163	G	A	0.0188867	1006
3	rs2236984	A	C	0.120278	1006
3	rs4688720	A	G	0.109344	1006
3	rs7649603	G	C	0.00994036	1006
3	rs9863307	C	T	0.00994036	1006
3	rs9311453	G	A	0.00994036	1006
3	rs34866311	C	T	0.028827	1006
3	rs76312831	G	A	0.0188867	1006
3	rs73835503	A	G	0.00994036	1006
3	rs114982205	C	T	0.0178926	1006
3	rs116062681	C	T	0.0218688	1006
3	rs929047	A	G	0.110338	1006
3	rs9814606	C	T	0.00994036	1006
3	rs2236987	T	C	0.120278	1006
3	rs34547772	C	G	0.028827	1006
3	rs2236988	G	A	0.109344	1006
3	rs2236989	C	T	0.272366	1006
3	rs144881474	G	A	0.0149105	1006
3	rs113044297	C	T	0.0407555	1006
3	rs12637870	C	A	0.194831	1006
3	rs4688719	G	C	0.109344	1006
3	rs11130250	G	A	0.110338	1006
3	rs7642779	C	T	0.00994036	1006
3	rs2236990	C	T	0.00994036	1006
3	rs9990256	A	G	0.00994036	1006
3	rs11918571	C	T	0.00994036	1006
3	rs73082936	C	T	0.101392	1006
3	rs916288	A	G	0.666998	1006
3	rs41291734	C	T	0.0258449	1006
3	rs78431498	C	T	0.0248509	1006
3	rs2282762	A	G	0.121272	1006
3	rs13099869	C	A	0.110338	1006
3	rs60697422	T	C	0.00994036	1006
3	rs73082941	G	T	0.106362	1006
3	rs562546832	G	C	0.0109344	1006
3	rs8180034	G	C	0.109344	1006
3	rs11715725	T	C	0.0964215	1006
3	rs736471	T	C	0.522863	1006
3	rs114614876	C	T	0.0228628	1006
3	rs6787890	T	C	0.110338	1006
3	rs6788459	T	C	0.110338	1006
3	rs2027854	C	G	0.110338	1006
3	rs12492113	G	A	0.106362	1006
3	rs4688718	G	A	0.362823	1006
3	rs13090170	T	C	0.0437376	1006
3	rs56766970	T	C	0.00994036	1006
3	rs1467916	T	G	0.109344	1006
3	rs1467914	A	G	0.12326	1006
3	rs6786523	C	T	0.122266	1006
3	rs12494849	C	G	0.12326	1006
3	rs1467913	C	A	0.12326	1006
3	rs41499647	C	T	0.208748	1006
3	rs56050567	T	G	0.0347913	1006
3	rs114506524	G	A	0.0377734	1006
3	rs9867588	T	C	0.12326	1006
3	rs58432784	G	A	0.109344	1006
3	rs35684775	T	G	0.109344	1006
3	rs743856	T	C	0.121272	1006
3	rs763030	G	C	0.12326	1006
3	rs35829757	C	T	0.109344	1006
3	rs79821347	G	A	0.0636183	1006
3	rs6807916	A	G	0.110338	1006
3	rs73835511	C	T	0.109344	1006
3	rs78342753	C	G	0.0238569	1006
3	rs35053615	G	T	0.110338	1006
3	rs7613931	A	G	0.110338	1006
3	rs9814874	G	A	0.0129225	1006
3	rs35335661	C	A	0.110338	1006
3	rs35986136	C	T	0.110338	1006
3	rs36059704	C	G	0.110338	1006
3	rs35198275	A	G	0.111332	1006
3	rs752183	C	A	0.0984095	1006
3	rs71326934	C	G	0.111332	1006
3	rs61423002	A	G	0.11332	1006
3	rs61018691	G	C	0.11332	1006
3	rs57361338	C	T	0.11332	1006
3	rs73835516	C	A	0.11332	1006
3	rs1107312	A	G	0.0119284	1006
3	rs73835517	G	A	0.11332	1006
3	rs116427462	G	A	0.0139165	1006
3	rs34860383	A	C	0.11332	1006
3	rs34704833	C	T	0.11332	1006
3	rs36046126	T	C	0.11332	1006
3	rs34762184	G	A	0.112326	1006
3	rs35908181	T	C	0.11332	1006
3	rs3806706	G	C	0.0119284	1006
3	rs73082948	C	G	0.116302	1006
3	rs12493985	T	G	0.126243	1006
3	rs34267788	T	A	0.114314	1006
3	rs34434811	G	A	0.114314	1006
3	rs35864641	G	T	0.114314	1006
3	rs4533647	T	C	0.114314	1006
3	rs750510	T	C	0.126243	1006
3	rs62262960	A	G	0.112326	1006
3	rs78395062	G	C	0.0596421	1006
3	rs754298	T	C	0.122266	1006
3	rs9868262	T	C	0.969185	1006
3	rs11715134	G	A	0.0984095	1006
3	rs35694819	A	G	0.252485	1006
3	rs13084476	G	T	0.11332	1006
3	rs17050991	A	C	0.00994036	1006
3	rs12491812	C	T	0.00994036	1006
3	rs79402695	G	A	0.026839	1006
3	rs61574029	T	G	0.00994036	1006
3	rs79321595	G	T	0.028827	1006
3	rs61613532	T	C	0.00994036	1006
3	rs146695916	C	A	0.0159046	1006
3	rs61193866	G	A	0.00994036	1006
3	rs72938758	A	G	0.00994036	1006
3	rs4688714	T	C	0.462227	1006
3	rs11720093	C	T	0.0805169	1006
3	rs12487817	T	C	0.00994036	1006
3	rs12486143	G	T	0.00994036	1006
3	rs750453	T	A	0.124254	1006
3	rs4688713	A	G	0.00994036	1006
3	rs6766638	G	T	0.99006	1006
3	rs114783302	G	A	0.0129225	1006
3	rs34756253	A	G	0.11332	1006
3	rs11719998	C	T	0.875746	1006
3	rs73835531	T	C	0.00994036	1006
3	rs67425923	C	A	0.12326	1006
3	rs17050995	A	G	0.00994036	1006
3	rs142922893	T	C	0.0208748	1006
3	rs144954862	C	T	0.0168986	1006
3	rs7652260	C	G	0.128231	1006
3	rs398703	G	A	0.875746	1006
3	rs7628500	A	C	0.126243	1006
3	rs12491425	G	A	0.124254	1006
3	rs4688712	C	T	0.875746	1006
3	rs628081	G	A	0.87674	1006
3	rs13091933	A	G	0.11332	1006
3	rs17051000	A	T	0.00894632	1006
3	rs146714917	T	C	0.0119284	1006
3	rs6784166	T	C	0.114314	1006
3	rs78393402	G	A	0.0178926	1006
3	rs73084740	A	G	0.0695825	1006
3	rs35714264	T	G	0.114314	1006
3	rs420536	C	A	0.425447	1006
3	rs391620	A	C	0.87674	1006
3	rs12494094	A	C	0.00894632	1006
3	rs77462565	C	T	0.0526839	1006
3	rs13076850	T	G	0.112326	1006
3	rs56170012	A	G	0.0109344	1006
3	rs60552073	C	T	0.00894632	1006
3	rs399484	T	C	0.885686	1006
3	rs73084757	A	G	0.0695825	1006
3	rs4688710	G	A	0.00894632	1006
3	rs809454	C	T	0.873757	1006
3	rs6787521	A	C	0.115308	1006
3	rs11130252	G	A	0.111332	1006
3	rs55913858	G	T	0.12326	1006
3	rs56116307	G	A	0.082505	1006
3	rs443030	G	A	0.873757	1006
3	rs56153510	G	A	0.124254	1006
3	rs35690191	G	A	0.115308	1006
3	rs115287501	C	T	0.0984095	1006
3	rs665912	G	A	0.380716	1006
3	rs129310	G	A	0.873757	1006
3	rs2269506	C	T	0.104374	1006
3	rs13083004	C	T	0.115308	1006
3	rs118103718	T	C	0.00894632	1006
3	rs1034405	G	A	0.884692	1006
3	rs2269505	G	A	0.873757	1006
3	rs35655236	T	G	0.115308	1006
3	rs41291736	G	A	0.124254	1006
3	rs34399912	C	T	0.11332	1006
3	rs113014003	A	G	0.122266	1006
3	rs114644068	A	C	0.0497018	1006
3	rs80068458	C	T	0.0258449	1006
3	rs145852774	C	A	0.0139165	1006
3	rs34166957	G	A	0.0248509	1006
3	rs3804627	T	C	0.875746	1006
3	rs2232245	G	A	0.124254	1006
3	rs34584636	T	C	0.11332	1006
3	rs2227293	G	A	0.00894632	1006
3	rs2355321	A	G	0.11332	1006
3	rs417592	A	G	0.87674	1006
3	rs112970572	C	T	0.0447316	1006
3	rs399971	A	G	0.875746	1006
3	rs62262965	C	T	0.124254	1006
3	rs2227280	A	G	0.11332	1006
3	rs116108034	C	T	0.0238569	1006
3	rs388483	G	A	0.492048	1006
3	rs139853420	C	T	0.0238569	1006
3	rs17787569	G	A	0.11332	1006
3	rs2269507	C	T	0.11332	1006
3	rs2232253	C	T	0.11332	1006
3	rs2285090	T	C	0.00894632	1006
3	rs3749265	T	A	0.00894632	1006
3	rs1894459	A	G	0.00894632	1006
3	rs67588094	C	T	0.11332	1006
3	rs695170	C	T	0.875746	1006
3	rs79192940	G	A	0.00894632	1006
3	rs34646335	T	C	0.0497018	1006
3	rs34889917	G	A	0.11332	1006
3	rs441516	C	T	0.875746	1006
3	rs59949730	A	G	0.11332	1006
3	rs12494326	C	G	0.00894632	1006
3	rs67813889	C	T	0.115308	1006
3	rs34202063	G	A	0.11332	1006
3	rs2355323	G	A	0.875746	1006
3	rs146753195	T	G	0.0159046	1006
3	rs140440099	G	A	0.0168986	1006
3	rs13094336	C	T	0.11332	1006
3	rs61316441	C	T	0.00894632	1006
3	rs4688707	C	T	0.00894632	1006
3	rs114158393	A	T	0.0337972	1006
3	rs7646236	T	C	0.875746	1006
3	rs73086963	C	T	0.0198807	1006
3	rs201198	G	A	0.884692	1006
3	rs201197	G	A	0.884692	1006
3	rs114344914	G	A	0.0238569	1006
3	rs201196	T	C	0.884692	1006
3	rs71326937	C	A	0.11332	1006
3	rs453570	G	C	0.875746	1006
3	rs490634	C	T	0.88171	1006
3	rs201194	C	T	0.882704	1006
3	rs201193	C	T	0.873757	1006
3	rs175634	C	T	0.874751	1006
3	rs114038753	G	A	0.0168986	1006
3	rs2239753	A	G	0.00894632	1006
3	rs2239752	G	A	0.00894632	1006
3	rs143786338	C	G	0.0109344	1006
3	rs78292306	G	A	0.0208748	1006
3	rs1872184	C	T	0.00695825	1006
3	rs2239751	T	G	0.00596421	1006
3	rs114161669	C	T	0.0497018	1006
3	rs6768300	C	G	0.889662	1006
3	rs414171	A	T	0.883698	1006
3	rs809451	G	C	0.889662	1006
3	rs743753	C	T	0.00596421	1006
3	rs873985	A	G	0.156064	1006
3	rs1076904	C	T	0.111332	1006
3	rs34632971	G	A	0.10835	1006
3	rs375544	G	A	0.883698	1006
3	rs62263011	C	T	0.0745527	1006
3	rs813243	C	T	0.883698	1006
3	rs66867590	C	T	0.10835	1006
3	rs3804628	G	A	0.10835	1006
3	rs71326939	G	A	0.0497018	1006
3	rs79176091	C	G	0.11332	1006
3	rs3792325	C	T	0.88171	1006
3	rs616589	A	G	0.884692	1006
3	rs3792328	C	T	0.883698	1006
3	rs115269729	G	A	0.0168986	1006
3	rs34846525	C	T	0.10835	1006
3	rs616689	T	C	0.992048	1006
3	rs41308269	C	T	0.0248509	1006
3	rs55852549	G	C	0.124254	1006
3	rs2040397	C	T	0.280318	1006
3	rs3804632	A	G	0.883698	1006
3	rs112256201	C	T	0.0457256	1006
3	rs147064444	G	A	0.0308151	1006
3	rs9868889	A	G	0.992048	1006
3	rs13084771	G	A	0.10835	1006
3	rs448028	C	T	0.883698	1006
3	rs396302	C	T	0.883698	1006
3	rs650655	C	T	0.992048	1006
3	rs443436	T	C	0.883698	1006
3	rs685887	C	A	0.0725646	1006
3	rs13096264	G	A	0.10835	1006
3	rs13096772	G	C	0.10835	1006
3	rs808148	T	C	0.992048	1006
3	rs808149	C	T	0.883698	1006
3	rs79850873	C	A	0.0258449	1006
3	rs6791880	G	A	0.10835	1006
3	rs6783922	A	G	0.992048	1006
3	rs6771348	C	G	0.992048	1006
3	rs71326941	G	A	0.43837	1006
3	rs4476497	G	C	0.992048	1006
3	rs9682401	A	G	0.883698	1006
3	rs745356	G	A	0.992048	1006
3	rs147674866	G	A	0.0298211	1006
3	rs876105	T	C	0.992048	1006
3	rs876104	A	G	0.992048	1006
3	rs876103	G	A	0.992048	1006
3	rs11711534	G	A	0.0725646	1006
3	rs60877431	G	A	0.00695825	1006
3	rs9879397	A	G	0.992048	1006
3	rs1385025	G	A	0.877734	1006
3	rs11130254	A	C	0.135189	1006
3	rs2170840	C	A	0.992048	1006
3	rs115482549	G	A	0.0228628	1006
3	rs6446208	T	C	0.992048	1006
3	rs12491440	T	C	0.00596421	1006
3	rs112870327	C	T	0.0119284	1006
3	rs12489607	G	T	0.00596421	1006
3	rs4688705	G	A	0.992048	1006
3	rs145436636	G	A	0.00894632	1006
3	rs7637429	T	C	0.124254	1006
3	rs4261877	G	C	0.54672	1006
3	rs12492540	C	T	0.00596421	1006
3	rs34492910	C	G	0.109344	1006
3	rs77563310	C	T	0.0159046	1006
3	rs17051043	C	T	0.00596421	1006
3	rs17051045	T	C	0.00596421	1006
3	rs78292799	C	T	0.0248509	1006
3	rs900735	C	T	0.882704	1006
3	rs728902	G	T	0.00596421	1006
3	rs728901	C	T	0.882704	1006
3	rs1013233	T	G	0.882704	1006
3	rs72942785	C	A	0.00596421	1006
3	rs12492093	G	A	0.00596421	1006
3	rs78104031	A	G	0.0298211	1006
3	rs57910827	G	T	0.00596421	1006
3	rs12492982	C	T	0.00596421	1006
3	rs113739481	G	A	0.0854871	1006
3	rs35531616	C	T	0.109344	1006
3	rs34390947	C	T	0.109344	1006
3	rs35429015	C	T	0.109344	1006
3	rs55996371	C	T	0.125249	1006
3	rs11716398	G	A	0.882704	1006
3	rs36011798	C	T	0.109344	1006
3	rs72942794	C	T	0.00596421	1006
3	rs77124719	C	T	0.109344	1006
3	rs80033764	T	C	0.129225	1006
3	rs34848480	T	C	0.882704	1006
3	rs68191286	A	C	0.109344	1006
3	rs6794155	C	T	0.992048	1006
3	rs61549968	C	T	0.110338	1006
3	rs59036236	C	T	0.00596421	1006
3	rs2076927	G	A	0.00596421	1006
3	rs751851	C	T	0.882704	1006
3	rs62263042	G	A	0.124254	1006
3	rs74422202	C	T	0.0119284	1006
3	rs12486717	G	A	0.00596421	1006
3	rs1971976	G	A	0.882704	1006
3	rs13085096	G	A	0.109344	1006
3	rs13089719	G	T	0.109344	1006
3	rs56347941	T	C	0.112326	1006
3	rs13075344	T	C	0.111332	1006
3	rs34985176	T	C	0.279324	1006
3	rs73072416	G	A	0.0129225	1006
3	rs73072418	G	A	0.109344	1006
3	rs56856095	G	C	0.00596421	1006
3	rs141655545	C	T	0.0109344	1006
3	rs3943212	C	A	0.882704	1006
3	rs6779819	A	G	0.883698	1006
3	rs34266990	A	G	0.109344	1006
3	rs35566897	T	G	0.109344	1006
3	rs13094785	C	T	0.889662	1006
3	rs34866096	G	A	0.111332	1006
3	rs56142306	G	A	0.0337972	1006
3	rs2035484	T	C	0.00596421	1006
3	rs6796769	A	G	0.883698	1006
3	rs112879712	G	T	0.0457256	1006
3	rs2086827	G	A	0.883698	1006
3	rs62260125	C	T	0.05666	1006
3	rs6776224	C	A	0.883698	1006
3	rs55672941	G	A	0.122266	1006
3	rs6446210	G	A	0.889662	1006
3	rs55748593	G	A	0.0815109	1006
3	rs77553353	C	T	0.00596421	1006
3	rs6446212	T	C	0.882704	1006
3	rs62260127	A	G	0.12326	1006
3	rs9826757	A	G	0.883698	1006
3	rs113649916	G	A	0.109344	1006
3	rs28412709	C	A	0.27833	1006
3	rs112656971	A	G	0.109344	1006
3	rs7615703	G	A	0.883698	1006
3	rs11130255	G	A	0.109344	1006
3	rs114318273	T	C	0.0129225	1006
3	rs71326944	T	C	0.109344	1006
3	rs7645212	C	T	0.883698	1006
3	rs71326945	C	T	0.109344	1006
3	rs1966921	A	G	0.883698	1006
3	rs73072438	G	A	0.109344	1006
3	rs114554694	G	A	0.0228628	1006
3	rs1563684	C	T	0.883698	1006
3	rs62260128	G	A	0.0755467	1006
3	rs73072442	G	A	0.109344	1006
3	rs2168866	G	A	0.110338	1006
3	rs2125369	A	G	0.110338	1006
3	rs2609038	C	G	0.0218688	1006
3	rs73072446	A	T	0.0149105	1006
3	rs75077622	G	A	0.0526839	1006
3	rs35170043	G	C	0.110338	1006
3	rs13089255	G	T	0.111332	1006
3	rs2609036	G	A	0.110338	1006
3	rs2609035	T	C	0.110338	1006
3	rs2355341	G	A	0.110338	1006
3	rs1458387	A	T	0.110338	1006
3	rs6778680	T	C	0.882704	1006
3	rs34773360	A	G	0.110338	1006
3	rs7611428	C	T	0.888668	1006
3	rs11710858	C	T	0.888668	1006
3	rs6446213	G	A	0.882704	1006
3	rs72944726	C	T	0.00596421	1006
3	rs72944730	T	G	0.00596421	1006
3	rs1824281	C	T	0.882704	1006
3	rs17659990	C	T	0.0427435	1006
3	rs17051403	C	A	0.00596421	1006
3	rs936406	G	A	0.889662	1006
3	rs936405	T	C	0.889662	1006
3	rs1458386	C	T	0.889662	1006
3	rs75978636	T	C	0.0328032	1006
3	rs1965263	A	G	0.889662	1006
3	rs1463497	A	T	0.889662	1006
3	rs1463496	T	A	0.889662	1006
3	rs1975834	C	T	0.889662	1006
3	rs1824280	C	T	0.889662	1006
3	rs4429624	A	G	0.889662	1006
3	rs1902960	G	A	0.889662	1006
3	rs4688703	T	C	0.889662	1006
3	rs7650574	G	C	0.889662	1006
3	rs7629253	C	A	0.889662	1006
3	rs2883652	C	G	0.889662	1006
3	rs6800008	A	C	0.889662	1006
3	rs184608585	C	A	0.0337972	1006
3	rs6446214	A	G	0.889662	1006
3	rs7652715	A	C	0.888668	1006
3	rs12639126	C	T	0.889662	1006
3	rs73072475	A	G	0.0815109	1006
3	rs6446215	T	A	0.889662	1006
3	rs182797915	C	G	0.00994036	1006
3	rs1563683	C	G	0.889662	1006
3	rs2125366	G	A	0.889662	1006
3	rs4688702	T	C	0.889662	1006
3	rs73072483	G	A	0.117296	1006
3	rs9820606	G	A	0.857853	1006
3	rs9824522	C	T	0.857853	1006
3	rs9825535	C	T	0.856859	1006
3	rs9867489	A	G	0.857853	1006
3	rs9831288	G	A	0.856859	1006
3	rs185434127	C	G	0.0119284	1006
3	rs62260152	T	G	0.21173	1006
3	rs145340006	G	A	0.0208748	1006
3	rs75851136	A	G	0.139165	1006
3	rs11712367	C	T	0.857853	1006
3	rs5000953	A	G	0.889662	1006
3	rs4485709	G	T	0.857853	1006
3	rs12495399	C	A	0.0308151	1006
3	rs6775012	T	A	0.889662	1006
3	rs62260153	T	C	0.111332	1006
3	rs9839684	A	G	0.889662	1006
3	rs138524520	C	T	0.0208748	1006
3	rs36091095	G	A	0.0248509	1006
3	rs2675802	A	G	0.889662	1006
3	rs73072496	C	T	0.0367793	1006
3	rs9824444	C	T	0.857853	1006
3	rs60552386	T	C	0.0308151	1006
3	rs6784055	C	T	0.0149105	1006
3	rs62260156	A	G	0.055666	1006
3	rs4028317	G	A	0.888668	1006
3	rs2675810	G	C	0.109344	1006
3	rs2608989	T	C	0.109344	1006
3	rs2675809	G	A	0.109344	1006
3	rs11927030	A	G	0.0745527	1006
3	rs2608988	G	A	0.109344	1006
3	rs34058359	G	A	0.109344	1006
3	rs13060835	A	C	0.109344	1006
3	rs34627371	C	A	0.109344	1006
3	rs77125954	G	A	0.0745527	1006
3	rs62260158	C	T	0.125249	1006
3	rs6783865	C	T	0.889662	1006
3	rs4688698	G	A	0.0258449	1006
3	rs2609008	A	T	0.109344	1006
3	rs13095920	A	G	0.109344	1006
3	rs2675769	A	T	0.109344	1006
3	rs7621650	C	G	0.857853	1006
3	rs2675771	T	C	0.109344	1006
3	rs2675772	A	G	0.109344	1006
3	rs2675773	G	A	0.109344	1006
3	rs2675774	G	A	0.109344	1006
3	rs148996405	G	C	0.0139165	1006
3	rs35140911	A	G	0.109344	1006
3	rs148179194	T	C	0.0248509	1006
3	rs4482663	C	A	0.889662	1006
3	rs2609025	A	T	0.109344	1006
3	rs2609024	G	A	0.109344	1006
3	rs12486154	T	C	0.0308151	1006
3	rs2675777	T	A	0.109344	1006
3	rs145692731	A	C	0.0308151	1006
3	rs148121598	C	G	0.109344	1006
3	rs9830082	T	A	0.858847	1006
3	rs2199051	T	C	0.888668	1006
3	rs2609007	T	C	0.109344	1006
3	rs35517507	G	A	0.109344	1006
3	rs2675816	T	A	0.109344	1006
3	rs61676409	C	T	0.0258449	1006
3	rs2609006	C	T	0.109344	1006
3	rs116054851	A	C	0.0208748	1006
3	rs2609005	C	A	0.109344	1006
3	rs72942530	C	G	0.0308151	1006
3	rs2262810	A	G	0.109344	1006
3	rs2199050	T	C	0.109344	1006
3	rs2262811	C	T	0.0109344	1006
3	rs2355350	G	A	0.856859	1006
3	rs17660179	A	T	0.109344	1006
3	rs2609003	A	T	0.109344	1006
3	rs2675813	T	C	0.109344	1006
3	rs34602347	A	G	0.109344	1006
3	rs34900426	T	C	0.109344	1006
3	rs2675812	A	C	0.109344	1006
3	rs2675827	T	A	0.109344	1006
3	rs4688696	A	G	0.0308151	1006
3	rs12496601	A	G	0.0308151	1006
3	rs9838283	G	A	0.889662	1006
3	rs2609001	T	C	0.109344	1006
3	rs35098074	C	T	0.109344	1006
3	rs2125365	T	C	0.0208748	1006
3	rs7639828	T	G	0.858847	1006
3	rs62261860	C	T	0.33499	1006
3	rs140021702	G	A	0.0139165	1006
3	rs147462817	T	C	0.0109344	1006
3	rs2608999	T	C	0.109344	1006
3	rs6446220	C	G	0.856859	1006
3	rs140406358	G	A	0.0308151	1006
3	rs34048522	G	T	0.109344	1006
3	rs67410403	G	A	0.109344	1006
3	rs71329007	T	G	0.109344	1006
3	rs4688695	C	T	0.0308151	1006
3	rs73074994	G	A	0.260437	1006
3	rs73074997	C	T	0.0735586	1006
3	rs79264818	C	T	0.109344	1006
3	rs11717049	G	C	0.43837	1006
3	rs12486828	T	C	0.0258449	1006
3	rs140778304	C	T	0.0208748	1006
3	rs2608997	G	A	0.109344	1006
3	rs13095706	G	A	0.109344	1006
3	rs13075377	T	C	0.109344	1006
3	rs11928733	C	T	0.858847	1006
3	rs13096268	G	A	0.109344	1006
3	rs34456131	C	T	0.109344	1006
3	rs11130259	T	A	0.889662	1006
3	rs3106826	C	T	0.109344	1006
3	rs79295073	G	A	0.0308151	1006
3	rs3101107	T	C	0.109344	1006
3	rs11914934	T	C	0.0745527	1006
3	rs11915036	T	C	0.0666004	1006
3	rs6446222	A	C	0.858847	1006
3	rs62258667	A	G	0.0745527	1006
3	rs7639301	C	G	0.858847	1006
3	rs12497067	G	T	0.0258449	1006
3	rs2675800	A	G	0.109344	1006
3	rs9844519	A	G	0.889662	1006
3	rs2675799	T	C	0.109344	1006
3	rs72942567	C	T	0.0258449	1006
3	rs1598926	T	A	0.857853	1006
3	rs12492367	A	G	0.0308151	1006
3	rs138523729	C	T	0.109344	1006
3	rs2675794	T	G	0.109344	1006
3	rs12487821	C	T	0.0308151	1006
3	rs2675793	C	T	0.109344	1006
3	rs2675792	A	G	0.10835	1006
3	rs34712521	C	A	0.109344	1006
3	rs114297667	G	A	0.0149105	1006
3	rs12490519	C	T	0.0258449	1006
3	rs2609037	T	G	0.109344	1006
3	rs79695765	T	G	0.0745527	1006
3	rs76699816	G	A	0.176938	1006
3	rs2168863	G	C	0.109344	1006
3	rs2675791	G	A	0.109344	1006
3	rs2675790	A	G	0.109344	1006
3	rs2675789	C	G	0.109344	1006
3	rs67316637	C	T	0.109344	1006
3	rs2675788	G	T	0.109344	1006
3	rs12494776	A	G	0.0308151	1006
3	rs2609020	A	G	0.109344	1006
3	rs2675787	T	G	0.109344	1006
3	rs114646090	A	G	0.027833	1006
3	rs9869945	A	G	0.858847	1006
3	rs149834433	A	G	0.0149105	1006
3	rs2609021	A	G	0.109344	1006
3	rs1947607	T	C	0.109344	1006
3	rs2609022	T	C	0.109344	1006
3	rs34576538	G	T	0.109344	1006
3	rs17660513	A	G	0.109344	1006
3	rs34320663	A	G	0.109344	1006
3	rs3940822	C	T	0.109344	1006
3	rs2675828	T	C	0.109344	1006
3	rs60602904	C	T	0.0308151	1006
3	rs2675829	G	C	0.109344	1006
3	rs2085587	G	A	0.109344	1006
3	rs2085588	C	G	0.889662	1006
3	rs2061388	C	T	0.109344	1006
3	rs62258671	G	A	0.21173	1006
3	rs11921011	G	A	0.889662	1006
3	rs2675830	C	A	0.109344	1006
3	rs62258672	A	G	0.0745527	1006
3	rs114025812	T	C	0.175944	1006
3	rs73833887	T	G	0.109344	1006
3	rs2609031	C	T	0.109344	1006
3	rs1966920	A	G	0.109344	1006
3	rs1471177	A	G	0.109344	1006
3	rs13065995	G	T	0.109344	1006
3	rs2608993	C	T	0.109344	1006
3	rs114701174	C	T	0.0178926	1006
3	rs12494708	G	A	0.0308151	1006
3	rs71329008	T	G	0.109344	1006
3	rs2675832	T	A	0.109344	1006
3	rs10510754	A	G	0.858847	1006
3	rs2675834	A	G	0.109344	1006
3	rs2675835	G	A	0.109344	1006
3	rs2675836	T	C	0.109344	1006
3	rs115168092	T	C	0.0218688	1006
3	rs2675837	G	A	0.109344	1006
3	rs2355696	G	A	0.109344	1006
3	rs2355697	G	A	0.858847	1006
3	rs56844171	A	G	0.0308151	1006
3	rs58356214	T	C	0.0318091	1006
3	rs2085580	G	A	0.889662	1006
3	rs2045511	G	T	0.109344	1006
3	rs2045510	T	C	0.109344	1006
3	rs17051468	G	A	0.0258449	1006
3	rs115888014	A	G	0.0685885	1006
3	rs2675804	C	A	0.109344	1006
3	rs4346542	G	A	0.858847	1006
3	rs12491402	A	G	0.0308151	1006
3	rs111914568	T	C	0.114314	1006
3	rs13099712	C	T	0.109344	1006
3	rs13100403	C	G	0.109344	1006
3	rs116772900	G	A	0.0218688	1006
3	rs2125364	G	A	0.109344	1006
3	rs75377711	A	C	0.0119284	1006
3	rs11917538	G	A	0.858847	1006
3	rs6763990	C	T	0.884692	1006
3	rs2675784	G	A	0.114314	1006
3	rs2608990	C	T	0.114314	1006
3	rs2219432	G	A	0.114314	1006
3	rs2219431	G	T	0.114314	1006
3	rs1458385	A	G	0.857853	1006
3	rs1379874	A	G	0.114314	1006
3	rs1379873	A	G	0.114314	1006
3	rs115778686	G	A	0.0337972	1006
3	rs9875961	G	A	0.857853	1006
3	rs60917457	G	T	0.0258449	1006
3	rs2609019	C	T	0.114314	1006
3	rs1379875	A	G	0.114314	1006
3	rs7638082	G	A	0.857853	1006
3	rs73079138	G	A	0.0168986	1006
3	rs2609018	A	G	0.114314	1006
3	rs1531271	T	C	0.114314	1006
3	rs1531270	T	C	0.0815109	1006
3	rs9859692	A	G	0.857853	1006
3	rs4688752	G	A	0.0258449	1006
3	rs2085586	G	A	0.114314	1006
3	rs2085585	A	G	0.114314	1006
3	rs2085584	C	T	0.114314	1006
3	rs62258674	C	T	0.112326	1006
3	rs146245122	C	T	0.0149105	1006
3	rs13072085	C	T	0.114314	1006
3	rs116739049	G	A	0.0526839	1006
3	rs4130897	C	T	0.111332	1006
3	rs73079145	C	T	0.0785288	1006
3	rs2085583	C	T	0.0208748	1006
3	rs150198841	G	A	0.0109344	1006
3	rs2085582	T	A	0.114314	1006
3	rs115981680	A	T	0.0487078	1006
3	rs6770954	G	A	0.884692	1006
3	rs36057916	C	G	0.115308	1006
3	rs77561225	A	G	0.0258449	1006
3	rs2609016	C	A	0.114314	1006
3	rs7642158	T	C	0.115308	1006
3	rs11921930	G	A	0.201789	1006
3	rs2219433	C	G	0.115308	1006
3	rs12639243	C	T	0.141153	1006
3	rs2675825	C	T	0.114314	1006
3	rs2609028	A	G	0.114314	1006
3	rs2125368	C	T	0.0258449	1006
3	rs140958184	A	T	0.0208748	1006
3	rs77031559	A	G	0.0626243	1006
3	rs2675822	G	A	0.11332	1006
3	rs2675821	A	G	0.115308	1006
3	rs2262847	T	C	0.026839	1006
3	rs1841067	G	A	0.114314	1006
3	rs137989594	C	T	0.00795229	1006
3	rs1598927	G	A	0.115308	1006
3	rs2675819	T	G	0.114314	1006
3	rs71329014	T	C	0.114314	1006
3	rs2168865	C	T	0.114314	1006
3	rs189012487	C	T	0.0119284	1006
3	rs1598928	A	G	0.114314	1006
3	rs62257803	T	G	0.0755467	1006
3	rs4530518	T	G	0.115308	1006
3	rs4346541	T	C	0.142147	1006
3	rs2355700	A	G	0.141153	1006
3	rs78848524	C	T	0.176938	1006
3	rs66472954	A	G	0.114314	1006
3	rs67672341	C	G	0.114314	1006
3	rs67211895	A	T	0.114314	1006
3	rs35193996	T	A	0.114314	1006
3	rs2355702	T	C	0.115308	1006
3	rs4511895	G	A	0.518887	1006
3	rs148366291	T	C	0.114314	1006
3	rs34058795	A	G	0.114314	1006
3	rs144358790	C	G	0.114314	1006
3	rs151017204	G	A	0.0745527	1006
3	rs146838416	A	C	0.888668	1006
3	rs116492618	C	T	0.0178926	1006
3	rs4552340	C	A	0.152087	1006
3	rs78956898	G	A	0.114314	1006
3	rs76747326	A	G	0.114314	1006
3	rs7633959	T	C	0.115308	1006
3	rs13084627	A	C	0.189861	1006
3	rs76644123	C	T	0.114314	1006
3	rs12490039	G	A	0.0258449	1006
3	rs192612777	A	G	0.00894632	1006
3	rs6795573	T	C	0.142147	1006
3	rs71329017	G	A	0.114314	1006
3	rs66684483	C	T	0.114314	1006
3	rs79829948	T	G	0.0258449	1006
3	rs74365977	T	C	0.114314	1006
3	rs11928389	T	C	0.66501	1006
3	rs13093798	C	T	0.109344	1006
3	rs141606272	G	A	0.0337972	1006
3	rs13088434	G	T	0.109344	1006
3	rs72937253	A	T	0.0308151	1006
3	rs74844562	T	C	0.0318091	1006
3	rs62257807	C	T	0.0536779	1006
3	rs72937251	G	A	0.0308151	1006
3	rs112213545	T	C	0.109344	1006
3	rs11130263	G	A	0.110338	1006
3	rs145426311	A	T	0.0258449	1006
3	rs2355705	T	G	0.111332	1006
3	rs73079191	T	G	0.109344	1006
3	rs6769733	T	C	0.142147	1006
3	rs34972378	A	G	0.109344	1006
3	rs62257806	G	T	0.0586481	1006
3	rs140184249	T	G	0.0208748	1006
3	rs60746111	G	C	0.0248509	1006
3	rs80351783	G	T	0.0248509	1006
3	rs151209464	C	T	0.109344	1006
3	rs12485524	T	C	0.0308151	1006
3	rs62257814	G	A	0.0626243	1006
3	rs13085320	A	C	0.109344	1006
3	rs4446201	T	C	0.119284	1006
3	rs13086545	G	T	0.109344	1006
3	rs144343956	C	T	0.0208748	1006
3	rs61627377	C	T	0.026839	1006
3	rs2355707	A	G	0.0308151	1006
3	rs13092418	A	C	0.109344	1006
3	rs13097480	C	T	0.109344	1006
3	rs75945821	A	G	0.109344	1006
3	rs35071080	A	G	0.109344	1006
3	rs7625232	T	C	0.141153	1006
3	rs75206874	C	T	0.109344	1006
3	rs142340979	A	G	0.109344	1006
3	rs13085759	C	A	0.109344	1006
3	rs137943402	C	G	0.028827	1006
3	rs73081114	G	T	0.109344	1006
3	rs4452323	G	A	0.109344	1006
3	rs13088041	T	C	0.109344	1006
3	rs35842302	A	C	0.109344	1006
3	rs13088988	T	C	0.109344	1006
3	rs72937262	A	G	0.027833	1006
3	rs34006781	G	A	0.109344	1006
3	rs72937265	A	G	0.0258449	1006
3	rs35082196	G	T	0.109344	1006
3	rs13090437	G	A	0.0248509	1006
3	rs28762180	G	A	0.109344	1006
3	rs4447760	C	T	0.142147	1006
3	rs35122553	T	A	0.109344	1006
3	rs34307982	G	A	0.109344	1006
3	rs67895930	G	T	0.109344	1006
3	rs34640865	G	A	0.109344	1006
3	rs79802124	G	T	0.0258449	1006
3	rs150245860	C	G	0.0188867	1006
3	rs12492850	C	T	0.0258449	1006
3	rs35150418	A	G	0.109344	1006
3	rs34075959	C	T	0.109344	1006
3	rs67794896	G	A	0.109344	1006
3	rs68096338	G	T	0.109344	1006
3	rs4688697	G	A	0.0258449	1006
3	rs34855107	G	A	0.109344	1006
3	rs78367270	G	C	0.110338	1006
3	rs143189157	C	T	0.109344	1006
3	rs7616183	A	G	0.141153	1006
3	rs141778723	C	T	0.109344	1006
3	rs138360806	T	C	0.109344	1006
3	rs75767837	C	T	0.0308151	1006
3	rs149246503	A	G	0.109344	1006
3	rs4688693	T	G	0.110338	1006
3	rs139064121	C	T	0.109344	1006
3	rs112564820	C	T	0.0318091	1006
3	rs57732473	T	C	0.109344	1006
3	rs35121433	G	A	0.109344	1006
3	rs35190976	C	G	0.109344	1006
3	rs36018544	C	G	0.109344	1006
3	rs116771349	A	G	0.178926	1006
3	rs7627266	C	T	0.142147	1006
3	rs34786937	T	C	0.109344	1006
3	rs34184643	G	C	0.109344	1006
3	rs71329023	T	G	0.109344	1006
3	rs68130118	G	A	0.109344	1006
3	rs34284887	A	G	0.0248509	1006
3	rs74966608	G	A	0.974155	1006
3	rs67843425	A	G	0.109344	1006
3	rs73081144	G	A	0.109344	1006
3	rs61108141	A	G	0.141153	1006
3	rs7623868	A	G	0.109344	1006
3	rs7623976	A	G	0.109344	1006
3	rs115848957	G	A	0.0248509	1006
3	rs7429494	A	G	0.87674	1006
3	rs35499413	G	A	0.109344	1006
3	rs78831030	G	A	0.00596421	1006
3	rs80044051	C	T	0.00994036	1006
3	rs4078296	T	C	0.0258449	1006
3	rs36110549	A	G	0.109344	1006
3	rs66626892	T	C	0.109344	1006
3	rs12488948	T	G	0.0308151	1006
3	rs4131887	A	G	0.109344	1006
3	rs112040988	G	A	0.0248509	1006
3	rs62257822	G	T	0.00795229	1006
3	rs62257823	C	T	0.201789	1006
3	rs9832952	C	T	0.856859	1006
3	rs140470091	C	T	0.00994036	1006
3	rs13079565	G	A	0.109344	1006
3	rs13079136	A	G	0.109344	1006
3	rs9868870	G	A	0.889662	1006
3	rs35492420	A	G	0.109344	1006
3	rs34628582	A	G	0.109344	1006
3	rs12488831	T	A	0.0308151	1006
3	rs62257830	C	T	0.112326	1006
3	rs73081159	T	C	0.0666004	1006
3	rs71329026	A	G	0.0188867	1006
3	rs6446239	G	C	0.968191	1006
3	rs7372342	A	T	0.0258449	1006
3	rs60882641	A	G	0.0258449	1006
3	rs112271582	C	T	0.0715706	1006
3	rs58720544	C	T	0.026839	1006
3	rs7433217	G	A	0.858847	1006
3	rs35875816	C	T	0.109344	1006
3	rs34481683	A	G	0.109344	1006
3	rs146911705	A	G	0.0159046	1006
3	rs149318788	T	G	0.0248509	1006
3	rs61638760	G	A	0.109344	1006
3	rs72937299	C	T	0.0308151	1006
3	rs13086922	T	C	0.109344	1006
3	rs6771085	T	C	0.109344	1006
3	rs141494203	G	A	0.0168986	1006
3	rs13097744	T	G	0.0427435	1006
3	rs57642230	C	T	0.110338	1006
3	rs60184902	C	T	0.0347913	1006
3	rs139488306	G	A	0.0168986	1006
3	rs6763779	T	G	0.109344	1006
3	rs6763781	T	C	0.109344	1006
3	rs192053058	C	T	0.0129225	1006
3	rs9869826	T	C	0.0815109	1006
3	rs34836308	G	C	0.109344	1006
3	rs55675754	A	G	0.0447316	1006
3	rs79073578	T	C	0.0337972	1006
3	rs75848843	A	G	0.124254	1006
3	rs66793762	T	C	0.257455	1006
3	rs6810241	C	T	0.889662	1006
3	rs13085827	G	A	0.109344	1006
3	rs4132022	T	A	0.109344	1006
3	rs55900868	C	T	0.109344	1006
3	rs115072729	C	T	0.0208748	1006
3	rs71329027	A	G	0.109344	1006
3	rs6775938	T	C	0.884692	1006
3	rs13077958	C	G	0.109344	1006
3	rs34438446	T	C	0.435388	1006
3	rs9879725	C	T	0.0815109	1006
3	rs36056105	C	T	0.109344	1006
3	rs111362255	G	A	0.0119284	1006
3	rs9838433	T	C	0.857853	1006
3	rs115916770	A	G	0.0159046	1006
3	rs113846841	G	A	0.0298211	1006
3	rs188105644	G	A	0.0129225	1006
3	rs67445615	G	A	0.109344	1006
3	rs114961666	A	G	0.0258449	1006
3	rs9823942	G	A	0.109344	1006
3	rs55785224	T	C	0.109344	1006
3	rs12488700	C	G	0.0258449	1006
3	rs7372046	G	A	0.884692	1006
3	rs60292376	T	C	0.109344	1006
3	rs57378417	G	A	0.109344	1006
3	rs7427615	G	C	0.0258449	1006
3	rs4073739	T	C	0.0258449	1006
3	rs11130267	A	G	0.884692	1006
3	rs12494214	G	A	0.026839	1006
3	rs35693100	T	G	0.109344	1006
3	rs35273485	G	T	0.109344	1006
3	rs34040634	C	T	0.109344	1006
3	rs12490502	G	C	0.026839	1006
3	rs13093289	C	T	0.109344	1006
3	rs12491206	C	T	0.0258449	1006
3	rs7428086	G	A	0.889662	1006
3	rs143035667	G	A	0.0159046	1006
3	rs7426759	A	G	0.109344	1006
3	rs7614482	A	G	0.856859	1006
3	rs6446243	A	G	0.856859	1006
3	rs12185906	T	C	0.109344	1006
3	rs73083294	A	G	0.0337972	1006
3	rs7429035	A	C	0.109344	1006
3	rs116453951	G	T	0.0337972	1006
3	rs115680081	C	T	0.0168986	1006
3	rs189033023	G	A	0.0159046	1006
3	rs7629809	T	C	0.109344	1006
3	rs35481031	C	T	0.109344	1006
3	rs140470008	T	C	0.0258449	1006
3	rs13062018	G	A	0.109344	1006
3	rs34002537	G	A	0.109344	1006
3	rs6446245	T	G	0.857853	1006
3	rs13064199	T	G	0.109344	1006
3	rs72939228	C	T	0.0258449	1006
3	rs7614881	C	T	0.884692	1006
3	rs12496621	G	A	0.0258449	1006
3	rs10865962	G	A	0.889662	1006
3	rs34926239	G	A	0.0427435	1006
3	rs73085212	C	T	0.0387674	1006
3	rs75058195	C	T	0.884692	1006
3	rs75051563	A	G	0.890656	1006
3	rs74960356	C	A	0.889662	1006
3	rs9813718	G	A	0.890656	1006
3	rs147735228	G	A	0.0328032	1006
3	rs36174390	G	C	0.0228628	1006
3	rs9681865	T	G	0.857853	1006
3	rs150156948	T	C	0.890656	1006
3	rs150421637	G	A	0.00397614	1006
3	rs9713647	T	C	0.0258449	1006
3	rs9682672	A	G	0.890656	1006
3	rs9682095	T	A	0.890656	1006
3	rs55698738	A	G	0.0815109	1006
3	rs9681429	G	A	0.884692	1006
3	rs9682254	T	G	0.857853	1006
3	rs9681573	C	G	0.890656	1006
3	rs9681582	G	A	0.889662	1006
3	rs62257841	C	A	0.212724	1006
3	rs9757419	T	C	0.890656	1006
3	rs9758600	A	G	0.890656	1006
3	rs9877272	A	C	0.857853	1006
3	rs80127151	T	C	0.0258449	1006
3	rs77325548	A	G	0.00695825	1006
3	rs11715556	C	T	0.890656	1006
3	rs9818841	A	G	0.890656	1006
3	rs9682552	G	A	0.99006	1006
3	rs9860862	G	A	0.890656	1006
3	rs9823453	A	G	0.893638	1006
3	rs9861513	G	A	0.893638	1006
3	rs9311460	A	G	0.890656	1006
3	rs34563986	A	G	0.884692	1006
3	rs9311461	T	C	0.890656	1006
3	rs76333733	C	T	0.0238569	1006
3	rs551075341	C	T	0.0178926	1006
3	rs9682922	T	C	0.890656	1006
3	rs9848873	C	A	0.884692	1006
3	rs112825716	C	T	0.0298211	1006
3	rs9284887	T	G	0.890656	1006
3	rs9284888	C	T	0.890656	1006
3	rs9713241	A	C	0.890656	1006
3	rs62257853	C	T	0.215706	1006
3	rs115594777	A	G	0.0497018	1006
3	rs11919195	A	G	0.129225	1006
3	rs4557193	C	T	0.890656	1006
3	rs9837334	A	G	0.858847	1006
3	rs4244699	T	C	0.890656	1006
3	rs142851874	G	T	0.00894632	1006
3	rs6445717	A	G	0.890656	1006
3	rs72943130	T	G	0.0258449	1006
3	rs7610901	A	G	0.890656	1006
3	rs115878179	G	A	0.0248509	1006
3	rs4438692	G	A	0.890656	1006
3	rs4443210	G	A	0.857853	1006
3	rs72943137	A	G	0.026839	1006
3	rs4323036	A	C	0.026839	1006
3	rs74812279	C	T	0.0497018	1006
3	rs13088462	T	C	0.0437376	1006
3	rs4555554	A	G	0.890656	1006
3	rs4566574	G	T	0.884692	1006
3	rs139059097	A	G	0.0109344	1006
3	rs115638822	G	A	0.00994036	1006
3	rs73085254	G	A	0.0407555	1006
3	rs4373098	A	T	0.890656	1006
3	rs7638732	A	G	0.884692	1006
3	rs149212515	G	A	0.0159046	1006
3	rs13324500	A	T	0.890656	1006
3	rs13061003	T	C	0.856859	1006
3	rs55966607	C	A	0.115308	1006
3	rs4336150	C	G	0.884692	1006
3	rs182132166	T	C	0.00596421	1006
3	rs12493359	G	A	0.026839	1006
3	rs71329041	G	T	0.0228628	1006
3	rs9865977	G	A	0.890656	1006
3	rs7614171	G	A	0.890656	1006
3	rs4927975	C	T	0.0258449	1006
3	rs4541436	G	C	0.890656	1006
3	rs6800279	C	T	0.857853	1006
3	rs4574329	T	C	0.89165	1006
3	rs4596182	G	A	0.889662	1006
3	rs116045856	C	T	0.0497018	1006
3	rs6445600	G	A	0.89165	1006
3	rs6445603	A	G	0.884692	1006
3	rs6768601	A	G	0.890656	1006
3	rs72943166	T	C	0.0258449	1006
3	rs11130273	T	A	0.890656	1006
3	rs11710311	A	G	0.0447316	1006
3	rs7629420	G	A	0.889662	1006
3	rs6796642	C	T	0.857853	1006
3	rs4927976	G	T	0.890656	1006
3	rs7653539	T	C	0.890656	1006
3	rs74633589	T	C	0.0258449	1006
3	rs6779430	G	C	0.890656	1006
3	rs115548871	G	T	0.0248509	1006
3	rs9857727	A	G	0.889662	1006
3	rs76761409	G	A	0.0238569	1006
3	rs78933579	T	C	0.00695825	1006
3	rs4927960	T	C	0.890656	1006
3	rs4511931	G	A	0.889662	1006
3	rs7373592	A	G	0.884692	1006
3	rs4927977	T	A	0.890656	1006
3	rs11920441	T	C	0.342942	1006
3	rs4505743	T	C	0.890656	1006
3	rs4507294	T	G	0.890656	1006
3	rs78909740	T	C	0.0606362	1006
3	rs142664566	G	A	0.0248509	1006
3	rs138682866	T	C	0.0129225	1006
3	rs4586853	G	A	0.888668	1006
3	rs4348025	A	G	0.515905	1006
3	rs4572801	A	C	0.855865	1006
3	rs4263323	C	T	0.889662	1006
3	rs28470684	G	A	0.889662	1006
3	rs11919932	G	A	0.889662	1006
3	rs115916952	T	C	0.0497018	1006
3	rs113017997	A	T	0.0258449	1006
3	rs6445750	C	G	0.889662	1006
3	rs4615113	A	C	0.889662	1006
3	rs4530566	T	A	0.889662	1006
3	rs4377512	G	T	0.889662	1006
3	rs6795272	T	C	0.883698	1006
3	rs6787773	C	T	0.889662	1006
3	rs4613496	G	A	0.889662	1006
3	rs4511933	G	A	0.889662	1006
3	rs4491946	T	A	0.889662	1006
3	rs4244700	G	A	0.889662	1006
3	rs4927961	G	A	0.0258449	1006
3	rs4582086	A	G	0.889662	1006
3	rs141905262	C	T	0.00695825	1006
3	rs4488874	A	T	0.889662	1006
3	rs9850021	C	A	0.890656	1006
3	rs6445779	C	T	0.890656	1006
3	rs73087211	A	G	0.0447316	1006
3	rs73087213	G	A	0.0666004	1006
3	rs13080170	A	G	0.855865	1006
3	rs116282251	T	C	0.0208748	1006
3	rs6445802	T	A	0.888668	1006
3	rs6808206	T	A	0.889662	1006
3	rs4244701	G	A	0.889662	1006
3	rs4244702	G	A	0.889662	1006
3	rs4244703	A	G	0.889662	1006
3	rs146696682	T	C	0.0168986	1006
3	rs9863847	G	A	0.883698	1006
3	rs146862786	T	C	0.00894632	1006
3	rs35356497	C	T	0.856859	1006
3	rs4244704	T	C	0.889662	1006
3	rs6445843	C	G	0.882704	1006
3	rs4446244	G	A	0.889662	1006
3	rs7611873	A	G	0.889662	1006
3	rs7653451	T	C	0.889662	1006
3	rs13060972	G	A	0.883698	1006
3	rs4444745	A	G	0.889662	1006
3	rs4269109	A	G	0.889662	1006
3	rs7615291	C	T	0.889662	1006
3	rs34684795	G	C	0.0447316	1006
3	rs9828200	T	G	0.889662	1006
3	rs4927978	A	T	0.889662	1006
3	rs4927979	G	C	0.889662	1006
3	rs4927980	G	A	0.889662	1006
3	rs4639007	C	T	0.883698	1006
3	rs4434173	T	G	0.856859	1006
3	rs4639008	C	G	0.516899	1006
3	rs115627076	C	T	0.0407555	1006
3	rs77289618	A	G	0.0258449	1006
3	rs113284266	C	T	0.0149105	1006
3	rs6799211	G	A	0.889662	1006
3	rs6799240	G	A	0.128231	1006
3	rs4464493	T	C	0.889662	1006
3	rs4317135	T	C	0.889662	1006
3	rs140354230	A	G	0.0298211	1006
3	rs4465974	T	C	0.889662	1006
3	rs12494165	A	G	0.883698	1006
3	rs73087240	A	G	0.0258449	1006
3	rs7629433	C	A	0.889662	1006
3	rs4356848	C	T	0.856859	1006
3	rs62260377	C	T	0.203777	1006
3	rs72941919	T	A	0.0258449	1006
3	rs6793613	A	G	0.889662	1006
3	rs12485754	A	G	0.026839	1006
3	rs6793648	A	G	0.888668	1006
3	rs6446011	A	G	0.889662	1006
3	rs4353834	G	C	0.883698	1006
3	rs4286453	C	T	0.889662	1006
3	rs7639161	T	C	0.889662	1006
3	rs9865532	G	A	0.856859	1006
3	rs55874849	A	G	0.117296	1006
3	rs4511930	G	A	0.889662	1006
3	rs4309762	C	T	0.889662	1006
3	rs6809524	A	G	0.889662	1006
3	rs144694502	G	T	0.0367793	1006
3	rs4927982	G	A	0.889662	1006
3	rs4927983	A	G	0.889662	1006
3	rs4267675	C	A	0.888668	1006
3	rs4390967	A	C	0.889662	1006
3	rs4309763	A	C	0.889662	1006
3	rs7640263	C	A	0.889662	1006
3	rs7652655	A	G	0.889662	1006
3	rs7652818	A	G	0.889662	1006
3	rs4478114	C	T	0.889662	1006
3	rs6772197	G	A	0.855865	1006
3	rs6446118	G	A	0.889662	1006
3	rs6767329	A	G	0.889662	1006
3	rs6806090	C	T	0.889662	1006
3	rs4927984	G	T	0.889662	1006
3	rs148999878	A	G	0.0258449	1006
3	rs4487270	C	T	0.889662	1006
3	rs4589968	G	C	0.889662	1006
3	rs4586852	G	A	0.883698	1006
3	rs4927985	C	G	0.889662	1006
3	rs114518780	G	A	0.0775348	1006
3	rs4927986	G	T	0.888668	1006
3	rs4364203	A	G	0.856859	1006
3	rs59682667	G	C	0.0258449	1006
3	rs12485331	G	A	0.0258449	1006
3	rs6446167	T	C	0.889662	1006
3	rs6446168	C	T	0.889662	1006
3	rs7643781	G	A	0.969185	1006
3	rs76393166	C	A	0.0218688	1006
3	rs4244696	T	C	0.889662	1006
3	rs114247865	G	A	0.0457256	1006
3	rs11716837	A	G	0.0705765	1006
3	rs73087274	T	A	0.0308151	1006
3	rs74705706	A	G	0.0248509	1006
3	rs62260389	T	G	0.166004	1006
3	rs11130274	G	A	0.907555	1006
3	rs9839484	C	A	0.802187	1006
3	rs9839860	C	T	0.907555	1006
3	rs9841339	G	A	0.907555	1006
3	rs73087278	G	A	0.0775348	1006
3	rs6775483	A	G	0.908549	1006
3	rs143939215	G	A	0.0258449	1006
3	rs4293735	G	A	0.907555	1006
3	rs4359843	G	A	0.907555	1006
3	rs7614785	G	A	0.906561	1006
3	rs141620699	A	G	0.0357853	1006
3	rs7630616	A	G	0.907555	1006
3	rs7630730	A	G	0.907555	1006
3	rs4927957	A	G	0.906561	1006
3	rs4927964	G	A	0.907555	1006
3	rs4927965	C	T	0.907555	1006
3	rs57406588	G	A	0.0258449	1006
```
