## Supplementary material for "Characterization of shared and ancestry-specific signals driving complex traits using multi-ancestry fine-mapping": s1_ref.bim

```
3	rs148349093	0	49880182	C	A
3	rs34484573	0	49880399	G	A
3	rs2246832	0	49881134	A	T
3	rs2247036	0	49882349	C	T
3	rs9819511	0	49884261	C	T
3	rs13316065	0	49884913	C	T
3	rs145820576	0	49886075	A	C
3	rs77941694	0	49886319	G	T
3	rs62260729	0	49889919	T	C
3	rs2352974	0	49890613	C	T
3	rs59357103	0	49890967	G	A
3	rs10865959	0	49891002	G	C
3	rs17598137	0	49891362	C	A
3	rs2352975	0	49891885	T	C
3	rs10049413	0	49892896	A	G
3	rs2276864	0	49894030	T	C
3	rs143436976	0	49894123	A	T
3	rs2280405	0	49895052	G	C
3	rs35441946	0	49895712	G	A
3	rs6797500	0	49896618	T	A
3	rs2681780	0	49897830	C	T
3	rs2777888	0	49898000	A	G
3	rs2681781	0	49898273	A	G
3	rs62260755	0	49898318	C	G
3	rs3796386	0	49899795	G	A
3	rs67070774	0	49900350	G	A
3	rs116708156	0	49900970	A	T
3	rs11130222	0	49901060	A	T
3	rs141352122	0	49901650	A	G
3	rs2883059	0	49902160	T	C
3	rs9821675	0	49902544	A	G
3	rs9859813	0	49902553	G	A
3	rs13326300	0	49905300	G	A
3	rs28478136	0	49905750	C	G
3	rs6446187	0	49907111	C	A
3	rs952594	0	49908023	G	A
3	rs11716961	0	49908338	G	A
3	rs1317154	0	49910084	T	C
3	rs138282747	0	49910089	G	A
3	rs1317571	0	49910657	T	G
3	rs62260756	0	49910838	C	T
3	rs55692411	0	49911155	G	A
3	rs34654589	0	49911449	C	G
3	rs62262060	0	49912027	C	T
3	rs1317215	0	49912291	G	A
3	rs36022378	0	49913705	T	C
3	rs11712056	0	49914397	T	C
3	rs9862795	0	49915506	A	T
3	rs7613360	0	49916710	C	T
3	rs116501020	0	49916761	C	T
3	rs77719387	0	49917021	T	A
3	rs9813644	0	49918751	G	A
3	rs150399044	0	49920555	G	A
3	rs9843653	0	49920571	T	C
3	rs11713193	0	49924424	G	A
3	rs1062633	0	49924940	T	C
3	rs12637681	0	49925464	T	C
3	rs7627864	0	49926613	C	G
3	rs12489386	0	49927503	G	T
3	rs12495831	0	49927722	A	C
3	rs4395393	0	49928614	T	A
3	rs6795703	0	49930215	C	T
3	rs11130223	0	49930270	G	C
3	rs111873781	0	49930316	C	T
3	rs111226181	0	49931760	G	T
3	rs2230590	0	49936102	T	C
3	rs201143436	0	49936278	G	A
3	rs41291716	0	49936715	G	A
3	rs11130224	0	49936910	T	A
3	rs12493565	0	49937205	C	T
3	rs7615206	0	49937505	T	C
3	rs3774758	0	49938227	C	G
3	rs3774759	0	49939120	G	T
3	rs3733134	0	49939503	C	T
3	rs3733135	0	49939587	G	A
3	rs2230593	0	49940078	C	T
3	rs2280406	0	49941436	G	A
3	rs77567985	0	49943200	G	A
3	rs150173449	0	49944461	G	A
3	rs140867372	0	49945862	G	A
3	rs58025924	0	49945996	G	A
3	rs61729114	0	49946812	G	A
3	rs2352984	0	49948728	T	C
3	rs868891	0	49949071	A	G
3	rs146998023	0	49949537	C	T
3	rs191534350	0	49949819	T	C
3	rs7634084	0	49949834	A	T
3	rs9848497	0	49951316	T	C
3	rs58766761	0	49951725	A	G
3	rs145925405	0	49954864	G	A
3	rs182952025	0	49955246	G	C
3	rs150628303	0	49955296	A	G
3	rs142344547	0	49956036	G	A
3	rs11709573	0	49956628	C	T
3	rs151160597	0	49957559	T	A
3	rs35275715	0	49959148	A	G
3	rs34034116	0	49959156	C	A
3	rs191185501	0	49959924	G	A
3	rs62262093	0	49960388	T	C
3	rs143296746	0	49961021	G	C
3	rs62262095	0	49961237	C	T
3	rs115438673	0	49961576	A	G
3	rs6774354	0	49961780	G	A
3	rs62262096	0	49962641	A	G
3	rs112524388	0	49964340	T	G
3	rs190848966	0	49965345	C	A
3	rs116661925	0	49965357	A	C
3	rs13091525	0	49965551	G	T
3	rs35917071	0	49965609	T	A
3	rs6771546	0	49968572	T	C
3	rs57009357	0	49969619	G	A
3	rs71325001	0	49970013	G	C
3	rs150478785	0	49970127	C	G
3	rs62262097	0	49970310	G	A
3	rs7613875	0	49971514	C	A
3	rs7627910	0	49971831	T	C
3	rs113420322	0	49972086	G	A
3	rs55751738	0	49972101	A	G
3	rs7621026	0	49975334	A	G
3	rs7609971	0	49975654	C	T
3	rs77747031	0	49977032	G	C
3	rs143845105	0	49977970	A	G
3	rs6772095	0	49978069	C	T
3	rs73079033	0	49979174	T	C
3	rs62262099	0	49979205	T	C
3	rs11717829	0	49979727	C	T
3	rs4688760	0	49980596	C	T
3	rs12638046	0	49980820	C	T
3	rs62262100	0	49982234	T	A
3	rs111389326	0	49982379	G	A
3	rs11721204	0	49982765	C	T
3	rs11925156	0	49985853	A	G
3	rs72942333	0	49986118	T	C
3	rs7615318	0	49987475	C	T
3	rs11706185	0	49988065	G	A
3	rs62262104	0	49989490	C	T
3	rs62262105	0	49990270	A	G
3	rs12630917	0	49990559	G	A
3	rs138074169	0	49990872	C	T
3	rs12630959	0	49990884	C	T
3	rs71326904	0	49991060	C	T
3	rs11709503	0	49991167	G	T
3	rs62262106	0	49991427	A	G
3	rs80037828	0	49991540	G	A
3	rs148234802	0	49991647	C	T
3	rs11130225	0	49992478	C	T
3	rs11130226	0	49993191	T	G
3	rs11130227	0	49993319	A	G
3	rs150156796	0	49994299	T	C
3	rs138736131	0	49994442	G	T
3	rs6792892	0	49995518	T	C
3	rs139125439	0	49995603	A	G
3	rs13077403	0	49996053	G	A
3	rs187049861	0	49996742	C	A
3	rs13079006	0	49996924	G	T
3	rs2624843	0	49997963	G	A
3	rs138772768	0	49998090	G	A
3	rs2883057	0	49998282	C	T
3	rs141815183	0	49998596	C	T
3	rs62262114	0	49999086	G	A
3	rs112093796	0	49999210	C	T
3	rs58621288	0	50000753	G	A
3	rs62262116	0	50001152	A	G
3	rs77033961	0	50001345	T	G
3	rs111742464	0	50001393	G	T
3	rs62262117	0	50001425	C	T
3	rs12496973	0	50002245	T	C
3	rs146998160	0	50003119	A	G
3	rs11130228	0	50003246	C	T
3	rs12631306	0	50003305	A	T
3	rs12636669	0	50003323	C	T
3	rs12631309	0	50003328	A	T
3	rs62262118	0	50003586	G	A
3	rs2352969	0	50003632	G	C
3	rs2252833	0	50004209	G	A
3	rs61731329	0	50005916	C	T
3	rs140844720	0	50007313	C	T
3	rs4688759	0	50008118	T	C
3	rs6446189	0	50008566	A	G
3	rs35065728	0	50009176	T	C
3	rs2624819	0	50010571	G	T
3	rs2681778	0	50011095	T	C
3	rs11130229	0	50011540	T	C
3	rs61491513	0	50012470	C	G
3	rs11130230	0	50013469	A	G
3	rs71326907	0	50013778	G	A
3	rs2624821	0	50014114	G	A
3	rs11916261	0	50014496	G	A
3	rs34691305	0	50015625	G	A
3	rs6780731	0	50017478	A	G
3	rs11130233	0	50018585	T	G
3	rs112827798	0	50019897	G	A
3	rs2681776	0	50020437	G	A
3	rs142500578	0	50021296	C	T
3	rs62262138	0	50021659	G	A
3	rs4688690	0	50022292	G	A
3	rs9853222	0	50022926	T	C
3	rs116789950	0	50023438	A	G
3	rs74665992	0	50024568	C	T
3	rs13082703	0	50025006	T	C
3	rs13060128	0	50025028	A	G
3	rs146958887	0	50025158	G	A
3	rs112222273	0	50025181	C	T
3	rs12485600	0	50025530	A	G
3	rs34080578	0	50026029	A	C
3	rs2353579	0	50027774	C	T
3	rs4688758	0	50028385	G	A
3	rs2624832	0	50030858	C	T
3	rs11923132	0	50031000	G	A
3	rs35012435	0	50031840	C	T
3	rs17657664	0	50032008	T	G
3	rs17657688	0	50033228	T	C
3	rs1986599	0	50034637	T	G
3	rs4688757	0	50035323	T	C
3	rs4688689	0	50035542	C	T
3	rs3774733	0	50037123	C	G
3	rs6767381	0	50037940	A	G
3	rs11925192	0	50038664	G	A
3	rs11130237	0	50039303	A	G
3	rs7628058	0	50039474	G	A
3	rs12637222	0	50039631	C	G
3	rs4688756	0	50040194	T	A
3	rs6765484	0	50041313	C	T
3	rs62262144	0	50041827	G	T
3	rs73079046	0	50042243	G	T
3	rs11130239	0	50042658	G	A
3	rs4688688	0	50042690	C	G
3	rs12631608	0	50042725	T	A
3	rs12634780	0	50043341	A	T
3	rs9812936	0	50043654	C	T
3	rs7635601	0	50044006	T	A
3	rs111401003	0	50044314	G	A
3	rs11711814	0	50044813	T	G
3	rs112666031	0	50044840	G	A
3	rs2353586	0	50046046	G	T
3	rs2353587	0	50046064	G	A
3	rs6787892	0	50046112	G	A
3	rs75024436	0	50046446	A	G
3	rs9881008	0	50047404	C	T
3	rs62262145	0	50049051	C	G
3	rs7634917	0	50049299	T	G
3	rs7645466	0	50049958	G	T
3	rs6446190	0	50052729	C	G
3	rs6446191	0	50052834	T	C
3	rs57575459	0	50053514	C	G
3	rs150490645	0	50054767	G	C
3	rs2624818	0	50056265	G	A
3	rs75729494	0	50056478	T	A
3	rs6799579	0	50057500	T	C
3	rs2526752	0	50058610	G	T
3	rs9861216	0	50059339	T	C
3	rs116606483	0	50059505	A	G
3	rs12490944	0	50059651	G	A
3	rs6446193	0	50059758	T	C
3	rs7650214	0	50059866	T	C
3	rs115865640	0	50060053	G	A
3	rs114284573	0	50060292	G	A
3	rs11713562	0	50060332	G	C
3	rs12629129	0	50060979	A	G
3	rs73079076	0	50061961	C	A
3	rs13071931	0	50062878	G	A
3	rs12107768	0	50063753	G	T
3	rs4688755	0	50064424	G	A
3	rs12637457	0	50064630	G	T
3	rs2526751	0	50064867	T	C
3	rs35375092	0	50065274	G	A
3	rs142613277	0	50065383	G	A
3	rs6446194	0	50067298	T	A
3	rs35849525	0	50067350	T	C
3	rs62262148	0	50067638	C	T
3	rs78501564	0	50067927	C	T
3	rs11130240	0	50069357	G	A
3	rs9866695	0	50069452	G	T
3	rs2526750	0	50070279	A	G
3	rs7621352	0	50070763	A	C
3	rs138014720	0	50070843	A	T
3	rs6446195	0	50070853	A	G
3	rs7624030	0	50071279	A	C
3	rs7634441	0	50071677	G	A
3	rs143050036	0	50071965	C	T
3	rs9844201	0	50072152	A	C
3	rs66851636	0	50073046	C	T
3	rs62263578	0	50073640	T	C
3	rs12486808	0	50074377	G	C
3	rs12486832	0	50074400	G	T
3	rs4688754	0	50074641	G	T
3	rs4688753	0	50074773	A	G
3	rs148796705	0	50075303	G	A
3	rs112634398	0	50075494	A	G
3	rs2526749	0	50076734	A	G
3	rs7430334	0	50078221	T	C
3	rs9814664	0	50078541	C	T
3	rs12631248	0	50080174	C	G
3	rs181984632	0	50080187	A	T
3	rs2526748	0	50080439	A	G
3	rs79479418	0	50080454	T	G
3	rs9682295	0	50081107	T	C
3	rs140962298	0	50082717	G	A
3	rs2526747	0	50082914	C	G
3	rs150155617	0	50083667	T	C
3	rs12495114	0	50084455	T	C
3	rs17304079	0	50085153	A	G
3	rs41291718	0	50085481	C	G
3	rs62263580	0	50087725	G	A
3	rs144406288	0	50087947	A	G
3	rs2624824	0	50088266	T	C
3	rs59802870	0	50088301	G	A
3	rs6446197	0	50088943	A	G
3	rs2624823	0	50089690	G	T
3	rs9311446	0	50092226	G	A
3	rs6762477	0	50093209	G	A
3	rs12486470	0	50094271	T	A
3	rs62263584	0	50095691	A	G
3	rs2245365	0	50097319	C	A
3	rs11924711	0	50097366	G	A
3	rs2624815	0	50098112	A	G
3	rs11920034	0	50100066	A	G
3	rs6793528	0	50100188	C	A
3	rs13097720	0	50101468	G	A
3	rs138916547	0	50101637	T	C
3	rs115669815	0	50102446	T	C
3	rs112940497	0	50103343	T	G
3	rs2023953	0	50103917	G	A
3	rs138446255	0	50104154	G	A
3	rs2023952	0	50104307	G	A
3	rs11924670	0	50104708	A	G
3	rs146187328	0	50104720	G	A
3	rs11916999	0	50104873	C	G
3	rs79480342	0	50106674	G	A
3	rs2624822	0	50107219	T	C
3	rs2240329	0	50107512	G	A
3	rs2023951	0	50108188	C	T
3	rs147725436	0	50108192	G	A
3	rs111844308	0	50108685	A	T
3	rs3774734	0	50108792	C	A
3	rs62263586	0	50109044	T	C
3	rs62263588	0	50109394	G	A
3	rs149787889	0	50112056	G	A
3	rs12494077	0	50112998	T	C
3	rs2240328	0	50113004	T	C
3	rs2240327	0	50113034	A	G
3	rs12494172	0	50113346	T	C
3	rs7061	0	50114515	C	T
3	rs2526743	0	50115245	G	A
3	rs2624816	0	50117312	T	G
3	rs62263590	0	50117420	G	C
3	rs150845673	0	50117519	C	T
3	rs2624817	0	50117520	A	G
3	rs62263591	0	50118110	T	G
3	rs143827255	0	50118644	G	A
3	rs34831713	0	50118748	T	C
3	rs112512657	0	50119146	C	G
3	rs71326915	0	50119256	T	A
3	rs142577483	0	50119553	C	G
3	rs12494916	0	50119739	T	G
3	rs55924524	0	50120257	A	G
3	rs12492291	0	50120330	C	T
3	rs10049087	0	50123417	A	G
3	rs76298543	0	50124046	T	C
3	rs7650241	0	50124923	T	C
3	rs143336190	0	50124950	T	A
3	rs9681286	0	50125219	T	C
3	rs9311447	0	50125282	T	C
3	rs144972783	0	50125882	C	T
3	rs2526754	0	50125996	G	A
3	rs2247510	0	50126215	C	A
3	rs77580539	0	50127445	C	T
3	rs35333166	0	50128005	C	T
3	rs2240326	0	50128386	G	A
3	rs2624853	0	50128893	A	G
3	rs2013208	0	50129399	C	T
3	rs115261880	0	50130161	A	C
3	rs17225749	0	50131140	T	A
3	rs62263596	0	50131520	A	C
3	rs62263597	0	50131691	G	A
3	rs2624834	0	50132131	G	T
3	rs7648652	0	50135412	A	C
3	rs6808044	0	50136165	A	G
3	rs13095697	0	50136463	G	A
3	rs2856234	0	50139142	A	G
3	rs1061474	0	50144951	T	C
3	rs140724462	0	50145370	C	T
3	rs141938556	0	50145870	G	A
3	rs3733133	0	50146094	T	A
3	rs6778802	0	50146592	T	C
3	rs2301166	0	50148305	C	G
3	rs62263600	0	50149270	A	C
3	rs17729979	0	50150770	A	G
3	rs62263602	0	50152491	C	T
3	rs1138536	0	50153356	T	C
3	rs13066140	0	50154223	T	C
3	rs2624825	0	50154989	G	A
3	rs2624826	0	50155468	T	G
3	rs2624829	0	50156695	A	G
3	rs12636045	0	50157112	C	T
3	rs12636232	0	50157895	C	T
3	rs2856238	0	50158191	T	C
3	rs2856237	0	50158774	A	G
3	rs2071208	0	50159679	G	A
3	rs2071207	0	50159844	T	C
3	rs62260770	0	50159955	C	G
3	rs2071206	0	50160109	G	A
3	rs11928995	0	50161568	C	A
3	rs2008877	0	50162291	T	G
3	rs115192074	0	50163408	G	C
3	rs142619404	0	50164395	C	T
3	rs2624848	0	50165101	T	C
3	rs62260771	0	50165563	G	C
3	rs2526391	0	50169266	A	T
3	rs4688686	0	50169715	C	T
3	rs114955564	0	50171537	C	T
3	rs2014830	0	50172397	C	T
3	rs2189691	0	50174025	T	C
3	rs7428430	0	50174184	C	T
3	rs2624847	0	50174197	G	T
3	rs13100903	0	50174572	C	T
3	rs71326918	0	50174844	C	A
3	rs7642934	0	50174848	G	A
3	rs2526388	0	50174886	T	C
3	rs2526387	0	50175348	G	C
3	rs2014004	0	50175940	G	A
3	rs2526386	0	50175959	C	T
3	rs2003485	0	50176589	C	T
3	rs2624846	0	50176739	C	A
3	rs739983	0	50178011	G	A
3	rs74403826	0	50178822	G	A
3	rs12636449	0	50180613	A	G
3	rs148149389	0	50180898	C	T
3	rs2526385	0	50181135	T	G
3	rs2526383	0	50184538	T	C
3	rs11714286	0	50185508	G	A
3	rs112269639	0	50185967	G	A
3	rs2526400	0	50186948	A	G
3	rs2526399	0	50187080	T	C
3	rs73080976	0	50187326	G	A
3	rs2526398	0	50187596	G	C
3	rs2526397	0	50187790	G	T
3	rs2526396	0	50188309	A	G
3	rs141449209	0	50188540	G	A
3	rs2526395	0	50188886	T	C
3	rs2526394	0	50189057	T	C
3	rs2526393	0	50189173	C	G
3	rs73080977	0	50189531	G	T
3	rs6800021	0	50190346	G	A
3	rs2526392	0	50191191	T	C
3	rs2526390	0	50192760	C	T
3	rs2526389	0	50192826	C	T
3	rs2859580	0	50194644	G	A
3	rs2624842	0	50196418	C	A
3	rs73080980	0	50196533	C	T
3	rs1046953	0	50197097	C	T
3	rs2624841	0	50198415	C	T
3	rs12631337	0	50198537	A	G
3	rs2624840	0	50199015	T	C
3	rs35124980	0	50199330	G	A
3	rs11710277	0	50199747	A	G
3	rs75602844	0	50199880	T	C
3	rs146088243	0	50199924	G	C
3	rs2518797	0	50200122	G	T
3	rs13069856	0	50200789	T	C
3	rs2188151	0	50201924	G	T
3	rs2624839	0	50202231	T	C
3	rs79155184	0	50202745	G	A
3	rs75208336	0	50203360	G	A
3	rs140081490	0	50204126	C	T
3	rs3774745	0	50204745	C	T
3	rs113953796	0	50205294	C	G
3	rs60429865	0	50205315	A	G
3	rs2624838	0	50205642	C	G
3	rs2624837	0	50205962	A	G
3	rs2518796	0	50207075	T	C
3	rs3774749	0	50207227	C	T
3	rs147919666	0	50207421	A	C
3	rs3774750	0	50208406	C	G
3	rs62260773	0	50208630	G	A
3	rs143208781	0	50208756	G	A
3	rs2518795	0	50208819	C	T
3	rs2624836	0	50208868	A	G
3	rs2624835	0	50209049	G	A
3	rs3774751	0	50209053	G	T
3	rs1005678	0	50210289	C	G
3	rs6446201	0	50210865	A	G
3	rs183270404	0	50211084	A	G
3	rs144893978	0	50212220	G	A
3	rs2624833	0	50212512	G	T
3	rs73080990	0	50212958	C	T
3	rs73080992	0	50213525	G	A
3	rs140750015	0	50214303	C	A
3	rs67627084	0	50216114	C	T
3	rs13059311	0	50216421	T	C
3	rs9831967	0	50217234	C	T
3	rs9832454	0	50217558	C	T
3	rs13085567	0	50217654	C	T
3	rs9858297	0	50218879	T	C
3	rs148641669	0	50218945	C	T
3	rs146674222	0	50219095	C	T
3	rs6446202	0	50219991	C	G
3	rs111744323	0	50221027	C	T
3	rs13067082	0	50221715	A	G
3	rs7642692	0	50222693	T	C
3	rs1046956	0	50222926	T	A
3	rs2073726	0	50223593	T	A
3	rs11717349	0	50223977	C	T
3	rs12632110	0	50224225	A	G
3	rs12637671	0	50224562	G	A
3	rs11711407	0	50225029	A	G
3	rs14321	0	50226151	T	C
3	rs112415945	0	50227627	C	T
3	rs57842657	0	50227787	T	A
3	rs9858059	0	50227871	C	T
3	rs11716820	0	50228316	C	T
3	rs3755831	0	50228767	G	T
3	rs11919418	0	50233215	T	G
3	rs13064381	0	50233317	C	T
3	rs34877766	0	50234126	A	G
3	rs6807194	0	50236373	A	G
3	rs185904276	0	50237806	C	T
3	rs7612733	0	50238156	A	T
3	rs112824661	0	50238956	T	C
3	rs34276912	0	50238989	C	T
3	rs7617915	0	50239012	T	C
3	rs111875034	0	50239080	G	T
3	rs57462170	0	50239803	G	A
3	rs4688745	0	50240338	T	C
3	rs141150840	0	50240377	G	A
3	rs1858828	0	50242387	G	T
3	rs145281230	0	50243282	A	G
3	rs2236939	0	50243510	G	T
3	rs35219849	0	50243801	C	T
3	rs35137368	0	50243948	G	A
3	rs2236940	0	50244080	G	A
3	rs35768187	0	50245991	C	G
3	rs2236941	0	50247824	C	T
3	rs62260792	0	50248427	G	A
3	rs2236942	0	50248807	G	C
3	rs149261446	0	50249746	G	A
3	rs74461473	0	50250747	C	T
3	rs2282749	0	50250837	T	C
3	rs76644847	0	50252646	G	T
3	rs78020607	0	50254624	A	G
3	rs739431	0	50255305	A	G
3	rs35926495	0	50255663	C	T
3	rs56048629	0	50255666	C	T
3	rs886075	0	50256928	G	A
3	rs35742391	0	50257389	G	A
3	rs115258642	0	50259237	C	T
3	rs79499880	0	50259551	A	G
3	rs7636862	0	50260057	C	T
3	rs114779882	0	50260211	G	T
3	rs140191313	0	50260314	C	T
3	rs145831787	0	50260468	C	T
3	rs9878345	0	50261332	C	T
3	rs41305602	0	50264706	A	T
3	rs9883222	0	50267837	G	A
3	rs11716295	0	50270165	A	C
3	rs147797513	0	50270670	C	A
3	rs147427338	0	50271933	A	G
3	rs73082903	0	50272712	G	A
3	rs60247651	0	50272953	T	A
3	rs62260798	0	50274278	C	T
3	rs142550625	0	50276357	C	T
3	rs115425584	0	50278006	G	A
3	rs6768830	0	50278069	C	T
3	rs58051625	0	50278717	G	C
3	rs115561554	0	50280634	G	A
3	rs139348851	0	50280843	A	G
3	rs1894324	0	50280881	G	A
3	rs10510755	0	50281168	C	T
3	rs114872512	0	50282876	T	C
3	rs57319506	0	50285677	T	C
3	rs57453427	0	50285930	T	C
3	rs2298952	0	50286953	G	A
3	rs2298953	0	50287260	T	G
3	rs2298954	0	50287551	C	T
3	rs9836046	0	50288462	C	T
3	rs12721536	0	50289635	C	T
3	rs762707	0	50289853	C	T
3	rs28763896	0	50290016	G	A
3	rs71583822	0	50290755	C	A
3	rs2097247	0	50290902	C	T
3	rs9851719	0	50291049	G	A
3	rs9852677	0	50291617	G	A
3	rs2282751	0	50291785	G	A
3	rs2236944	0	50292193	G	T
3	rs11715758	0	50292324	G	A
3	rs115899015	0	50293203	C	T
3	rs181394846	0	50293392	C	T
3	rs41291724	0	50294066	C	G
3	rs9830408	0	50294551	A	G
3	rs4547694	0	50297330	A	G
3	rs4141060	0	50300117	T	C
3	rs77097132	0	50301050	C	T
3	rs35915701	0	50301433	C	G
3	rs9839427	0	50301584	A	G
3	rs143885784	0	50302917	G	A
3	rs148188800	0	50302918	C	T
3	rs11916258	0	50304845	C	T
3	rs188024255	0	50304897	C	T
3	rs3755832	0	50305234	G	A
3	rs3806708	0	50306249	T	C
3	rs9875873	0	50306632	C	T
3	rs7641224	0	50307111	C	T
3	rs55689339	0	50308040	C	G
3	rs4688739	0	50308718	A	G
3	rs146920089	0	50309416	G	C
3	rs41291728	0	50310922	G	A
3	rs762705	0	50313527	A	C
3	rs6776145	0	50316119	T	C
3	rs112911401	0	50318315	C	T
3	rs150356212	0	50319526	G	A
3	rs12635953	0	50322710	C	T
3	rs12629572	0	50324672	T	G
3	rs78165652	0	50326883	A	G
3	rs115696506	0	50328303	T	C
3	rs138558275	0	50328588	C	G
3	rs1076872	0	50329826	A	G
3	rs74398439	0	50331927	C	T
3	rs13100173	0	50332697	G	A
3	rs3774753	0	50333627	T	C
3	rs34484133	0	50334481	C	T
3	rs76130291	0	50336147	C	T
3	rs11545105	0	50336454	G	A
3	rs34136796	0	50337032	C	A
3	rs1283	0	50337422	G	A
3	rs116482870	0	50339622	C	T
3	rs113603579	0	50340762	G	T
3	rs62260802	0	50341071	G	A
3	rs138555089	0	50341185	C	A
3	rs62260803	0	50341480	C	T
3	rs149952098	0	50341505	C	T
3	rs55933602	0	50343600	C	T
3	rs78138837	0	50344178	A	G
3	rs148506936	0	50345177	A	G
3	rs139379641	0	50347933	G	A
3	rs75987913	0	50351708	G	A
3	rs9877046	0	50352458	T	G
3	rs61382127	0	50353615	T	C
3	rs116570617	0	50354447	C	T
3	rs709210	0	50357869	A	C
3	rs7629917	0	50358464	C	T
3	rs115961639	0	50361284	G	A
3	rs11549673	0	50362371	G	A
3	rs142171159	0	50365232	C	T
3	rs73082910	0	50368955	C	A
3	rs2073498	0	50369546	C	A
3	rs78501918	0	50369914	A	G
3	rs2236947	0	50371432	C	A
3	rs34495934	0	50371757	A	G
3	rs2073499	0	50374293	A	G
3	rs57838764	0	50374568	T	C
3	rs79536844	0	50375066	C	T
3	rs147944291	0	50377046	C	T
3	rs6446203	0	50377129	C	T
3	rs78166579	0	50378802	C	T
3	rs1989839	0	50378946	A	G
3	rs2301639	0	50380661	G	A
3	rs73082914	0	50387873	C	T
3	rs2233474	0	50388607	C	A
3	rs150718057	0	50389960	A	C
3	rs73082917	0	50391555	A	G
3	rs77217288	0	50393676	G	A
3	rs143438532	0	50395020	G	A
3	rs114081069	0	50395522	C	T
3	rs113275492	0	50397264	C	T
3	rs587663159	0	50400076	T	C
3	rs45536634	0	50400081	G	A
3	rs2239801	0	50402309	C	G
3	rs149761786	0	50403308	G	A
3	rs76846888	0	50406058	C	T
3	rs2071803	0	50407344	C	A
3	rs41308228	0	50408329	T	A
3	rs11914549	0	50408855	G	A
3	rs2236948	0	50409826	A	G
3	rs78671882	0	50411188	C	T
3	rs2269569	0	50412797	T	C
3	rs2071802	0	50412945	A	G
3	rs58415636	0	50414620	T	C
3	rs5030977	0	50416501	C	T
3	rs41308273	0	50417685	T	A
3	rs144048414	0	50418352	C	T
3	rs56287038	0	50418547	G	T
3	rs7614770	0	50418873	C	G
3	rs7617345	0	50419348	C	T
3	rs139145737	0	50420281	C	T
3	rs2236950	0	50420554	C	A
3	rs2236951	0	50421081	T	C
3	rs71326929	0	50422330	G	A
3	rs2236952	0	50422718	C	G
3	rs2236953	0	50424182	G	T
3	rs2236954	0	50425177	C	A
3	rs77801231	0	50425674	C	T
3	rs62260810	0	50427616	G	A
3	rs141566050	0	50428459	G	A
3	rs115586086	0	50428478	G	A
3	rs762897	0	50428766	C	A
3	rs148115848	0	50428885	C	T
3	rs762895	0	50429282	C	G
3	rs2236955	0	50429876	G	A
3	rs79316393	0	50429922	G	A
3	rs2073496	0	50431142	A	G
3	rs2298955	0	50431194	T	C
3	rs734767	0	50431410	C	G
3	rs1107265	0	50431995	A	C
3	rs2282752	0	50433967	G	C
3	rs12490042	0	50434984	T	C
3	rs62260811	0	50435832	T	C
3	rs2282753	0	50436716	C	T
3	rs2282754	0	50436827	T	C
3	rs138650894	0	50437305	G	C
3	rs79685183	0	50438073	C	T
3	rs7613681	0	50438793	T	C
3	rs2236956	0	50440390	G	C
3	rs2236957	0	50440426	A	G
3	rs17606778	0	50440552	C	A
3	rs2236958	0	50441613	G	C
3	rs2236959	0	50441627	T	C
3	rs2282755	0	50442800	G	T
3	rs74994278	0	50443329	G	A
3	rs74448976	0	50443341	C	T
3	rs77753325	0	50443601	T	C
3	rs147367607	0	50444675	G	T
3	rs11712474	0	50444851	C	T
3	rs77798485	0	50445676	G	A
3	rs2236961	0	50446524	G	C
3	rs9828829	0	50447295	G	A
3	rs2236962	0	50448515	C	G
3	rs2236963	0	50448632	G	A
3	rs62260813	0	50448666	C	G
3	rs6767505	0	50448778	C	G
3	rs17606896	0	50448947	G	C
3	rs2236964	0	50449062	C	G
3	rs187495655	0	50449951	G	A
3	rs80094684	0	50450304	T	C
3	rs2282756	0	50452237	G	A
3	rs2236965	0	50453456	T	C
3	rs111243025	0	50454771	C	T
3	rs6446206	0	50455470	G	A
3	rs13087550	0	50455867	C	T
3	rs743754	0	50456059	G	C
3	rs143026203	0	50456223	G	A
3	rs116375541	0	50456570	G	A
3	rs916217	0	50457227	G	A
3	rs7647409	0	50457599	G	A
3	rs77495508	0	50457737	A	G
3	rs1034409	0	50457993	T	G
3	rs114613304	0	50458014	C	T
3	rs2236967	0	50461240	G	A
3	rs183507293	0	50461774	C	A
3	rs1540293	0	50463935	C	T
3	rs9835537	0	50464335	T	C
3	rs41295964	0	50464690	G	A
3	rs113669272	0	50465135	G	A
3	rs2236968	0	50465975	A	G
3	rs138693802	0	50466421	G	A
3	rs114397936	0	50466479	A	G
3	rs11917680	0	50471408	G	T
3	rs147121806	0	50472339	C	T
3	rs35896972	0	50472890	C	T
3	rs28428559	0	50473164	A	G
3	rs2236971	0	50473349	G	A
3	rs2236972	0	50473924	T	C
3	rs2236973	0	50474284	T	C
3	rs2236974	0	50474574	G	A
3	rs62260815	0	50474624	G	A
3	rs28580410	0	50474732	A	G
3	rs79642742	0	50475823	G	C
3	rs743757	0	50476378	G	C
3	rs11928538	0	50477809	C	A
3	rs2282758	0	50477905	C	T
3	rs76985526	0	50477923	T	C
3	rs12488468	0	50478487	T	G
3	rs9883635	0	50478854	C	T
3	rs9849892	0	50479018	A	G
3	rs9817768	0	50480102	C	T
3	rs9837658	0	50480131	T	G
3	rs762898	0	50480863	T	C
3	rs11917269	0	50481035	G	T
3	rs743756	0	50481717	C	T
3	rs61493458	0	50482994	G	A
3	rs2236975	0	50483437	T	C
3	rs71326932	0	50485005	C	T
3	rs2236976	0	50485958	A	G
3	rs62260817	0	50485986	A	G
3	rs2236977	0	50486057	A	G
3	rs2236978	0	50486239	G	A
3	rs2236979	0	50486895	T	C
3	rs114541445	0	50487487	A	G
3	rs9832993	0	50488687	C	G
3	rs2236981	0	50488845	A	C
3	rs114744033	0	50489143	G	A
3	rs9837861	0	50489208	G	C
3	rs2236982	0	50489399	A	G
3	rs142774456	0	50489989	C	G
3	rs116653549	0	50490001	A	G
3	rs2236983	0	50490244	T	C
3	rs9843693	0	50490594	C	T
3	rs2157328	0	50492156	G	A
3	rs2187815	0	50492528	C	T
3	rs9854585	0	50492653	G	A
3	rs77983325	0	50493004	G	A
3	rs743859	0	50493380	C	T
3	rs743857	0	50493550	T	C
3	rs2282760	0	50494497	A	G
3	rs116162163	0	50495364	G	A
3	rs2236984	0	50495487	A	C
3	rs4688720	0	50497035	A	G
3	rs7649603	0	50498475	G	C
3	rs9863307	0	50499532	C	T
3	rs9311453	0	50499727	G	A
3	rs34866311	0	50499944	C	T
3	rs76312831	0	50500201	G	A
3	rs73835503	0	50500270	A	G
3	rs114982205	0	50500817	C	T
3	rs116062681	0	50502200	C	T
3	rs929047	0	50503170	A	G
3	rs9814606	0	50504514	C	T
3	rs2236987	0	50504546	T	C
3	rs34547772	0	50504598	C	G
3	rs2236988	0	50504896	G	A
3	rs2236989	0	50505395	C	T
3	rs144881474	0	50505930	G	A
3	rs113044297	0	50506057	C	T
3	rs12637870	0	50506073	C	A
3	rs4688719	0	50508213	G	C
3	rs11130250	0	50508326	G	A
3	rs7642779	0	50508498	C	T
3	rs2236990	0	50510658	C	T
3	rs9990256	0	50510824	A	G
3	rs11918571	0	50512804	C	T
3	rs73082936	0	50512974	C	T
3	rs916288	0	50513157	A	G
3	rs41291734	0	50513613	C	T
3	rs78431498	0	50513831	C	T
3	rs2282762	0	50514612	A	G
3	rs13099869	0	50515600	C	A
3	rs60697422	0	50516599	T	C
3	rs73082941	0	50517669	G	T
3	rs562546832	0	50518289	G	C
3	rs8180034	0	50518935	G	C
3	rs11715725	0	50519141	T	C
3	rs736471	0	50519392	T	C
3	rs114614876	0	50519490	C	T
3	rs6787890	0	50520128	T	C
3	rs6788459	0	50520695	T	C
3	rs2027854	0	50521177	C	G
3	rs12492113	0	50521402	G	A
3	rs4688718	0	50522063	G	A
3	rs13090170	0	50522718	T	C
3	rs56766970	0	50522877	T	C
3	rs1467916	0	50523494	T	G
3	rs1467914	0	50523668	A	G
3	rs6786523	0	50524221	C	T
3	rs12494849	0	50524558	C	G
3	rs1467913	0	50525017	C	A
3	rs41499647	0	50525154	C	T
3	rs56050567	0	50526129	T	G
3	rs114506524	0	50526217	G	A
3	rs9867588	0	50526880	T	C
3	rs58432784	0	50527218	G	A
3	rs35684775	0	50527549	T	G
3	rs743856	0	50527874	T	C
3	rs763030	0	50528092	G	C
3	rs35829757	0	50528212	C	T
3	rs79821347	0	50531835	G	A
3	rs6807916	0	50532006	A	G
3	rs73835511	0	50532900	C	T
3	rs78342753	0	50534041	C	G
3	rs35053615	0	50534129	G	T
3	rs7613931	0	50534350	A	G
3	rs9814874	0	50534635	G	A
3	rs35335661	0	50535195	C	A
3	rs35986136	0	50535221	C	T
3	rs36059704	0	50535915	C	G
3	rs35198275	0	50536092	A	G
3	rs752183	0	50536273	C	A
3	rs71326934	0	50536383	C	G
3	rs61423002	0	50537048	A	G
3	rs61018691	0	50538600	G	C
3	rs57361338	0	50538995	C	T
3	rs73835516	0	50539185	C	A
3	rs1107312	0	50539219	A	G
3	rs73835517	0	50539263	G	A
3	rs116427462	0	50539429	G	A
3	rs34860383	0	50539527	A	C
3	rs34704833	0	50539595	C	T
3	rs36046126	0	50540425	T	C
3	rs34762184	0	50541769	G	A
3	rs35908181	0	50541915	T	C
3	rs3806706	0	50542726	G	C
3	rs73082948	0	50544417	C	G
3	rs12493985	0	50544715	T	G
3	rs34267788	0	50544811	T	A
3	rs34434811	0	50544836	G	A
3	rs35864641	0	50544863	G	T
3	rs4533647	0	50545833	T	C
3	rs750510	0	50546340	T	C
3	rs62262960	0	50546737	A	G
3	rs78395062	0	50546842	G	C
3	rs754298	0	50548895	T	C
3	rs9868262	0	50551417	T	C
3	rs11715134	0	50552866	G	A
3	rs35694819	0	50553156	A	G
3	rs13084476	0	50555065	G	T
3	rs17050991	0	50555933	A	C
3	rs12491812	0	50556581	C	T
3	rs79402695	0	50558373	G	A
3	rs61574029	0	50558817	T	G
3	rs79321595	0	50559237	G	T
3	rs61613532	0	50560201	T	C
3	rs146695916	0	50560466	C	A
3	rs61193866	0	50560498	G	A
3	rs72938758	0	50560558	A	G
3	rs4688714	0	50560693	T	C
3	rs11720093	0	50562042	C	T
3	rs12487817	0	50562566	T	C
3	rs12486143	0	50564170	G	T
3	rs750453	0	50565137	T	A
3	rs4688713	0	50566497	A	G
3	rs6766638	0	50566535	G	T
3	rs114783302	0	50566730	G	A
3	rs34756253	0	50567007	A	G
3	rs11719998	0	50567736	C	T
3	rs73835531	0	50568188	T	C
3	rs67425923	0	50569152	C	A
3	rs17050995	0	50569775	A	G
3	rs142922893	0	50570449	T	C
3	rs144954862	0	50570552	C	T
3	rs7652260	0	50571585	C	G
3	rs398703	0	50574213	G	A
3	rs7628500	0	50574367	A	C
3	rs12491425	0	50575312	G	A
3	rs4688712	0	50575898	C	T
3	rs628081	0	50576839	G	A
3	rs13091933	0	50577415	A	G
3	rs17051000	0	50578281	A	T
3	rs146714917	0	50578579	T	C
3	rs6784166	0	50579050	T	C
3	rs78393402	0	50579086	G	A
3	rs73084740	0	50579382	A	G
3	rs35714264	0	50579906	T	G
3	rs420536	0	50580658	C	A
3	rs391620	0	50581248	A	C
3	rs12494094	0	50581957	A	C
3	rs77462565	0	50584640	C	T
3	rs13076850	0	50584999	T	G
3	rs56170012	0	50588176	A	G
3	rs60552073	0	50589366	C	T
3	rs399484	0	50589455	T	C
3	rs73084757	0	50589611	A	G
3	rs4688710	0	50590628	G	A
3	rs809454	0	50590675	C	T
3	rs6787521	0	50590946	A	C
3	rs11130252	0	50591727	G	A
3	rs55913858	0	50592359	G	T
3	rs56116307	0	50592504	G	A
3	rs443030	0	50592768	G	A
3	rs56153510	0	50592877	G	A
3	rs35690191	0	50594734	G	A
3	rs115287501	0	50594807	C	T
3	rs665912	0	50594812	G	A
3	rs129310	0	50594836	G	A
3	rs2269506	0	50595141	C	T
3	rs13083004	0	50595281	C	T
3	rs118103718	0	50596824	T	C
3	rs1034405	0	50597092	G	A
3	rs2269505	0	50597948	G	A
3	rs35655236	0	50598047	T	G
3	rs41291736	0	50598396	G	A
3	rs34399912	0	50599491	C	T
3	rs113014003	0	50599511	A	G
3	rs114644068	0	50603713	A	C
3	rs80068458	0	50604818	C	T
3	rs145852774	0	50605622	C	A
3	rs34166957	0	50605877	G	A
3	rs3804627	0	50606374	T	C
3	rs2232245	0	50606807	G	A
3	rs34584636	0	50607064	T	C
3	rs2227293	0	50608448	G	A
3	rs2355321	0	50609808	A	G
3	rs417592	0	50610696	A	G
3	rs112970572	0	50611721	C	T
3	rs399971	0	50612658	A	G
3	rs62262965	0	50613893	C	T
3	rs2227280	0	50614688	A	G
3	rs116108034	0	50615472	C	T
3	rs388483	0	50615539	G	A
3	rs139853420	0	50616538	C	T
3	rs17787569	0	50616646	G	A
3	rs2269507	0	50616783	C	T
3	rs2232253	0	50617502	C	T
3	rs2285090	0	50620043	T	C
3	rs3749265	0	50623575	T	A
3	rs1894459	0	50623676	A	G
3	rs67588094	0	50624872	C	T
3	rs695170	0	50625521	C	T
3	rs79192940	0	50627050	G	A
3	rs34646335	0	50628029	T	C
3	rs34889917	0	50628537	G	A
3	rs441516	0	50628931	C	T
3	rs59949730	0	50629340	A	G
3	rs12494326	0	50629659	C	G
3	rs67813889	0	50630221	C	T
3	rs34202063	0	50630814	G	A
3	rs2355323	0	50631800	G	A
3	rs146753195	0	50632474	T	G
3	rs140440099	0	50632595	G	A
3	rs13094336	0	50632870	C	T
3	rs61316441	0	50633835	C	T
3	rs4688707	0	50634026	C	T
3	rs114158393	0	50635008	A	T
3	rs7646236	0	50635553	T	C
3	rs73086963	0	50635590	C	T
3	rs201198	0	50636111	G	A
3	rs201197	0	50636364	G	A
3	rs114344914	0	50636916	G	A
3	rs201196	0	50637070	T	C
3	rs71326937	0	50637383	C	A
3	rs453570	0	50637469	G	C
3	rs490634	0	50640830	C	T
3	rs201194	0	50642975	C	T
3	rs201193	0	50643305	C	T
3	rs175634	0	50644134	C	T
3	rs114038753	0	50644507	G	A
3	rs2239753	0	50645158	A	G
3	rs2239752	0	50645413	G	A
3	rs143786338	0	50645689	C	G
3	rs78292306	0	50646863	G	A
3	rs1872184	0	50647343	C	T
3	rs2239751	0	50647888	T	G
3	rs114161669	0	50648722	C	T
3	rs6768300	0	50649370	C	G
3	rs414171	0	50649499	A	T
3	rs809451	0	50650892	G	C
3	rs743753	0	50651395	C	T
3	rs873985	0	50651751	A	G
3	rs1076904	0	50652469	C	T
3	rs34632971	0	50657660	G	A
3	rs375544	0	50657826	G	A
3	rs62263011	0	50658211	C	T
3	rs813243	0	50658512	C	T
3	rs66867590	0	50659586	C	T
3	rs3804628	0	50662081	G	A
3	rs71326939	0	50662845	G	A
3	rs79176091	0	50663332	C	G
3	rs3792325	0	50663574	C	T
3	rs616589	0	50663629	A	G
3	rs3792328	0	50664139	C	T
3	rs115269729	0	50666243	G	A
3	rs34846525	0	50667463	C	T
3	rs616689	0	50668532	T	C
3	rs41308269	0	50668547	C	T
3	rs55852549	0	50669655	G	C
3	rs2040397	0	50670078	C	T
3	rs3804632	0	50671362	A	G
3	rs112256201	0	50671766	C	T
3	rs147064444	0	50672500	G	A
3	rs9868889	0	50673010	A	G
3	rs13084771	0	50673138	G	A
3	rs448028	0	50673928	C	T
3	rs396302	0	50674468	C	T
3	rs650655	0	50674940	C	T
3	rs443436	0	50676596	T	C
3	rs685887	0	50677055	C	A
3	rs13096264	0	50678280	G	A
3	rs13096772	0	50678499	G	C
3	rs808148	0	50678659	T	C
3	rs808149	0	50678732	C	T
3	rs79850873	0	50678967	C	A
3	rs6791880	0	50679244	G	A
3	rs6783922	0	50680114	A	G
3	rs6771348	0	50680130	C	G
3	rs71326941	0	50680386	G	A
3	rs4476497	0	50680490	G	C
3	rs9682401	0	50680758	A	G
3	rs745356	0	50681336	G	A
3	rs147674866	0	50682815	G	A
3	rs876105	0	50683809	T	C
3	rs876104	0	50683977	A	G
3	rs876103	0	50684011	G	A
3	rs11711534	0	50684811	G	A
3	rs60877431	0	50684999	G	A
3	rs9879397	0	50685642	A	G
3	rs1385025	0	50686062	G	A
3	rs11130254	0	50686198	A	C
3	rs2170840	0	50686517	C	A
3	rs115482549	0	50686747	G	A
3	rs6446208	0	50687825	T	C
3	rs12491440	0	50687862	T	C
3	rs112870327	0	50688640	C	T
3	rs12489607	0	50689039	G	T
3	rs4688705	0	50690570	G	A
3	rs145436636	0	50691887	G	A
3	rs7637429	0	50692172	T	C
3	rs4261877	0	50692394	G	C
3	rs12492540	0	50692835	C	T
3	rs34492910	0	50693407	C	G
3	rs77563310	0	50693838	C	T
3	rs17051043	0	50693998	C	T
3	rs17051045	0	50694626	T	C
3	rs78292799	0	50694706	C	T
3	rs900735	0	50695135	C	T
3	rs728902	0	50695362	G	T
3	rs728901	0	50695409	C	T
3	rs1013233	0	50695772	T	G
3	rs72942785	0	50696023	C	A
3	rs12492093	0	50697043	G	A
3	rs78104031	0	50697541	A	G
3	rs57910827	0	50697693	G	T
3	rs12492982	0	50698155	C	T
3	rs113739481	0	50698195	G	A
3	rs35531616	0	50698231	C	T
3	rs34390947	0	50698236	C	T
3	rs35429015	0	50699192	C	T
3	rs55996371	0	50699383	C	T
3	rs11716398	0	50699715	G	A
3	rs36011798	0	50699836	C	T
3	rs72942794	0	50700288	C	T
3	rs77124719	0	50701090	C	T
3	rs80033764	0	50701250	T	C
3	rs34848480	0	50701801	T	C
3	rs68191286	0	50702484	A	C
3	rs6794155	0	50702510	C	T
3	rs61549968	0	50703275	C	T
3	rs59036236	0	50703289	C	T
3	rs2076927	0	50703635	G	A
3	rs751851	0	50703858	C	T
3	rs62263042	0	50704132	G	A
3	rs74422202	0	50705454	C	T
3	rs12486717	0	50705872	G	A
3	rs1971976	0	50706496	G	A
3	rs13085096	0	50706980	G	A
3	rs13089719	0	50707187	G	T
3	rs56347941	0	50707887	T	C
3	rs13075344	0	50708169	T	C
3	rs34985176	0	50711001	T	C
3	rs73072416	0	50711073	G	A
3	rs73072418	0	50711083	G	A
3	rs56856095	0	50714581	G	C
3	rs141655545	0	50717858	C	T
3	rs3943212	0	50718100	C	A
3	rs6779819	0	50719345	A	G
3	rs34266990	0	50720265	A	G
3	rs35566897	0	50720888	T	G
3	rs13094785	0	50720909	C	T
3	rs34866096	0	50720991	G	A
3	rs56142306	0	50721022	G	A
3	rs2035484	0	50721892	T	C
3	rs6796769	0	50723927	A	G
3	rs112879712	0	50724724	G	T
3	rs2086827	0	50725691	G	A
3	rs62260125	0	50726194	C	T
3	rs6776224	0	50727034	C	A
3	rs55672941	0	50727754	G	A
3	rs6446210	0	50727794	G	A
3	rs55748593	0	50727896	G	A
3	rs77553353	0	50728646	C	T
3	rs6446212	0	50728997	T	C
3	rs62260127	0	50730021	A	G
3	rs9826757	0	50730251	A	G
3	rs113649916	0	50731206	G	A
3	rs28412709	0	50731408	C	A
3	rs112656971	0	50731423	A	G
3	rs7615703	0	50732402	G	A
3	rs11130255	0	50732729	G	A
3	rs114318273	0	50734104	T	C
3	rs71326944	0	50734791	T	C
3	rs7645212	0	50734849	C	T
3	rs71326945	0	50734970	C	T
3	rs1966921	0	50735388	A	G
3	rs73072438	0	50735933	G	A
3	rs114554694	0	50736395	G	A
3	rs1563684	0	50737293	C	T
3	rs62260128	0	50737456	G	A
3	rs73072442	0	50737694	G	A
3	rs2168866	0	50739697	G	A
3	rs2125369	0	50740039	A	G
3	rs2609038	0	50741003	C	G
3	rs73072446	0	50743142	A	T
3	rs75077622	0	50743684	G	A
3	rs35170043	0	50743869	G	C
3	rs13089255	0	50744232	G	T
3	rs2609036	0	50745664	G	A
3	rs2609035	0	50746994	T	C
3	rs2355341	0	50747047	G	A
3	rs1458387	0	50747485	A	T
3	rs6778680	0	50748140	T	C
3	rs34773360	0	50748460	A	G
3	rs7611428	0	50748598	C	T
3	rs11710858	0	50749011	C	T
3	rs6446213	0	50749265	G	A
3	rs72944726	0	50749365	C	T
3	rs72944730	0	50749786	T	G
3	rs1824281	0	50750145	C	T
3	rs17659990	0	50751149	C	T
3	rs17051403	0	50751643	C	A
3	rs936406	0	50752406	G	A
3	rs936405	0	50752559	T	C
3	rs1458386	0	50753363	C	T
3	rs75978636	0	50753532	T	C
3	rs1965263	0	50754004	A	G
3	rs1463497	0	50754211	A	T
3	rs1463496	0	50754276	T	A
3	rs1975834	0	50755160	C	T
3	rs1824280	0	50757234	C	T
3	rs4429624	0	50757396	A	G
3	rs1902960	0	50757892	G	A
3	rs4688703	0	50758454	T	C
3	rs7650574	0	50759485	G	C
3	rs7629253	0	50759683	C	A
3	rs2883652	0	50760711	C	G
3	rs6800008	0	50760904	A	C
3	rs184608585	0	50761440	C	A
3	rs6446214	0	50762822	A	G
3	rs7652715	0	50763034	A	C
3	rs12639126	0	50763413	C	T
3	rs73072475	0	50764842	A	G
3	rs6446215	0	50765079	T	A
3	rs182797915	0	50766914	C	G
3	rs1563683	0	50769966	C	G
3	rs2125366	0	50770158	G	A
3	rs4688702	0	50771004	T	C
3	rs73072483	0	50771624	G	A
3	rs9820606	0	50771819	G	A
3	rs9824522	0	50771992	C	T
3	rs9825535	0	50772664	C	T
3	rs9867489	0	50773154	A	G
3	rs9831288	0	50773804	G	A
3	rs185434127	0	50774235	C	G
3	rs62260152	0	50774665	T	G
3	rs145340006	0	50775182	G	A
3	rs75851136	0	50775432	A	G
3	rs11712367	0	50775446	C	T
3	rs5000953	0	50776308	A	G
3	rs4485709	0	50776497	G	T
3	rs12495399	0	50776882	C	A
3	rs6775012	0	50777126	T	A
3	rs62260153	0	50777952	T	C
3	rs9839684	0	50778204	A	G
3	rs138524520	0	50781328	C	T
3	rs36091095	0	50781416	G	A
3	rs2675802	0	50781612	A	G
3	rs73072496	0	50782206	C	T
3	rs9824444	0	50782765	C	T
3	rs60552386	0	50783365	T	C
3	rs6784055	0	50784082	C	T
3	rs62260156	0	50784776	A	G
3	rs4028317	0	50785241	G	A
3	rs2675810	0	50788586	G	C
3	rs2608989	0	50789151	T	C
3	rs2675809	0	50789232	G	A
3	rs11927030	0	50789602	A	G
3	rs2608988	0	50790523	G	A
3	rs34058359	0	50791137	G	A
3	rs13060835	0	50792107	A	C
3	rs34627371	0	50792841	C	A
3	rs77125954	0	50793739	G	A
3	rs62260158	0	50794403	C	T
3	rs6783865	0	50794670	C	T
3	rs4688698	0	50794814	G	A
3	rs2609008	0	50795456	A	T
3	rs13095920	0	50796281	A	G
3	rs2675769	0	50796351	A	T
3	rs7621650	0	50797071	C	G
3	rs2675771	0	50797275	T	C
3	rs2675772	0	50797870	A	G
3	rs2675773	0	50797893	G	A
3	rs2675774	0	50798070	G	A
3	rs148996405	0	50798274	G	C
3	rs35140911	0	50798607	A	G
3	rs148179194	0	50798652	T	C
3	rs4482663	0	50798902	C	A
3	rs2609025	0	50799662	A	T
3	rs2609024	0	50800146	G	A
3	rs12486154	0	50801841	T	C
3	rs2675777	0	50803588	T	A
3	rs145692731	0	50804141	A	C
3	rs148121598	0	50804163	C	G
3	rs9830082	0	50804973	T	A
3	rs2199051	0	50805704	T	C
3	rs2609007	0	50806969	T	C
3	rs35517507	0	50809153	G	A
3	rs2675816	0	50809998	T	A
3	rs61676409	0	50811625	C	T
3	rs2609006	0	50811795	C	T
3	rs116054851	0	50812352	A	C
3	rs2609005	0	50813179	C	A
3	rs72942530	0	50813534	C	G
3	rs2262810	0	50813608	A	G
3	rs2199050	0	50813854	T	C
3	rs2262811	0	50814442	C	T
3	rs2355350	0	50814508	G	A
3	rs17660179	0	50815636	A	T
3	rs2609003	0	50816822	A	T
3	rs2675813	0	50816961	T	C
3	rs34602347	0	50817164	A	G
3	rs34900426	0	50817167	T	C
3	rs2675812	0	50817444	A	C
3	rs2675827	0	50818296	T	A
3	rs4688696	0	50818396	A	G
3	rs12496601	0	50820117	A	G
3	rs9838283	0	50820486	G	A
3	rs2609001	0	50820714	T	C
3	rs35098074	0	50821329	C	T
3	rs2125365	0	50821797	T	C
3	rs7639828	0	50823597	T	G
3	rs62261860	0	50824215	C	T
3	rs140021702	0	50824230	G	A
3	rs147462817	0	50824660	T	C
3	rs2608999	0	50825067	T	C
3	rs6446220	0	50825303	C	G
3	rs140406358	0	50825635	G	A
3	rs34048522	0	50825861	G	T
3	rs67410403	0	50827379	G	A
3	rs71329007	0	50827602	T	G
3	rs4688695	0	50827848	C	T
3	rs73074994	0	50828517	G	A
3	rs73074997	0	50829826	C	T
3	rs79264818	0	50830182	C	T
3	rs11717049	0	50830570	G	C
3	rs12486828	0	50832103	T	C
3	rs140778304	0	50832369	C	T
3	rs2608997	0	50833047	G	A
3	rs13095706	0	50833246	G	A
3	rs13075377	0	50833360	T	C
3	rs11928733	0	50833438	C	T
3	rs13096268	0	50833495	G	A
3	rs34456131	0	50833591	C	T
3	rs11130259	0	50833878	T	A
3	rs3106826	0	50833926	C	T
3	rs79295073	0	50834061	G	A
3	rs3101107	0	50834161	T	C
3	rs11914934	0	50836602	T	C
3	rs11915036	0	50836911	T	C
3	rs6446222	0	50837083	A	C
3	rs62258667	0	50837725	A	G
3	rs7639301	0	50837991	C	G
3	rs12497067	0	50838395	G	T
3	rs2675800	0	50838551	A	G
3	rs9844519	0	50839017	A	G
3	rs2675799	0	50839188	T	C
3	rs72942567	0	50839803	C	T
3	rs1598926	0	50840348	T	A
3	rs12492367	0	50840373	A	G
3	rs138523729	0	50841751	C	T
3	rs2675794	0	50842376	T	G
3	rs12487821	0	50842478	C	T
3	rs2675793	0	50843007	C	T
3	rs2675792	0	50844281	A	G
3	rs34712521	0	50844836	C	A
3	rs114297667	0	50845228	G	A
3	rs12490519	0	50845399	C	T
3	rs2609037	0	50845681	T	G
3	rs79695765	0	50845981	T	G
3	rs76699816	0	50846401	G	A
3	rs2168863	0	50846601	G	C
3	rs2675791	0	50846794	G	A
3	rs2675790	0	50847250	A	G
3	rs2675789	0	50847489	C	G
3	rs67316637	0	50847702	C	T
3	rs2675788	0	50848015	G	T
3	rs12494776	0	50848066	A	G
3	rs2609020	0	50848166	A	G
3	rs2675787	0	50848394	T	G
3	rs114646090	0	50848441	A	G
3	rs9869945	0	50849368	A	G
3	rs149834433	0	50849448	A	G
3	rs2609021	0	50850743	A	G
3	rs1947607	0	50851100	T	C
3	rs2609022	0	50851433	T	C
3	rs34576538	0	50852142	G	T
3	rs17660513	0	50852176	A	G
3	rs34320663	0	50852317	A	G
3	rs3940822	0	50853864	C	T
3	rs2675828	0	50854125	T	C
3	rs60602904	0	50854271	C	T
3	rs2675829	0	50854353	G	C
3	rs2085587	0	50854529	G	A
3	rs2085588	0	50854591	C	G
3	rs2061388	0	50855461	C	T
3	rs62258671	0	50855518	G	A
3	rs11921011	0	50856087	G	A
3	rs2675830	0	50856768	C	A
3	rs62258672	0	50857286	A	G
3	rs114025812	0	50857346	T	C
3	rs73833887	0	50857588	T	G
3	rs2609031	0	50857796	C	T
3	rs1966920	0	50857832	A	G
3	rs1471177	0	50858068	A	G
3	rs13065995	0	50858674	G	T
3	rs2608993	0	50859020	C	T
3	rs114701174	0	50860142	C	T
3	rs12494708	0	50860736	G	A
3	rs71329008	0	50861024	T	G
3	rs2675832	0	50861562	T	A
3	rs10510754	0	50861611	A	G
3	rs2675834	0	50862363	A	G
3	rs2675835	0	50862740	G	A
3	rs2675836	0	50863104	T	C
3	rs115168092	0	50863317	T	C
3	rs2675837	0	50863960	G	A
3	rs2355696	0	50865881	G	A
3	rs2355697	0	50866106	G	A
3	rs56844171	0	50866200	A	G
3	rs58356214	0	50866507	T	C
3	rs2085580	0	50866573	G	A
3	rs2045511	0	50867588	G	T
3	rs2045510	0	50867740	T	C
3	rs17051468	0	50868120	G	A
3	rs115888014	0	50868436	A	G
3	rs2675804	0	50868515	C	A
3	rs4346542	0	50868583	G	A
3	rs12491402	0	50869101	A	G
3	rs111914568	0	50869143	T	C
3	rs13099712	0	50869346	C	T
3	rs13100403	0	50869779	C	G
3	rs116772900	0	50869954	G	A
3	rs2125364	0	50871586	G	A
3	rs75377711	0	50872176	A	C
3	rs11917538	0	50872976	G	A
3	rs6763990	0	50873740	C	T
3	rs2675784	0	50874112	G	A
3	rs2608990	0	50874280	C	T
3	rs2219432	0	50875048	G	A
3	rs2219431	0	50875146	G	T
3	rs1458385	0	50876124	A	G
3	rs1379874	0	50876769	A	G
3	rs1379873	0	50876831	A	G
3	rs115778686	0	50877498	G	A
3	rs9875961	0	50878122	G	A
3	rs60917457	0	50878440	G	T
3	rs2609019	0	50878734	C	T
3	rs1379875	0	50880360	A	G
3	rs7638082	0	50880677	G	A
3	rs73079138	0	50881291	G	A
3	rs2609018	0	50881857	A	G
3	rs1531271	0	50881974	T	C
3	rs1531270	0	50881994	T	C
3	rs9859692	0	50882396	A	G
3	rs4688752	0	50883792	G	A
3	rs2085586	0	50884142	G	A
3	rs2085585	0	50884219	A	G
3	rs2085584	0	50884232	C	T
3	rs62258674	0	50886749	C	T
3	rs146245122	0	50886802	C	T
3	rs13072085	0	50887492	C	T
3	rs116739049	0	50887538	G	A
3	rs4130897	0	50887862	C	T
3	rs73079145	0	50888044	C	T
3	rs2085583	0	50888677	C	T
3	rs150198841	0	50889393	G	A
3	rs2085582	0	50890839	T	A
3	rs115981680	0	50890984	A	T
3	rs6770954	0	50891886	G	A
3	rs36057916	0	50894785	C	G
3	rs77561225	0	50895209	A	G
3	rs2609016	0	50896991	C	A
3	rs7642158	0	50897315	T	C
3	rs11921930	0	50897386	G	A
3	rs2219433	0	50900103	C	G
3	rs12639243	0	50900354	C	T
3	rs2675825	0	50900974	C	T
3	rs2609028	0	50901345	A	G
3	rs2125368	0	50901817	C	T
3	rs140958184	0	50901934	A	T
3	rs77031559	0	50902213	A	G
3	rs2675822	0	50902312	G	A
3	rs2675821	0	50902456	A	G
3	rs2262847	0	50902953	T	C
3	rs1841067	0	50903207	G	A
3	rs137989594	0	50903878	C	T
3	rs1598927	0	50904642	G	A
3	rs2675819	0	50904909	T	G
3	rs71329014	0	50906647	T	C
3	rs2168865	0	50908897	C	T
3	rs189012487	0	50908993	C	T
3	rs1598928	0	50909434	A	G
3	rs62257803	0	50910004	T	G
3	rs4530518	0	50910359	T	G
3	rs4346541	0	50910499	T	C
3	rs2355700	0	50910625	A	G
3	rs78848524	0	50911302	C	T
3	rs66472954	0	50912294	A	G
3	rs67672341	0	50912347	C	G
3	rs67211895	0	50913439	A	T
3	rs35193996	0	50913949	T	A
3	rs2355702	0	50914241	T	C
3	rs4511895	0	50915158	G	A
3	rs148366291	0	50915743	T	C
3	rs34058795	0	50915928	A	G
3	rs144358790	0	50916648	C	G
3	rs151017204	0	50916956	G	A
3	rs146838416	0	50917299	A	C
3	rs116492618	0	50917791	C	T
3	rs4552340	0	50919168	C	A
3	rs78956898	0	50919292	G	A
3	rs76747326	0	50919618	A	G
3	rs7633959	0	50919626	T	C
3	rs13084627	0	50919922	A	C
3	rs76644123	0	50920349	C	T
3	rs12490039	0	50920469	G	A
3	rs192612777	0	50920951	A	G
3	rs6795573	0	50921261	T	C
3	rs71329017	0	50921599	G	A
3	rs66684483	0	50921662	C	T
3	rs79829948	0	50924102	T	G
3	rs74365977	0	50925785	T	C
3	rs11928389	0	50927009	T	C
3	rs13093798	0	50927145	C	T
3	rs141606272	0	50927363	G	A
3	rs13088434	0	50927540	G	T
3	rs72937253	0	50927802	A	T
3	rs74844562	0	50928246	T	C
3	rs62257807	0	50929873	C	T
3	rs72937251	0	50930962	G	A
3	rs112213545	0	50931450	T	C
3	rs11130263	0	50932324	G	A
3	rs145426311	0	50932486	A	T
3	rs2355705	0	50932726	T	G
3	rs73079191	0	50932822	T	G
3	rs6769733	0	50933638	T	C
3	rs34972378	0	50934315	A	G
3	rs62257806	0	50934349	G	T
3	rs140184249	0	50934600	T	G
3	rs60746111	0	50935778	G	C
3	rs80351783	0	50935786	G	T
3	rs151209464	0	50936517	C	T
3	rs12485524	0	50936687	T	C
3	rs62257814	0	50937196	G	A
3	rs13085320	0	50937219	A	C
3	rs4446201	0	50937416	T	C
3	rs13086545	0	50937594	G	T
3	rs144343956	0	50937600	C	T
3	rs61627377	0	50937834	C	T
3	rs2355707	0	50937957	A	G
3	rs13092418	0	50938678	A	C
3	rs13097480	0	50939067	C	T
3	rs75945821	0	50939943	A	G
3	rs35071080	0	50940844	A	G
3	rs7625232	0	50941441	T	C
3	rs75206874	0	50941768	C	T
3	rs142340979	0	50942307	A	G
3	rs13085759	0	50944579	C	A
3	rs137943402	0	50944584	C	G
3	rs73081114	0	50945367	G	T
3	rs4452323	0	50945503	G	A
3	rs13088041	0	50946367	T	C
3	rs35842302	0	50946649	A	C
3	rs13088988	0	50946842	T	C
3	rs72937262	0	50948501	A	G
3	rs34006781	0	50948707	G	A
3	rs72937265	0	50949432	A	G
3	rs35082196	0	50950346	G	T
3	rs13090437	0	50950638	G	A
3	rs28762180	0	50950745	G	A
3	rs4447760	0	50950909	C	T
3	rs35122553	0	50951692	T	A
3	rs34307982	0	50951758	G	A
3	rs67895930	0	50952307	G	T
3	rs34640865	0	50952460	G	A
3	rs79802124	0	50952934	G	T
3	rs150245860	0	50953454	C	G
3	rs12492850	0	50953933	C	T
3	rs35150418	0	50954329	A	G
3	rs34075959	0	50954504	C	T
3	rs67794896	0	50954638	G	A
3	rs68096338	0	50954676	G	T
3	rs4688697	0	50955012	G	A
3	rs34855107	0	50955224	G	A
3	rs78367270	0	50955718	G	C
3	rs143189157	0	50956008	C	T
3	rs7616183	0	50956372	A	G
3	rs141778723	0	50956459	C	T
3	rs138360806	0	50956791	T	C
3	rs75767837	0	50956793	C	T
3	rs149246503	0	50956915	A	G
3	rs4688693	0	50957788	T	G
3	rs139064121	0	50957844	C	T
3	rs112564820	0	50959214	C	T
3	rs57732473	0	50959822	T	C
3	rs35121433	0	50959940	G	A
3	rs35190976	0	50960348	C	G
3	rs36018544	0	50960614	C	G
3	rs116771349	0	50960634	A	G
3	rs7627266	0	50962368	C	T
3	rs34786937	0	50962551	T	C
3	rs34184643	0	50962794	G	C
3	rs71329023	0	50964223	T	G
3	rs68130118	0	50965041	G	A
3	rs34284887	0	50965291	A	G
3	rs74966608	0	50965468	G	A
3	rs67843425	0	50965660	A	G
3	rs73081144	0	50966039	G	A
3	rs61108141	0	50966191	A	G
3	rs7623868	0	50967228	A	G
3	rs7623976	0	50967299	A	G
3	rs115848957	0	50967539	G	A
3	rs7429494	0	50967904	A	G
3	rs35499413	0	50967970	G	A
3	rs78831030	0	50968137	G	A
3	rs80044051	0	50968346	C	T
3	rs4078296	0	50968897	T	C
3	rs36110549	0	50969437	A	G
3	rs66626892	0	50969703	T	C
3	rs12488948	0	50969965	T	G
3	rs4131887	0	50970412	A	G
3	rs112040988	0	50972844	G	A
3	rs62257822	0	50973119	G	T
3	rs62257823	0	50974813	C	T
3	rs9832952	0	50974834	C	T
3	rs140470091	0	50975962	C	T
3	rs13079565	0	50976873	G	A
3	rs13079136	0	50976939	A	G
3	rs9868870	0	50977139	G	A
3	rs35492420	0	50978365	A	G
3	rs34628582	0	50978624	A	G
3	rs12488831	0	50980398	T	A
3	rs62257830	0	50982164	C	T
3	rs73081159	0	50982915	T	C
3	rs71329026	0	50983156	A	G
3	rs6446239	0	50983674	G	C
3	rs7372342	0	50984782	A	T
3	rs60882641	0	50985254	A	G
3	rs112271582	0	50985443	C	T
3	rs58720544	0	50985566	C	T
3	rs7433217	0	50987194	G	A
3	rs35875816	0	50987228	C	T
3	rs34481683	0	50988027	A	G
3	rs146911705	0	50989689	A	G
3	rs149318788	0	50992116	T	G
3	rs61638760	0	50992787	G	A
3	rs72937299	0	50993009	C	T
3	rs13086922	0	50993792	T	C
3	rs6771085	0	50994207	T	C
3	rs141494203	0	50994412	G	A
3	rs13097744	0	50995025	T	G
3	rs57642230	0	50996082	C	T
3	rs60184902	0	50996257	C	T
3	rs139488306	0	50997303	G	A
3	rs6763779	0	50997702	T	G
3	rs6763781	0	50997703	T	C
3	rs192053058	0	50997890	C	T
3	rs9869826	0	50998816	T	C
3	rs34836308	0	50998971	G	C
3	rs55675754	0	50999730	A	G
3	rs79073578	0	50999864	T	C
3	rs75848843	0	51000176	A	G
3	rs66793762	0	51000663	T	C
3	rs6810241	0	51001131	C	T
3	rs13085827	0	51002194	G	A
3	rs4132022	0	51003213	T	A
3	rs55900868	0	51005328	C	T
3	rs115072729	0	51005644	C	T
3	rs71329027	0	51005812	A	G
3	rs6775938	0	51006237	T	C
3	rs13077958	0	51006260	C	G
3	rs34438446	0	51006603	T	C
3	rs9879725	0	51009435	C	T
3	rs36056105	0	51016534	C	T
3	rs111362255	0	51017284	G	A
3	rs9838433	0	51017304	T	C
3	rs115916770	0	51017440	A	G
3	rs113846841	0	51017631	G	A
3	rs188105644	0	51017673	G	A
3	rs67445615	0	51017750	G	A
3	rs114961666	0	51018142	A	G
3	rs9823942	0	51018146	G	A
3	rs55785224	0	51019119	T	C
3	rs12488700	0	51019129	C	G
3	rs7372046	0	51020242	G	A
3	rs60292376	0	51020335	T	C
3	rs57378417	0	51020636	G	A
3	rs7427615	0	51021313	G	C
3	rs4073739	0	51021763	T	C
3	rs11130267	0	51024903	A	G
3	rs12494214	0	51024982	G	A
3	rs35693100	0	51025966	T	G
3	rs35273485	0	51026265	G	T
3	rs34040634	0	51026621	C	T
3	rs12490502	0	51026817	G	C
3	rs13093289	0	51026892	C	T
3	rs12491206	0	51027178	C	T
3	rs7428086	0	51027733	G	A
3	rs143035667	0	51028258	G	A
3	rs7426759	0	51028298	A	G
3	rs7614482	0	51029164	A	G
3	rs6446243	0	51029707	A	G
3	rs12185906	0	51031803	T	C
3	rs73083294	0	51031945	A	G
3	rs7429035	0	51032607	A	C
3	rs116453951	0	51033378	G	T
3	rs115680081	0	51033604	C	T
3	rs189033023	0	51033710	G	A
3	rs7629809	0	51033741	T	C
3	rs35481031	0	51034625	C	T
3	rs140470008	0	51035476	T	C
3	rs13062018	0	51035636	G	A
3	rs34002537	0	51036565	G	A
3	rs6446245	0	51037258	T	G
3	rs13064199	0	51037466	T	G
3	rs72939228	0	51037709	C	T
3	rs7614881	0	51038375	C	T
3	rs12496621	0	51038910	G	A
3	rs10865962	0	51043162	G	A
3	rs34926239	0	51043528	G	A
3	rs73085212	0	51044227	C	T
3	rs75058195	0	51045677	C	T
3	rs75051563	0	51045928	A	G
3	rs74960356	0	51046100	C	A
3	rs9813718	0	51046479	G	A
3	rs147735228	0	51046544	G	A
3	rs36174390	0	51046787	G	C
3	rs9681865	0	51046977	T	G
3	rs150156948	0	51047506	T	C
3	rs150421637	0	51047621	G	A
3	rs9713647	0	51048007	T	C
3	rs9682672	0	51048206	A	G
3	rs9682095	0	51048840	T	A
3	rs55698738	0	51048866	A	G
3	rs9681429	0	51048870	G	A
3	rs9682254	0	51049002	T	G
3	rs9681573	0	51049449	C	G
3	rs9681582	0	51049471	G	A
3	rs62257841	0	51050006	C	A
3	rs9757419	0	51050357	T	C
3	rs9758600	0	51050656	A	G
3	rs9877272	0	51051295	A	C
3	rs80127151	0	51051496	T	C
3	rs77325548	0	51053056	A	G
3	rs11715556	0	51054823	C	T
3	rs9818841	0	51054878	A	G
3	rs9682552	0	51054881	G	A
3	rs9860862	0	51054978	G	A
3	rs9823453	0	51055385	A	G
3	rs9861513	0	51055393	G	A
3	rs9311460	0	51055523	A	G
3	rs34563986	0	51055576	A	G
3	rs9311461	0	51056190	T	C
3	rs76333733	0	51056571	C	T
3	rs551075341	0	51057762	C	T
3	rs9682922	0	51058254	T	C
3	rs9848873	0	51058342	C	A
3	rs112825716	0	51059350	C	T
3	rs9284887	0	51060217	T	G
3	rs9284888	0	51060237	C	T
3	rs9713241	0	51060544	A	C
3	rs62257853	0	51061007	C	T
3	rs115594777	0	51061643	A	G
3	rs11919195	0	51062402	A	G
3	rs4557193	0	51062970	C	T
3	rs9837334	0	51063173	A	G
3	rs4244699	0	51063566	T	C
3	rs142851874	0	51064375	G	T
3	rs6445717	0	51064661	A	G
3	rs72943130	0	51065917	T	G
3	rs7610901	0	51066024	A	G
3	rs115878179	0	51066822	G	A
3	rs4438692	0	51067252	G	A
3	rs4443210	0	51067562	G	A
3	rs72943137	0	51069483	A	G
3	rs4323036	0	51069747	A	C
3	rs74812279	0	51070301	C	T
3	rs13088462	0	51071713	T	C
3	rs4555554	0	51073378	A	G
3	rs4566574	0	51074286	G	T
3	rs139059097	0	51074713	A	G
3	rs115638822	0	51074935	G	A
3	rs73085254	0	51075065	G	A
3	rs4373098	0	51075572	A	T
3	rs7638732	0	51075876	A	G
3	rs149212515	0	51076674	G	A
3	rs13324500	0	51077266	A	T
3	rs13061003	0	51077419	T	C
3	rs55966607	0	51080040	C	A
3	rs4336150	0	51080711	C	G
3	rs182132166	0	51082119	T	C
3	rs12493359	0	51082893	G	A
3	rs71329041	0	51083880	G	T
3	rs9865977	0	51084368	G	A
3	rs7614171	0	51085266	G	A
3	rs4927975	0	51086070	C	T
3	rs4541436	0	51086632	G	C
3	rs6800279	0	51086691	C	T
3	rs4574329	0	51086695	T	C
3	rs4596182	0	51086733	G	A
3	rs116045856	0	51087326	C	T
3	rs6445600	0	51087892	G	A
3	rs6445603	0	51087917	A	G
3	rs6768601	0	51087967	A	G
3	rs72943166	0	51087978	T	C
3	rs11130273	0	51088949	T	A
3	rs11710311	0	51089954	A	G
3	rs7629420	0	51089980	G	A
3	rs6796642	0	51091392	C	T
3	rs4927976	0	51092052	G	T
3	rs7653539	0	51092752	T	C
3	rs74633589	0	51093204	T	C
3	rs6779430	0	51093904	G	C
3	rs115548871	0	51094097	G	T
3	rs9857727	0	51095028	A	G
3	rs76761409	0	51095202	G	A
3	rs78933579	0	51095279	T	C
3	rs4927960	0	51095735	T	C
3	rs4511931	0	51096237	G	A
3	rs7373592	0	51098862	A	G
3	rs4927977	0	51099776	T	A
3	rs11920441	0	51100020	T	C
3	rs4505743	0	51100167	T	C
3	rs4507294	0	51100389	T	G
3	rs78909740	0	51101185	T	C
3	rs142664566	0	51101638	G	A
3	rs138682866	0	51102718	T	C
3	rs4586853	0	51102839	G	A
3	rs4348025	0	51103093	A	G
3	rs4572801	0	51103133	A	C
3	rs4263323	0	51103536	C	T
3	rs28470684	0	51103646	G	A
3	rs11919932	0	51103913	G	A
3	rs115916952	0	51104601	T	C
3	rs113017997	0	51105292	A	T
3	rs6445750	0	51106244	C	G
3	rs4615113	0	51106439	A	C
3	rs4530566	0	51106598	T	A
3	rs4377512	0	51107334	G	T
3	rs6795272	0	51107870	T	C
3	rs6787773	0	51108107	C	T
3	rs4613496	0	51108374	G	A
3	rs4511933	0	51109157	G	A
3	rs4491946	0	51109340	T	A
3	rs4244700	0	51109661	G	A
3	rs4927961	0	51110195	G	A
3	rs4582086	0	51110521	A	G
3	rs141905262	0	51110800	C	T
3	rs4488874	0	51110876	A	T
3	rs9850021	0	51111645	C	A
3	rs6445779	0	51113460	C	T
3	rs73087211	0	51113581	A	G
3	rs73087213	0	51114107	G	A
3	rs13080170	0	51114357	A	G
3	rs116282251	0	51115599	T	C
3	rs6445802	0	51116485	T	A
3	rs6808206	0	51117452	T	A
3	rs4244701	0	51118501	G	A
3	rs4244702	0	51118523	G	A
3	rs4244703	0	51118527	A	G
3	rs146696682	0	51119035	T	C
3	rs9863847	0	51119096	G	A
3	rs146862786	0	51119590	T	C
3	rs35356497	0	51119702	C	T
3	rs4244704	0	51119860	T	C
3	rs6445843	0	51120404	C	G
3	rs4446244	0	51121876	G	A
3	rs7611873	0	51122363	A	G
3	rs7653451	0	51122750	T	C
3	rs13060972	0	51123703	G	A
3	rs4444745	0	51124351	A	G
3	rs4269109	0	51124830	A	G
3	rs7615291	0	51127380	C	T
3	rs34684795	0	51127527	G	C
3	rs9828200	0	51128317	T	G
3	rs4927978	0	51128854	A	T
3	rs4927979	0	51128862	G	C
3	rs4927980	0	51129029	G	A
3	rs4639007	0	51129552	C	T
3	rs4434173	0	51129594	T	G
3	rs4639008	0	51129662	C	G
3	rs115627076	0	51130207	C	T
3	rs77289618	0	51131890	A	G
3	rs113284266	0	51134308	C	T
3	rs6799211	0	51134991	G	A
3	rs6799240	0	51135084	G	A
3	rs4464493	0	51135434	T	C
3	rs4317135	0	51135526	T	C
3	rs140354230	0	51135688	A	G
3	rs4465974	0	51135765	T	C
3	rs12494165	0	51136572	A	G
3	rs73087240	0	51136702	A	G
3	rs7629433	0	51136853	C	A
3	rs4356848	0	51137089	C	T
3	rs62260377	0	51138846	C	T
3	rs72941919	0	51141024	T	A
3	rs6793613	0	51141400	A	G
3	rs12485754	0	51141414	A	G
3	rs6793648	0	51141488	A	G
3	rs6446011	0	51141985	A	G
3	rs4353834	0	51142104	G	C
3	rs4286453	0	51142359	C	T
3	rs7639161	0	51143463	T	C
3	rs9865532	0	51144316	G	A
3	rs55874849	0	51144588	A	G
3	rs4511930	0	51145015	G	A
3	rs4309762	0	51145144	C	T
3	rs6809524	0	51145556	A	G
3	rs144694502	0	51146154	G	T
3	rs4927982	0	51146781	G	A
3	rs4927983	0	51146793	A	G
3	rs4267675	0	51147807	C	A
3	rs4390967	0	51147987	A	C
3	rs4309763	0	51149233	A	C
3	rs7640263	0	51151034	C	A
3	rs7652655	0	51151074	A	G
3	rs7652818	0	51151217	A	G
3	rs4478114	0	51151647	C	T
3	rs6772197	0	51151799	G	A
3	rs6446118	0	51152705	G	A
3	rs6767329	0	51152847	A	G
3	rs6806090	0	51154163	C	T
3	rs4927984	0	51155081	G	T
3	rs148999878	0	51155429	A	G
3	rs4487270	0	51155440	C	T
3	rs4589968	0	51155761	G	C
3	rs4586852	0	51155856	G	A
3	rs4927985	0	51156106	C	G
3	rs114518780	0	51156746	G	A
3	rs4927986	0	51156945	G	T
3	rs4364203	0	51157402	A	G
3	rs59682667	0	51157890	G	C
3	rs12485331	0	51158818	G	A
3	rs6446167	0	51159183	T	C
3	rs6446168	0	51159226	C	T
3	rs7643781	0	51159701	G	A
3	rs76393166	0	51160402	C	A
3	rs4244696	0	51160825	T	C
3	rs114247865	0	51161878	G	A
3	rs11716837	0	51161943	A	G
3	rs73087274	0	51162792	T	A
3	rs74705706	0	51163001	A	G
3	rs62260389	0	51163442	T	G
3	rs11130274	0	51163896	G	A
3	rs9839484	0	51163964	C	A
3	rs9839860	0	51164242	C	T
3	rs9841339	0	51164910	G	A
3	rs73087278	0	51166005	G	A
3	rs6775483	0	51166103	A	G
3	rs143939215	0	51166699	G	A
3	rs4293735	0	51167420	G	A
3	rs4359843	0	51167504	G	A
3	rs7614785	0	51167824	G	A
3	rs141620699	0	51167835	A	G
3	rs7630616	0	51168538	A	G
3	rs7630730	0	51168627	A	G
3	rs4927957	0	51171144	A	G
3	rs4927964	0	51171393	G	A
3	rs4927965	0	51171443	C	T
3	rs57406588	0	51173338	G	A
```
