## Supplementary material for "Characterization of shared and ancestry-specific signals driving complex traits using multi-ancestry fine-mapping": s2.afreq

```
#CHROM	ID	REF	ALT	ALT_FREQS	OBS_CT
3	rs143366962	C	T	0.00992063	1008
3	rs145352758	A	G	0.0168651	1008
3	rs2246832	A	T	0.165675	1008
3	rs2247036	C	T	0.164683	1008
3	rs9819511	C	T	0.149802	1008
3	rs13316065	C	T	0.149802	1008
3	rs140896884	G	C	0.0168651	1008
3	rs148195548	G	A	0.0168651	1008
3	rs62260729	T	C	0.156746	1008
3	rs2352974	C	T	0.165675	1008
3	rs10865959	G	C	0.156746	1008
3	rs2352975	T	C	0.156746	1008
3	rs142259589	T	C	0.0119048	1008
3	rs10049413	A	G	0.156746	1008
3	rs2276864	T	C	0.156746	1008
3	rs2280405	G	C	0.869048	1008
3	rs74685087	C	T	0.0168651	1008
3	rs6797500	T	A	0.0178571	1008
3	rs142781986	C	T	0.0188492	1008
3	rs2681780	C	T	0.144841	1008
3	rs2777888	A	G	0.144841	1008
3	rs2681781	A	G	0.144841	1008
3	rs3796386	G	A	0.124008	1008
3	rs151178404	C	T	0.014881	1008
3	rs11130222	A	T	0.123016	1008
3	rs2883059	T	C	0.123016	1008
3	rs9821675	A	G	0.143849	1008
3	rs9859813	G	A	0.0178571	1008
3	rs13326300	G	A	0.0178571	1008
3	rs28478136	C	G	0.0178571	1008
3	rs6446187	C	A	0.143849	1008
3	rs572745656	C	A	0.00694444	1008
3	rs952594	G	A	0.123016	1008
3	rs61689372	A	G	0.0119048	1008
3	rs1317154	T	C	0.143849	1008
3	rs1317571	T	G	0.235119	1008
3	rs62260756	C	T	0.0178571	1008
3	rs55692411	G	A	0.123016	1008
3	rs34654589	C	G	0.123016	1008
3	rs62262060	C	T	0.0178571	1008
3	rs1317215	G	A	0.0178571	1008
3	rs140387785	A	G	0.0188492	1008
3	rs116853129	G	T	0.0198413	1008
3	rs191720269	C	T	0.00496032	1008
3	rs36022378	T	C	0.108135	1008
3	rs11712056	T	C	0.123016	1008
3	rs9862795	A	T	0.143849	1008
3	rs7613360	C	T	0.123016	1008
3	rs9813644	G	A	0.0178571	1008
3	rs9843653	T	C	0.143849	1008
3	rs143178096	C	T	0.0238095	1008
3	rs11713193	G	A	0.143849	1008
3	rs79328051	G	T	0.0208333	1008
3	rs1062633	T	C	0.143849	1008
3	rs181220703	A	G	0.0109127	1008
3	rs12637681	T	C	0.0198413	1008
3	rs7627864	C	G	0.121032	1008
3	rs12489386	G	T	0.0198413	1008
3	rs12495831	A	C	0.0198413	1008
3	rs6795703	C	T	0.140873	1008
3	rs11130223	G	C	0.0198413	1008
3	rs111873781	C	T	0.0615079	1008
3	rs111226181	G	T	0.106151	1008
3	rs111816721	A	G	0.0119048	1008
3	rs56273948	G	A	0.014881	1008
3	rs2230590	T	C	0.142857	1008
3	rs41291716	G	A	0.0198413	1008
3	rs11130224	T	A	0.140873	1008
3	rs12493565	C	T	0.0198413	1008
3	rs7615206	T	C	0.121032	1008
3	rs3774758	C	G	0.143849	1008
3	rs3774759	G	T	0.121032	1008
3	rs3733134	C	T	0.121032	1008
3	rs3733135	G	A	0.143849	1008
3	rs2280406	G	A	0.143849	1008
3	rs77567985	G	A	0.0198413	1008
3	rs75195683	G	A	0.103175	1008
3	rs2293018	C	T	0.204365	1008
3	rs150173449	G	A	0.0198413	1008
3	rs545390832	C	A	0.00892857	1008
3	rs143113597	A	G	0.0119048	1008
3	rs58025924	G	A	0.0198413	1008
3	rs61729114	G	A	0.0198413	1008
3	rs2352984	T	C	0.122024	1008
3	rs868891	A	G	0.122024	1008
3	rs7634084	A	T	0.144841	1008
3	rs9848497	T	C	0.143849	1008
3	rs58766761	A	G	0.0198413	1008
3	rs142344547	G	A	0.0257937	1008
3	rs11709573	C	T	0.121032	1008
3	rs35275715	A	G	0.121032	1008
3	rs34034116	C	A	0.121032	1008
3	rs62262093	T	C	0.143849	1008
3	rs62262095	C	T	0.0198413	1008
3	rs6774354	G	A	0.121032	1008
3	rs62262096	A	G	0.0198413	1008
3	rs112524388	T	G	0.106151	1008
3	rs6771546	T	C	0.143849	1008
3	rs57009357	G	A	0.0198413	1008
3	rs150478785	C	G	0.106151	1008
3	rs7613875	C	A	0.143849	1008
3	rs7627910	T	C	0.121032	1008
3	rs113420322	G	A	0.0198413	1008
3	rs55751738	A	G	0.143849	1008
3	rs7621026	A	G	0.143849	1008
3	rs7609971	C	T	0.143849	1008
3	rs113865541	G	A	0.0109127	1008
3	rs149960472	C	T	0.0178571	1008
3	rs201260149	C	T	0.0188492	1008
3	rs6772095	C	T	0.143849	1008
3	rs62262099	T	C	0.0198413	1008
3	rs11717829	C	T	0.0505952	1008
3	rs117128632	C	T	0.0416667	1008
3	rs4688760	C	T	0.230159	1008
3	rs12638046	C	T	0.0198413	1008
3	rs62262100	T	A	0.0198413	1008
3	rs111389326	G	A	0.106151	1008
3	rs11721204	C	T	0.121032	1008
3	rs148513267	G	A	0.00992063	1008
3	rs147753536	C	A	0.0119048	1008
3	rs11925156	A	G	0.0198413	1008
3	rs72942333	T	C	0.143849	1008
3	rs11706185	G	A	0.107143	1008
3	rs148459332	C	T	0.0128968	1008
3	rs62262104	C	T	0.0198413	1008
3	rs62262105	A	G	0.0198413	1008
3	rs12630917	G	A	0.0198413	1008
3	rs12630959	C	T	0.0198413	1008
3	rs11709503	G	T	0.107143	1008
3	rs80037828	G	A	0.0198413	1008
3	rs11130225	C	T	0.0198413	1008
3	rs11130226	T	G	0.143849	1008
3	rs11130227	A	G	0.142857	1008
3	rs138736131	G	T	0.0248016	1008
3	rs78394565	A	G	0.10119	1008
3	rs6792892	T	C	0.143849	1008
3	rs13077403	G	A	0.122024	1008
3	rs13079006	G	T	0.121032	1008
3	rs183306060	C	A	0.0208333	1008
3	rs2624843	G	A	0.143849	1008
3	rs2883057	C	T	0.143849	1008
3	rs62262114	G	A	0.121032	1008
3	rs112093796	C	T	0.0198413	1008
3	rs187010029	G	A	0.0198413	1008
3	rs58621288	G	A	0.0198413	1008
3	rs62262116	A	G	0.0198413	1008
3	rs77033961	T	G	0.0198413	1008
3	rs62262117	C	T	0.0198413	1008
3	rs12496973	T	C	0.143849	1008
3	rs11130228	C	T	0.143849	1008
3	rs12631306	A	T	0.0198413	1008
3	rs12636669	C	T	0.0198413	1008
3	rs12631309	A	T	0.0198413	1008
3	rs2352969	G	C	0.106151	1008
3	rs2252833	G	A	0.143849	1008
3	rs4688759	T	C	0.0505952	1008
3	rs145911699	C	T	0.0386905	1008
3	rs6446189	A	G	0.143849	1008
3	rs35065728	T	C	0.143849	1008
3	rs2624819	G	T	0.121032	1008
3	rs2681778	T	C	0.143849	1008
3	rs11130229	T	C	0.143849	1008
3	rs531121986	C	G	0.0109127	1008
3	rs61491513	C	G	0.0198413	1008
3	rs11130230	A	G	0.0198413	1008
3	rs2624821	G	A	0.106151	1008
3	rs11916261	G	A	0.0198413	1008
3	rs149747316	A	G	0.0198413	1008
3	rs117383145	C	T	0.0287698	1008
3	rs6780731	A	G	0.143849	1008
3	rs11130233	T	G	0.143849	1008
3	rs112827798	G	A	0.0198413	1008
3	rs2681776	G	A	0.121032	1008
3	rs62262138	G	A	0.0198413	1008
3	rs4688690	G	A	0.143849	1008
3	rs9853222	T	C	0.144841	1008
3	rs116789950	A	G	0.0198413	1008
3	rs74665992	C	T	0.106151	1008
3	rs13082703	T	C	0.121032	1008
3	rs13060128	A	G	0.143849	1008
3	rs112222273	C	T	0.0198413	1008
3	rs12485600	A	G	0.143849	1008
3	rs34080578	A	C	0.143849	1008
3	rs149839920	T	G	0.0396825	1008
3	rs2353579	C	T	0.144841	1008
3	rs117859697	C	T	0.015873	1008
3	rs4688758	G	A	0.143849	1008
3	rs79700057	T	G	0.0128968	1008
3	rs2624832	C	T	0.121032	1008
3	rs11923132	G	A	0.0198413	1008
3	rs17657664	T	G	0.121032	1008
3	rs74283344	T	G	0.113095	1008
3	rs17657688	T	C	0.121032	1008
3	rs4688757	T	C	0.143849	1008
3	rs4688689	C	T	0.143849	1008
3	rs3774733	C	G	0.143849	1008
3	rs6767381	A	G	0.143849	1008
3	rs143282955	G	A	0.0198413	1008
3	rs11925192	G	A	0.140873	1008
3	rs11130237	A	G	0.0208333	1008
3	rs7628058	G	A	0.143849	1008
3	rs12637222	C	G	0.0198413	1008
3	rs4688756	T	A	0.140873	1008
3	rs6765484	C	T	0.856151	1008
3	rs62262144	G	T	0.0198413	1008
3	rs11130239	G	A	0.0198413	1008
3	rs4688688	C	G	0.893849	1008
3	rs12631608	T	A	0.0198413	1008
3	rs12634780	A	T	0.878968	1008
3	rs9812936	C	T	0.878968	1008
3	rs111401003	G	A	0.0198413	1008
3	rs112666031	G	A	0.0198413	1008
3	rs2353586	G	T	0.857143	1008
3	rs2353587	G	A	0.857143	1008
3	rs76286335	G	A	0.0228175	1008
3	rs9881008	C	T	0.856151	1008
3	rs62262145	C	G	0.0198413	1008
3	rs7634917	T	G	0.856151	1008
3	rs7645466	G	T	0.878968	1008
3	rs117617823	G	A	0.0287698	1008
3	rs186416801	A	G	0.0198413	1008
3	rs6446190	C	G	0.856151	1008
3	rs6446191	T	C	0.878968	1008
3	rs57575459	C	G	0.0198413	1008
3	rs183491335	G	A	0.0119048	1008
3	rs188538467	G	A	0.0119048	1008
3	rs2624818	G	A	0.0505952	1008
3	rs75729494	T	A	0.0257937	1008
3	rs6799579	T	C	0.894841	1008
3	rs9861216	T	C	0.856151	1008
3	rs12490944	G	A	0.0198413	1008
3	rs6446193	T	C	0.856151	1008
3	rs7650214	T	C	0.859127	1008
3	rs11713562	G	C	0.856151	1008
3	rs12629129	A	G	0.0198413	1008
3	rs12107768	G	T	0.893849	1008
3	rs4688755	G	A	0.856151	1008
3	rs12637457	G	T	0.0198413	1008
3	rs2526751	T	C	0.856151	1008
3	rs118163823	A	G	0.0287698	1008
3	rs117095078	G	A	0.0128968	1008
3	rs6446194	T	A	0.878968	1008
3	rs62262148	C	T	0.0198413	1008
3	rs11130240	G	A	0.0198413	1008
3	rs9866695	G	T	0.856151	1008
3	rs2526750	A	G	0.878968	1008
3	rs7621352	A	C	0.856151	1008
3	rs6446195	A	G	0.878968	1008
3	rs7624030	A	C	0.878968	1008
3	rs7634441	G	A	0.878968	1008
3	rs9844201	A	C	0.878968	1008
3	rs66851636	C	T	0.856151	1008
3	rs142394610	T	A	0.0486111	1008
3	rs62263578	T	C	0.0198413	1008
3	rs12486808	G	C	0.0198413	1008
3	rs12486832	G	T	0.0198413	1008
3	rs4688754	G	T	0.878968	1008
3	rs4688753	A	G	0.878968	1008
3	rs2526749	A	G	0.878968	1008
3	rs7430334	T	C	0.878968	1008
3	rs9814664	C	T	0.856151	1008
3	rs12631248	C	G	0.0198413	1008
3	rs2526748	A	G	0.856151	1008
3	rs9682295	T	C	0.878968	1008
3	rs2526747	C	G	0.878968	1008
3	rs12495114	T	C	0.0198413	1008
3	rs2624824	T	C	0.856151	1008
3	rs59802870	G	A	0.0198413	1008
3	rs6446197	A	G	0.878968	1008
3	rs140490352	C	A	0.0277778	1008
3	rs2624823	G	T	0.856151	1008
3	rs9311446	G	A	0.856151	1008
3	rs6762477	G	A	0.878968	1008
3	rs12486470	T	A	0.0198413	1008
3	rs149806752	C	T	0.047619	1008
3	rs62263584	A	G	0.0198413	1008
3	rs2245365	C	A	0.856151	1008
3	rs11924711	G	A	0.0198413	1008
3	rs183102033	A	T	0.0119048	1008
3	rs2624815	A	G	0.878968	1008
3	rs78565722	A	G	0.014881	1008
3	rs11920034	A	G	0.0198413	1008
3	rs6793528	C	A	0.878968	1008
3	rs115669815	T	C	0.0257937	1008
3	rs2023953	G	A	0.0515873	1008
3	rs2023952	G	A	0.0198413	1008
3	rs11924670	A	G	0.0198413	1008
3	rs11916999	C	G	0.0198413	1008
3	rs2624822	T	C	0.878968	1008
3	rs2240329	G	A	0.856151	1008
3	rs2023951	C	T	0.0198413	1008
3	rs3774734	C	A	0.878968	1008
3	rs62263586	T	C	0.0198413	1008
3	rs62263588	G	A	0.0198413	1008
3	rs12494077	T	C	0.0198413	1008
3	rs2240328	T	C	0.893849	1008
3	rs2240327	A	G	0.856151	1008
3	rs12494172	T	C	0.0198413	1008
3	rs117965516	G	A	0.0119048	1008
3	rs7061	C	T	0.878968	1008
3	rs137926552	A	G	0.0128968	1008
3	rs2526743	G	A	0.856151	1008
3	rs2624816	T	G	0.856151	1008
3	rs62263590	G	C	0.0198413	1008
3	rs2624817	A	G	0.893849	1008
3	rs62263591	T	G	0.0198413	1008
3	rs34831713	T	C	0.856151	1008
3	rs112512657	C	G	0.0198413	1008
3	rs12494916	T	G	0.0198413	1008
3	rs12492291	C	T	0.0208333	1008
3	rs10049087	A	G	0.856151	1008
3	rs76298543	T	C	0.0188492	1008
3	rs186610792	A	C	0.0168651	1008
3	rs7650241	T	C	0.893849	1008
3	rs9681286	T	C	0.878968	1008
3	rs2526754	G	A	0.856151	1008
3	rs2247510	C	A	0.878968	1008
3	rs35333166	C	T	0.0198413	1008
3	rs2240326	G	A	0.856151	1008
3	rs2624853	A	G	0.856151	1008
3	rs185062240	G	A	0.0168651	1008
3	rs2013208	C	T	0.856151	1008
3	rs185304734	G	C	0.0109127	1008
3	rs146209360	G	A	0.0119048	1008
3	rs62263596	A	C	0.0198413	1008
3	rs62263597	G	A	0.0198413	1008
3	rs144867066	A	G	0.0168651	1008
3	rs2624834	G	T	0.893849	1008
3	rs149113544	G	A	0.0119048	1008
3	rs6808044	A	G	0.87996	1008
3	rs73835203	A	T	0.00892857	1008
3	rs2856234	A	G	0.858135	1008
3	rs117321322	G	A	0.0198413	1008
3	rs3733132	A	G	0.031746	1008
3	rs181781543	C	A	0.0119048	1008
3	rs1061474	T	C	0.880952	1008
3	rs140724462	C	T	0.0208333	1008
3	rs3733133	T	A	0.856151	1008
3	rs6778802	T	C	0.894841	1008
3	rs2301166	C	G	0.857143	1008
3	rs118030924	C	T	0.014881	1008
3	rs62263600	A	C	0.0198413	1008
3	rs74610735	T	C	0.0793651	1008
3	rs1138536	T	C	0.881944	1008
3	rs2624825	G	A	0.858135	1008
3	rs2624826	T	G	0.880952	1008
3	rs2624829	A	G	0.880952	1008
3	rs12636045	C	T	0.0198413	1008
3	rs17050922	A	G	0.0119048	1008
3	rs12636232	C	T	0.0198413	1008
3	rs2856238	T	C	0.880952	1008
3	rs2856237	A	G	0.880952	1008
3	rs2071208	G	A	0.763889	1008
3	rs2071207	T	C	0.859127	1008
3	rs62260770	C	G	0.0198413	1008
3	rs2071206	G	A	0.856151	1008
3	rs77982881	A	G	0.0327381	1008
3	rs11928995	C	A	0.0198413	1008
3	rs2008877	T	G	0.84623	1008
3	rs138127225	G	T	0.030754	1008
3	rs2624848	T	C	0.878968	1008
3	rs62260771	G	C	0.0198413	1008
3	rs147444766	G	A	0.0178571	1008
3	rs142130726	G	A	0.0248016	1008
3	rs4688686	C	T	0.85119	1008
3	rs78681494	G	A	0.0277778	1008
3	rs2014830	C	T	0.713294	1008
3	rs7428430	C	T	0.849206	1008
3	rs2624847	G	T	0.866071	1008
3	rs13100903	C	T	0.0337302	1008
3	rs7642934	G	A	0.868056	1008
3	rs2526388	T	C	0.904762	1008
3	rs2526386	C	T	0.869048	1008
3	rs2003485	C	T	0.0287698	1008
3	rs75473458	C	A	0.0168651	1008
3	rs60034796	T	C	0.18254	1008
3	rs739983	G	A	0.14881	1008
3	rs12491177	T	C	0.625	1008
3	rs12636449	A	G	0.0138889	1008
3	rs148149389	C	T	0.123016	1008
3	rs2526385	T	G	0.252976	1008
3	rs189552277	G	T	0.0119048	1008
3	rs147813922	C	G	0.0287698	1008
3	rs2526383	T	C	0.250992	1008
3	rs138478719	G	A	0.00892857	1008
3	rs11714286	G	A	0.236111	1008
3	rs58191283	C	T	0.625	1008
3	rs2526400	A	G	0.877976	1008
3	rs58137261	T	C	0.625992	1008
3	rs2526396	A	G	0.87996	1008
3	rs12054052	C	T	0.626984	1008
3	rs2526395	T	C	0.878968	1008
3	rs2526394	T	C	0.878968	1008
3	rs2526393	C	G	0.878968	1008
3	rs3774736	G	A	0.625992	1008
3	rs6800021	G	A	0.0287698	1008
3	rs2526392	T	C	0.878968	1008
3	rs2526389	C	T	0.0277778	1008
3	rs2021734	C	T	0.626984	1008
3	rs79025934	A	G	0.0813492	1008
3	rs2859580	G	A	0.882937	1008
3	rs2624842	C	A	0.876984	1008
3	rs73080980	C	T	0.127976	1008
3	rs2072054	A	G	0.630952	1008
3	rs2072053	C	T	0.625992	1008
3	rs1046953	C	T	0.191468	1008
3	rs12631337	A	G	0.867063	1008
3	rs2624840	T	C	0.883929	1008
3	rs3774739	G	A	0.626984	1008
3	rs2188151	G	T	0.0277778	1008
3	rs2624839	T	C	0.661706	1008
3	rs4688747	G	A	0.633929	1008
3	rs117239638	C	T	0.047619	1008
3	rs3774741	A	G	0.633929	1008
3	rs141801960	C	G	0.0109127	1008
3	rs3774745	C	T	0.222222	1008
3	rs60429865	A	G	0.0128968	1008
3	rs2624838	C	G	0.643849	1008
3	rs2624837	A	G	0.878968	1008
3	rs142994930	C	T	0.00198413	1008
3	rs2518796	T	C	0.0277778	1008
3	rs3774748	A	C	0.628968	1008
3	rs3774749	C	T	0.222222	1008
3	rs3774750	C	G	0.224206	1008
3	rs62260773	G	A	0.0109127	1008
3	rs2518795	C	T	0.0277778	1008
3	rs2624836	A	G	0.878968	1008
3	rs3774751	G	T	0.222222	1008
3	rs3774752	T	C	0.628968	1008
3	rs75992351	G	C	0.0654762	1008
3	rs1005678	C	G	0.656746	1008
3	rs6446201	A	G	0.878968	1008
3	rs73080992	G	A	0.0406746	1008
3	rs67627084	C	T	0.229167	1008
3	rs9831967	C	T	0.849206	1008
3	rs9832454	C	T	0.0347222	1008
3	rs13085567	C	T	0.229167	1008
3	rs148641669	C	T	0.124008	1008
3	rs146674222	C	T	0.124008	1008
3	rs12639175	A	G	0.0128968	1008
3	rs6446202	C	G	0.136905	1008
3	rs186560909	G	A	0.00892857	1008
3	rs7642692	T	C	0.137897	1008
3	rs77798063	T	C	0.0128968	1008
3	rs2073726	T	A	0.229167	1008
3	rs11717349	C	T	0.229167	1008
3	rs12632110	A	G	0.367063	1008
3	rs4688746	T	C	0.62004	1008
3	rs12637645	G	A	0.0128968	1008
3	rs11711407	A	G	0.231151	1008
3	rs182139438	C	T	0.0119048	1008
3	rs57842657	T	A	0.125	1008
3	rs9858059	C	T	0.234127	1008
3	rs11716820	C	T	0.0347222	1008
3	rs3755830	C	T	0.0367063	1008
3	rs3755831	G	T	0.239087	1008
3	rs75504962	G	C	0.0238095	1008
3	rs4688684	C	T	0.0248016	1008
3	rs11919418	T	G	0.0257937	1008
3	rs34877766	A	G	0.771825	1008
3	rs191500076	G	A	0.014881	1008
3	rs60276643	C	G	0.617063	1008
3	rs193278357	A	G	0.0228175	1008
3	rs12487392	T	A	0.617063	1008
3	rs9882618	C	T	0.618056	1008
3	rs7612733	A	T	0.0535714	1008
3	rs12485909	G	A	0.612103	1008
3	rs182902110	A	G	0.0119048	1008
3	rs4688683	C	T	0.614087	1008
3	rs57462170	G	A	0.125	1008
3	rs142487983	C	T	0.0109127	1008
3	rs4688745	T	C	0.764881	1008
3	rs139207956	C	A	0.0109127	1008
3	rs2006199	G	A	0.595238	1008
3	rs1858828	G	T	0.760913	1008
3	rs118160556	C	G	0.615079	1008
3	rs2236939	G	T	0.133929	1008
3	rs4141407	A	G	0.617063	1008
3	rs2236940	G	A	0.626984	1008
3	rs77984349	C	G	0.0119048	1008
3	rs2236941	C	T	0.625992	1008
3	rs2236942	G	C	0.761905	1008
3	rs4688744	G	A	0.617063	1008
3	rs2282749	T	C	0.761905	1008
3	rs12635271	C	T	0.0109127	1008
3	rs146635867	A	C	0.617063	1008
3	rs78020607	A	G	0.124008	1008
3	rs739431	A	G	0.134921	1008
3	rs35926495	C	T	0.0496032	1008
3	rs56048629	C	T	0.0496032	1008
3	rs137946337	G	A	0.0119048	1008
3	rs375366868	T	C	0.0119048	1008
3	rs2282750	C	G	0.617063	1008
3	rs150849136	C	A	0.046627	1008
3	rs79499880	A	G	0.0555556	1008
3	rs149845881	G	A	0.0228175	1008
3	rs145831787	C	T	0.0555556	1008
3	rs12498048	G	A	0.617063	1008
3	rs587730343	C	G	0.00496032	1008
3	rs12631192	G	T	0.0109127	1008
3	rs117898093	C	T	0.0248016	1008
3	rs4688682	C	A	0.618056	1008
3	rs9883222	G	A	0.618056	1008
3	rs587747203	G	A	0.00496032	1008
3	rs75047196	C	A	0.00992063	1008
3	rs4688742	G	A	0.618056	1008
3	rs60247651	T	A	0.0555556	1008
3	rs144766900	G	T	0.0228175	1008
3	rs117398803	G	A	0.0128968	1008
3	rs79241059	C	T	0.0119048	1008
3	rs2236943	G	A	0.617063	1008
3	rs58051625	G	C	0.0555556	1008
3	rs74904072	C	T	0.030754	1008
3	rs10510755	C	T	0.0555556	1008
3	rs4688741	C	T	0.617063	1008
3	rs7645537	T	C	0.618056	1008
3	rs182065786	A	T	0.0119048	1008
3	rs12634557	G	T	0.0109127	1008
3	rs12634583	C	T	0.0109127	1008
3	rs57319506	T	C	0.0555556	1008
3	rs2298952	G	A	0.96627	1008
3	rs2298953	T	G	0.617063	1008
3	rs2298954	C	T	0.618056	1008
3	rs201632611	T	C	0.555556	1008
3	rs12485390	A	G	0.619048	1008
3	rs2097247	C	T	0.0555556	1008
3	rs9852677	G	A	0.644841	1008
3	rs2282751	G	A	0.684524	1008
3	rs2236944	G	T	0.618056	1008
3	rs11715758	G	A	0.224206	1008
3	rs118188122	G	A	0.0277778	1008
3	rs185731969	A	T	0.0119048	1008
3	rs41291724	C	G	0.0555556	1008
3	rs9830408	A	G	0.618056	1008
3	rs188823486	A	C	0.00297619	1008
3	rs4547694	A	G	0.772817	1008
3	rs371723833	C	G	0.0277778	1008
3	rs74686281	A	G	0.0396825	1008
3	rs79217622	C	A	0.617063	1008
3	rs4141060	T	C	0.671627	1008
3	rs77097132	C	T	0.0565476	1008
3	rs12497018	G	A	0.618056	1008
3	rs9839427	A	G	0.728175	1008
3	rs3755832	G	A	0.0555556	1008
3	rs80063532	G	A	0.0119048	1008
3	rs3806708	T	C	0.0684524	1008
3	rs2269430	C	T	0.62004	1008
3	rs186383509	C	T	0.0119048	1008
3	rs57978992	G	A	0.62004	1008
3	rs12492880	A	G	0.619048	1008
3	rs12490837	T	A	0.511905	1008
3	rs2269431	C	T	0.030754	1008
3	rs2071203	C	T	0.618056	1008
3	rs59658833	T	C	0.00198413	1008
3	rs76183352	C	T	0.0753968	1008
3	rs762705	A	C	0.685516	1008
3	rs141193817	G	C	0.206349	1008
3	rs79753521	T	C	0.0128968	1008
3	rs6776145	T	C	0.688492	1008
3	rs4688738	T	C	0.62004	1008
3	rs150356212	G	A	0.0555556	1008
3	rs4688736	G	C	0.619048	1008
3	rs12635953	C	T	0.0694444	1008
3	rs12493693	C	T	0.619048	1008
3	rs12494414	C	T	0.630952	1008
3	rs77967087	G	C	0.0198413	1008
3	rs142104077	G	C	0.0357143	1008
3	rs12629572	T	G	0.690476	1008
3	rs2229647	G	A	0.619048	1008
3	rs2071205	A	G	0.62004	1008
3	rs117692440	C	G	0.0198413	1008
3	rs138558275	C	G	0.0555556	1008
3	rs1076872	A	G	0.781746	1008
3	rs2071204	T	C	0.62004	1008
3	rs74398439	C	T	0.0684524	1008
3	rs13100173	G	A	0.0853175	1008
3	rs3774753	T	C	0.619048	1008
3	rs2269432	T	A	0.619048	1008
3	rs145949543	C	A	0.015873	1008
3	rs2285043	C	T	0.619048	1008
3	rs72932959	A	G	0.619048	1008
3	rs2285044	T	C	0.619048	1008
3	rs34136796	C	A	0.0694444	1008
3	rs117179004	G	A	0.0644841	1008
3	rs138951582	G	A	0.0128968	1008
3	rs143778450	C	A	0.0119048	1008
3	rs12488302	C	T	0.619048	1008
3	rs149952098	C	T	0.0684524	1008
3	rs377652320	G	T	0.0119048	1008
3	rs151241807	C	G	0.0347222	1008
3	rs79145265	C	T	0.619048	1008
3	rs57944420	A	G	0.619048	1008
3	rs78138837	A	G	0.688492	1008
3	rs78073598	C	T	0.257937	1008
3	rs145042586	C	T	0.0228175	1008
3	rs12488235	G	C	0.619048	1008
3	rs12634784	T	C	0.0128968	1008
3	rs12631938	G	T	0.0128968	1008
3	rs4688734	C	T	0.619048	1008
3	rs76579309	A	C	0.619048	1008
3	rs139379641	G	A	0.0545635	1008
3	rs374528934	C	G	0.453373	1008
3	rs12492683	C	T	0.619048	1008
3	rs11130248	A	G	0.619048	1008
3	rs12054403	T	C	0.619048	1008
3	rs9877046	T	G	0.799603	1008
3	rs12495261	C	G	0.619048	1008
3	rs80031801	G	A	0.0128968	1008
3	rs35455589	T	G	0.619048	1008
3	rs709210	A	C	0.791667	1008
3	rs4688733	A	G	0.619048	1008
3	rs4688732	G	A	0.619048	1008
3	rs79010741	G	T	0.0128968	1008
3	rs2236946	G	A	0.619048	1008
3	rs144233132	T	A	0.0555556	1008
3	rs2073497	A	C	0.619048	1008
3	rs2073498	C	A	0.0555556	1008
3	rs78501918	A	G	0.0555556	1008
3	rs72932987	T	C	0.619048	1008
3	rs80125713	C	A	0.241071	1008
3	rs79117849	C	G	0.619048	1008
3	rs146763973	C	T	0.0128968	1008
3	rs2236947	C	A	0.100198	1008
3	rs190126585	C	T	0.00198413	1008
3	rs9311449	A	T	0.619048	1008
3	rs4688728	C	A	0.619048	1008
3	rs3774754	C	A	0.619048	1008
3	rs2073499	A	G	0.6875	1008
3	rs57838764	T	C	0.6875	1008
3	rs79536844	C	T	0.0555556	1008
3	rs117344582	G	A	0.0238095	1008
3	rs147944291	C	T	0.0555556	1008
3	rs149145410	C	T	0.0297619	1008
3	rs4688725	T	G	0.62004	1008
3	rs3213621	A	G	0.62004	1008
3	rs1989839	A	G	0.6875	1008
3	rs2301639	G	A	0.0555556	1008
3	rs201896308	C	T	0.0138889	1008
3	rs4688724	G	C	0.618056	1008
3	rs4688679	C	T	0.618056	1008
3	rs2073500	A	C	0.62004	1008
3	rs2233476	C	A	0.618056	1008
3	rs2233474	C	A	0.686508	1008
3	rs2233473	C	A	0.0188492	1008
3	rs182965524	A	G	0.00892857	1008
3	rs58181992	T	C	0.621032	1008
3	rs35587949	G	A	0.62004	1008
3	rs79012548	G	C	0.0138889	1008
3	rs146582711	G	C	0.0138889	1008
3	rs117634736	C	T	0.0248016	1008
3	rs77217288	G	A	0.0545635	1008
3	rs189124941	C	T	0.00297619	1008
3	rs2071801	G	C	0.618056	1008
3	rs3774755	A	G	0.618056	1008
3	rs192987706	T	C	0.0138889	1008
3	rs45536634	G	A	0.0555556	1008
3	rs144559371	C	G	0.0138889	1008
3	rs12496815	G	A	0.624008	1008
3	rs2239801	C	G	0.0605159	1008
3	rs76846888	C	T	0.0525794	1008
3	rs2071804	A	C	0.625992	1008
3	rs2071803	C	A	0.0555556	1008
3	rs150839696	C	T	0.0138889	1008
3	rs12629047	C	T	0.0138889	1008
3	rs12629853	C	A	0.0128968	1008
3	rs2236948	A	G	0.696429	1008
3	rs2236949	G	A	0.621032	1008
3	rs187300757	G	A	0.0138889	1008
3	rs78671882	C	T	0.0664683	1008
3	rs2269569	T	C	0.634921	1008
3	rs2071802	A	G	0.0595238	1008
3	rs12490809	C	T	0.602183	1008
3	rs79937307	G	A	0.0138889	1008
3	rs12485286	A	C	0.623016	1008
3	rs75017764	G	A	0.0138889	1008
3	rs117760698	C	T	0.0138889	1008
3	rs182383311	G	C	0.0168651	1008
3	rs2269568	C	T	0.619048	1008
3	rs7614770	C	G	0.633929	1008
3	rs2236950	C	A	0.678571	1008
3	rs2236951	T	C	0.699405	1008
3	rs139444529	C	T	0.0198413	1008
3	rs189194030	T	C	0.0198413	1008
3	rs2236952	C	G	0.674603	1008
3	rs75418694	C	T	0.114087	1008
3	rs2236953	G	T	0.426587	1008
3	rs117600296	C	T	0.0257937	1008
3	rs117858399	G	A	0.0238095	1008
3	rs2236954	C	A	0.487103	1008
3	rs142549690	G	T	0.0238095	1008
3	rs115310229	C	T	0.00694444	1008
3	rs9311451	G	A	0.0634921	1008
3	rs762897	C	A	0.485119	1008
3	rs762895	C	G	0.422619	1008
3	rs2236955	G	A	0.486111	1008
3	rs146280821	A	T	0.00694444	1008
3	rs2073496	A	G	0.489087	1008
3	rs2298955	T	C	0.490079	1008
3	rs734767	C	G	0.491071	1008
3	rs1107265	A	C	0.489087	1008
3	rs2282752	G	C	0.486111	1008
3	rs12490042	T	C	0.424603	1008
3	rs2282753	C	T	0.486111	1008
3	rs2282754	T	C	0.485119	1008
3	rs7613681	T	C	0.693452	1008
3	rs2236956	G	C	0.421627	1008
3	rs2236957	A	G	0.489087	1008
3	rs77483950	G	A	0.209325	1008
3	rs144831784	G	A	0.0198413	1008
3	rs2236958	G	C	0.421627	1008
3	rs2236959	T	C	0.486111	1008
3	rs73833363	A	G	0.0644841	1008
3	rs4688722	G	T	0.00297619	1008
3	rs2282755	G	T	0.196429	1008
3	rs369676189	A	G	0.177579	1008
3	rs138015072	C	T	0.181548	1008
3	rs147507102	G	A	0.194444	1008
3	rs560181637	G	C	0.194444	1008
3	rs527618603	G	A	0.194444	1008
3	rs2236960	G	A	0.150794	1008
3	rs2236961	G	C	0.407738	1008
3	rs9828829	G	A	0.0634921	1008
3	rs75129392	G	A	0.0525794	1008
3	rs2236962	C	G	0.404762	1008
3	rs2236963	G	A	0.402778	1008
3	rs6767505	C	G	0.0634921	1008
3	rs2236964	C	G	0.469246	1008
3	rs9839996	C	T	0.0654762	1008
3	rs115757282	C	T	0.0634921	1008
3	rs76734502	T	C	0.0347222	1008
3	rs7626470	C	T	0.0634921	1008
3	rs2282756	G	A	0.40377	1008
3	rs2236965	T	C	0.470238	1008
3	rs79787036	C	T	0.031746	1008
3	rs6446206	G	A	0.468254	1008
3	rs13087550	C	T	0.404762	1008
3	rs743754	G	C	0.0634921	1008
3	rs916217	G	A	0.407738	1008
3	rs7647409	G	A	0.0634921	1008
3	rs1034409	T	G	0.0634921	1008
3	rs2236966	G	C	0.0634921	1008
3	rs79935684	A	C	0.0634921	1008
3	rs145244097	T	C	0.0188492	1008
3	rs2236967	G	A	0.40873	1008
3	rs9875233	C	T	0.0634921	1008
3	rs1540293	C	T	0.249008	1008
3	rs9835537	T	C	0.473214	1008
3	rs2236968	A	G	0.411706	1008
3	rs147472537	C	T	0.0128968	1008
3	rs80161213	G	T	0.0297619	1008
3	rs2282757	C	T	0.0625	1008
3	rs74740161	T	C	0.00793651	1008
3	rs2236969	G	A	0.0625	1008
3	rs2236970	A	C	0.0634921	1008
3	rs60391761	T	C	0.0634921	1008
3	rs11917680	G	T	0.196429	1008
3	rs3213520	C	T	0.0634921	1008
3	rs28428559	A	G	0.0634921	1008
3	rs2236971	G	A	0.40873	1008
3	rs2236972	T	C	0.0644841	1008
3	rs2236973	T	C	0.472222	1008
3	rs2236974	G	A	0.246032	1008
3	rs28580410	A	G	0.0634921	1008
3	rs184258139	G	A	0.0267857	1008
3	rs59619552	G	C	0.0634921	1008
3	rs743757	G	C	0.477183	1008
3	rs77226922	G	A	0.0644841	1008
3	rs78661034	C	A	0.0694444	1008
3	rs2282758	C	T	0.405754	1008
3	rs12488468	T	G	0.690476	1008
3	rs9883635	C	T	0.0634921	1008
3	rs9812540	C	T	0.0634921	1008
3	rs9817768	C	T	0.0634921	1008
3	rs9837658	T	G	0.0644841	1008
3	rs762898	T	C	0.417659	1008
3	rs11917269	G	T	0.193452	1008
3	rs743756	C	T	0.473214	1008
3	rs61493458	G	A	0.0634921	1008
3	rs28493735	G	A	0.0634921	1008
3	rs2236975	T	C	0.405754	1008
3	rs9834856	G	A	0.0634921	1008
3	rs9834579	C	T	0.0634921	1008
3	rs117654337	T	C	0.0238095	1008
3	rs9839266	G	C	0.0634921	1008
3	rs59167171	G	C	0.0634921	1008
3	rs58462551	G	A	0.0634921	1008
3	rs71326932	C	T	0.405754	1008
3	rs2236976	A	G	0.0644841	1008
3	rs2236977	A	G	0.0644841	1008
3	rs117268912	T	A	0.0257937	1008
3	rs2236978	G	A	0.0644841	1008
3	rs2236979	T	C	0.475198	1008
3	rs79183523	C	T	0.0595238	1008
3	rs9832993	C	G	0.0634921	1008
3	rs2236980	A	G	0.0634921	1008
3	rs2236981	A	C	0.473214	1008
3	rs9837861	G	C	0.0634921	1008
3	rs2236982	A	G	0.0634921	1008
3	rs9880285	A	G	0.0634921	1008
3	rs2236983	T	C	0.410714	1008
3	rs9843693	C	T	0.0634921	1008
3	rs2157328	G	A	0.0634921	1008
3	rs2187815	C	T	0.0634921	1008
3	rs9854585	G	A	0.0634921	1008
3	rs743859	C	T	0.0634921	1008
3	rs743857	T	C	0.475198	1008
3	rs2282760	A	G	0.410714	1008
3	rs2282761	G	A	0.0634921	1008
3	rs80231164	G	A	0.0634921	1008
3	rs2236984	A	C	0.475198	1008
3	rs4688721	C	T	0.347222	1008
3	rs4688720	A	G	0.410714	1008
3	rs78964043	T	G	0.0634921	1008
3	rs7649603	G	C	0.0634921	1008
3	rs9863307	C	T	0.0644841	1008
3	rs9863857	G	A	0.0644841	1008
3	rs9311453	G	A	0.0644841	1008
3	rs73835503	A	G	0.0644841	1008
3	rs78999018	G	C	0.0644841	1008
3	rs2236985	G	A	0.0644841	1008
3	rs2236986	A	C	0.348214	1008
3	rs79984120	C	T	0.0615079	1008
3	rs144991048	C	A	0.0248016	1008
3	rs929047	A	G	0.617063	1008
3	rs140768314	G	A	0.00992063	1008
3	rs9814606	C	T	0.0644841	1008
3	rs2236987	T	C	0.683532	1008
3	rs2236988	G	A	0.618056	1008
3	rs2236989	C	T	0.193452	1008
3	rs12637870	C	A	0.193452	1008
3	rs150489533	G	A	0.00992063	1008
3	rs80316826	A	G	0.0644841	1008
3	rs4688719	G	C	0.617063	1008
3	rs11130250	G	A	0.617063	1008
3	rs7642779	C	T	0.0644841	1008
3	rs9311455	G	A	0.0644841	1008
3	rs74764336	G	A	0.0188492	1008
3	rs147400454	G	A	0.0188492	1008
3	rs79379501	G	A	0.00198413	1008
3	rs2236990	C	T	0.0644841	1008
3	rs9990256	A	G	0.0644841	1008
3	rs916288	A	G	0.921627	1008
3	rs2282762	A	G	0.68254	1008
3	rs13099869	C	A	0.615079	1008
3	rs78997807	G	A	0.0634921	1008
3	rs60697422	T	C	0.0634921	1008
3	rs74530845	C	T	0.0128968	1008
3	rs73082941	G	T	0.0416667	1008
3	rs8180034	G	C	0.610119	1008
3	rs736471	T	C	0.876984	1008
3	rs6787890	T	C	0.614087	1008
3	rs116885806	G	T	0.0238095	1008
3	rs80049775	C	A	0.209325	1008
3	rs6788459	T	C	0.613095	1008
3	rs2027854	C	G	0.614087	1008
3	rs12492113	G	A	0.611111	1008
3	rs4688718	G	A	0.793651	1008
3	rs59101538	G	A	0.0386905	1008
3	rs56766970	T	C	0.0615079	1008
3	rs1467916	T	G	0.323413	1008
3	rs1467914	A	G	0.643849	1008
3	rs6786523	C	T	0.638889	1008
3	rs12494849	C	G	0.638889	1008
3	rs1467913	C	A	0.638889	1008
3	rs41499647	C	T	0.203373	1008
3	rs555012060	G	C	0.0138889	1008
3	rs9867588	T	C	0.630952	1008
3	rs58432784	G	A	0.30754	1008
3	rs35684775	T	G	0.311508	1008
3	rs743856	T	C	0.668651	1008
3	rs763030	G	C	0.62996	1008
3	rs35829757	C	T	0.308532	1008
3	rs147504953	C	T	0.015873	1008
3	rs12494707	C	T	0.263889	1008
3	rs6807916	A	G	0.309524	1008
3	rs73835511	C	T	0.0992063	1008
3	rs35053615	G	T	0.100198	1008
3	rs7613931	A	G	0.100198	1008
3	rs9814874	G	A	0.320437	1008
3	rs35335661	C	A	0.100198	1008
3	rs35986136	C	T	0.100198	1008
3	rs36059704	C	G	0.10119	1008
3	rs35198275	A	G	0.100198	1008
3	rs752183	C	A	0.250992	1008
3	rs150679923	T	G	0.00793651	1008
3	rs71326934	C	G	0.100198	1008
3	rs61423002	A	G	0.0823413	1008
3	rs61018691	G	C	0.0833333	1008
3	rs57361338	C	T	0.0803571	1008
3	rs73835516	C	A	0.0803571	1008
3	rs1107312	A	G	0.338294	1008
3	rs73835517	G	A	0.0813492	1008
3	rs34860383	A	C	0.0803571	1008
3	rs34704833	C	T	0.0793651	1008
3	rs36046126	T	C	0.0793651	1008
3	rs34762184	G	A	0.0793651	1008
3	rs35908181	T	C	0.0873016	1008
3	rs3806706	G	C	0.335317	1008
3	rs73082948	C	G	0.0863095	1008
3	rs12493985	T	G	0.427579	1008
3	rs34267788	T	A	0.0863095	1008
3	rs34434811	G	A	0.0863095	1008
3	rs35864641	G	T	0.0863095	1008
3	rs4533647	T	C	0.0873016	1008
3	rs750510	T	C	0.427579	1008
3	rs754298	T	C	0.445437	1008
3	rs4688716	T	A	0.340278	1008
3	rs11715134	G	A	0.25	1008
3	rs35694819	A	G	0.119048	1008
3	rs4688715	A	G	0.339286	1008
3	rs76600689	T	C	0.0188492	1008
3	rs116925460	T	C	0.047619	1008
3	rs117258445	C	T	0.0585317	1008
3	rs13084476	G	T	0.0803571	1008
3	rs17050991	A	C	0.342262	1008
3	rs77516299	G	A	0.030754	1008
3	rs12491812	C	T	0.34127	1008
3	rs57591074	A	G	0.238095	1008
3	rs61574029	T	G	0.342262	1008
3	rs61613532	T	C	0.343254	1008
3	rs61193866	G	A	0.34127	1008
3	rs72938758	A	G	0.343254	1008
3	rs4688714	T	C	0.624008	1008
3	rs149000659	T	C	0.0119048	1008
3	rs11720093	C	T	0.25	1008
3	rs150346039	G	T	0.0109127	1008
3	rs12487817	T	C	0.343254	1008
3	rs12486143	G	T	0.342262	1008
3	rs750453	T	A	0.419643	1008
3	rs4688713	A	G	0.339286	1008
3	rs6766638	G	T	0.65873	1008
3	rs34756253	A	G	0.0853175	1008
3	rs11719998	C	T	0.570437	1008
3	rs73835531	T	C	0.343254	1008
3	rs67425923	C	A	0.0853175	1008
3	rs17050995	A	G	0.343254	1008
3	rs7652260	C	G	0.0863095	1008
3	rs529380973	T	C	0.00694444	1008
3	rs398703	G	A	0.571429	1008
3	rs12491425	G	A	0.419643	1008
3	rs4688712	C	T	0.571429	1008
3	rs628081	G	A	0.5625	1008
3	rs13091933	A	G	0.077381	1008
3	rs17051000	A	T	0.343254	1008
3	rs6784166	T	C	0.0843254	1008
3	rs35714264	T	G	0.0843254	1008
3	rs420536	C	A	0.139881	1008
3	rs391620	A	C	0.580357	1008
3	rs12494094	A	C	0.343254	1008
3	rs13076850	T	G	0.0615079	1008
3	rs116890310	C	T	0.0337302	1008
3	rs117219453	C	A	0.0277778	1008
3	rs139606809	C	T	0.00992063	1008
3	rs4640555	G	T	0.335317	1008
3	rs56170012	A	G	0.33631	1008
3	rs60552073	C	T	0.33631	1008
3	rs399484	T	C	0.9375	1008
3	rs4688710	G	A	0.335317	1008
3	rs809454	C	T	0.593254	1008
3	rs6787521	A	C	0.0704365	1008
3	rs11130252	G	A	0.0595238	1008
3	rs143367823	T	C	0.0416667	1008
3	rs443030	G	A	0.583333	1008
3	rs17051014	G	A	0.206349	1008
3	rs35690191	G	A	0.0625	1008
3	rs665912	G	A	0.130952	1008
3	rs129310	G	A	0.592262	1008
3	rs2269506	C	T	0.243056	1008
3	rs13083004	C	T	0.0625	1008
3	rs118103718	T	C	0.0753968	1008
3	rs1034405	G	A	0.936508	1008
3	rs2269505	G	A	0.59127	1008
3	rs35655236	T	G	0.0625	1008
3	rs34399912	C	T	0.0625	1008
3	rs146634968	C	A	0.0119048	1008
3	rs3804627	T	C	0.59127	1008
3	rs34584636	T	C	0.0625	1008
3	rs186122455	C	T	0.00892857	1008
3	rs2227293	G	A	0.345238	1008
3	rs2227292	C	T	0.345238	1008
3	rs2355321	A	G	0.0625	1008
3	rs417592	A	G	0.592262	1008
3	rs399971	A	G	0.592262	1008
3	rs183180224	A	T	0.0119048	1008
3	rs2227280	A	G	0.0625	1008
3	rs388483	G	A	0.373016	1008
3	rs17787569	G	A	0.0625	1008
3	rs2269507	C	T	0.0625	1008
3	rs762889	C	T	0.344246	1008
3	rs2232253	C	T	0.0625	1008
3	rs2285090	T	C	0.345238	1008
3	rs3752449	G	A	0.345238	1008
3	rs76995058	T	C	0.0128968	1008
3	rs3749265	T	A	0.345238	1008
3	rs1894459	A	G	0.345238	1008
3	rs67588094	C	T	0.0625	1008
3	rs695170	C	T	0.59127	1008
3	rs79192940	G	A	0.345238	1008
3	rs4688709	A	G	0.345238	1008
3	rs34889917	G	A	0.0625	1008
3	rs441516	C	T	0.592262	1008
3	rs59949730	A	G	0.0625	1008
3	rs12494326	C	G	0.345238	1008
3	rs141067988	C	A	0.0119048	1008
3	rs2239750	C	A	0.345238	1008
3	rs67813889	C	T	0.0625	1008
3	rs34202063	G	A	0.0625	1008
3	rs77461480	C	A	0.0684524	1008
3	rs2355323	G	A	0.59127	1008
3	rs117295690	T	C	0.0228175	1008
3	rs13094336	C	T	0.0634921	1008
3	rs61316441	C	T	0.345238	1008
3	rs4688707	C	T	0.345238	1008
3	rs7646236	T	C	0.59127	1008
3	rs201198	G	A	0.936508	1008
3	rs201197	G	A	0.936508	1008
3	rs201196	T	C	0.936508	1008
3	rs71326937	C	A	0.0634921	1008
3	rs453570	G	C	0.59127	1008
3	rs490634	C	T	0.946429	1008
3	rs117543888	T	C	0.0277778	1008
3	rs201194	C	T	0.946429	1008
3	rs201193	C	T	0.602183	1008
3	rs175634	C	T	0.602183	1008
3	rs74957911	A	G	0.0257937	1008
3	rs117227840	G	A	0.0267857	1008
3	rs2239753	A	G	0.344246	1008
3	rs2239752	G	A	0.343254	1008
3	rs1872184	C	T	0.344246	1008
3	rs2239751	T	G	0.344246	1008
3	rs6768300	C	G	0.946429	1008
3	rs414171	A	T	0.602183	1008
3	rs809451	G	C	0.947421	1008
3	rs743753	C	T	0.345238	1008
3	rs138788385	G	A	0.0119048	1008
3	rs147430081	C	T	0.0396825	1008
3	rs34632971	G	A	0.0505952	1008
3	rs375544	G	A	0.602183	1008
3	rs813243	C	T	0.603175	1008
3	rs66867590	C	T	0.0515873	1008
3	rs116923890	C	T	0.0138889	1008
3	rs3792323	A	T	0.344246	1008
3	rs3804628	G	A	0.0515873	1008
3	rs3804629	C	T	0.0198413	1008
3	rs3792325	C	T	0.613095	1008
3	rs616589	A	G	0.618056	1008
3	rs3792327	C	T	0.0724206	1008
3	rs3792328	C	T	0.602183	1008
3	rs59909173	C	T	0.0267857	1008
3	rs34846525	C	T	0.0515873	1008
3	rs616689	T	C	0.655754	1008
3	rs17051038	A	T	0.0357143	1008
3	rs2040397	C	T	0.134921	1008
3	rs58427389	T	C	0.34623	1008
3	rs3804632	A	G	0.602183	1008
3	rs9868889	A	G	0.652778	1008
3	rs13084771	G	A	0.0515873	1008
3	rs150151525	G	T	0.196429	1008
3	rs138636117	A	T	0.196429	1008
3	rs448028	C	T	0.60119	1008
3	rs396302	C	T	0.593254	1008
3	rs137893299	A	G	0.031746	1008
3	rs650655	C	T	0.652778	1008
3	rs78685844	G	C	0.235119	1008
3	rs443436	T	C	0.602183	1008
3	rs13096264	G	A	0.0515873	1008
3	rs13096772	G	C	0.0515873	1008
3	rs808148	T	C	0.652778	1008
3	rs808149	C	T	0.600198	1008
3	rs6791880	G	A	0.0515873	1008
3	rs6783922	A	G	0.65377	1008
3	rs6771348	C	G	0.65377	1008
3	rs71326941	G	A	0.142857	1008
3	rs4476497	G	C	0.65377	1008
3	rs9682401	A	G	0.602183	1008
3	rs745356	G	A	0.65377	1008
3	rs876105	T	C	0.65377	1008
3	rs876104	A	G	0.654762	1008
3	rs876103	G	A	0.652778	1008
3	rs11711534	G	A	0.00198413	1008
3	rs60877431	G	A	0.345238	1008
3	rs9879397	A	G	0.654762	1008
3	rs79159165	G	T	0.345238	1008
3	rs1385025	G	A	0.602183	1008
3	rs2170840	C	A	0.65377	1008
3	rs6446208	T	C	0.654762	1008
3	rs12491440	T	C	0.344246	1008
3	rs12489607	G	T	0.344246	1008
3	rs4688705	G	A	0.654762	1008
3	rs4261877	G	C	0.384921	1008
3	rs12492540	C	T	0.344246	1008
3	rs34492910	C	G	0.0515873	1008
3	rs17051043	C	T	0.344246	1008
3	rs17051045	T	C	0.345238	1008
3	rs900735	C	T	0.603175	1008
3	rs728902	G	T	0.344246	1008
3	rs728901	C	T	0.603175	1008
3	rs1013233	T	G	0.602183	1008
3	rs72942785	C	A	0.344246	1008
3	rs12492093	G	A	0.345238	1008
3	rs57910827	G	T	0.345238	1008
3	rs12492982	C	T	0.344246	1008
3	rs35531616	C	T	0.0515873	1008
3	rs34390947	C	T	0.0515873	1008
3	rs35429015	C	T	0.0515873	1008
3	rs11716398	G	A	0.604167	1008
3	rs36011798	C	T	0.0515873	1008
3	rs72942794	C	T	0.344246	1008
3	rs77124719	C	T	0.0525794	1008
3	rs80033764	T	C	0.21131	1008
3	rs34848480	T	C	0.604167	1008
3	rs369008921	C	T	0.00992063	1008
3	rs68191286	A	C	0.0515873	1008
3	rs6794155	C	T	0.655754	1008
3	rs181265123	T	C	0.031746	1008
3	rs61549968	C	T	0.0515873	1008
3	rs59036236	C	T	0.344246	1008
3	rs2076927	G	A	0.344246	1008
3	rs751851	C	T	0.603175	1008
3	rs12486717	G	A	0.344246	1008
3	rs1971976	G	A	0.603175	1008
3	rs13085096	G	A	0.0515873	1008
3	rs13089719	G	T	0.0515873	1008
3	rs13075344	T	C	0.0545635	1008
3	rs1077215	C	T	0.344246	1008
3	rs34985176	T	C	0.133929	1008
3	rs73072418	G	A	0.0535714	1008
3	rs56856095	G	C	0.345238	1008
3	rs138835577	C	T	0.0684524	1008
3	rs3943212	C	A	0.60119	1008
3	rs6779819	A	G	0.602183	1008
3	rs34266990	A	G	0.0525794	1008
3	rs35566897	T	G	0.0525794	1008
3	rs13094785	C	T	0.946429	1008
3	rs34866096	G	A	0.0525794	1008
3	rs2035484	T	C	0.344246	1008
3	rs150066411	G	A	0.0119048	1008
3	rs6796769	A	G	0.602183	1008
3	rs2086827	G	A	0.603175	1008
3	rs184116433	C	T	0.0257937	1008
3	rs58529408	T	C	0.344246	1008
3	rs149490411	A	G	0.0367063	1008
3	rs6776224	C	A	0.603175	1008
3	rs6446210	G	A	0.947421	1008
3	rs77553353	C	T	0.344246	1008
3	rs6446212	T	C	0.602183	1008
3	rs9826757	A	G	0.602183	1008
3	rs113649916	G	A	0.0525794	1008
3	rs74726635	C	T	0.0297619	1008
3	rs28412709	C	A	0.133929	1008
3	rs112656971	A	G	0.0525794	1008
3	rs7615703	G	A	0.602183	1008
3	rs11130255	G	A	0.0525794	1008
3	rs148508727	T	G	0.0178571	1008
3	rs71326944	T	C	0.0525794	1008
3	rs7645212	C	T	0.602183	1008
3	rs71326945	C	T	0.0525794	1008
3	rs1966921	A	G	0.602183	1008
3	rs73072438	G	A	0.0525794	1008
3	rs1563684	C	T	0.602183	1008
3	rs73072442	G	A	0.0525794	1008
3	rs2168866	G	A	0.0525794	1008
3	rs2125369	A	G	0.0525794	1008
3	rs144058882	C	T	0.0248016	1008
3	rs190103349	G	A	0.0634921	1008
3	rs35170043	G	C	0.0525794	1008
3	rs13089255	G	T	0.0535714	1008
3	rs2609036	G	A	0.0525794	1008
3	rs2609035	T	C	0.0525794	1008
3	rs2355341	G	A	0.0535714	1008
3	rs1458387	A	T	0.0525794	1008
3	rs6778680	T	C	0.602183	1008
3	rs34773360	A	G	0.0525794	1008
3	rs7611428	C	T	0.946429	1008
3	rs11710858	C	T	0.946429	1008
3	rs6446213	G	A	0.602183	1008
3	rs72944726	C	T	0.344246	1008
3	rs72944730	T	G	0.344246	1008
3	rs1824281	C	T	0.602183	1008
3	rs74489388	C	T	0.196429	1008
3	rs17051403	C	A	0.344246	1008
3	rs936406	G	A	0.947421	1008
3	rs936405	T	C	0.947421	1008
3	rs1458386	C	T	0.947421	1008
3	rs1965263	A	G	0.947421	1008
3	rs1463497	A	T	0.947421	1008
3	rs1463496	T	A	0.947421	1008
3	rs1975834	C	T	0.947421	1008
3	rs1824280	C	T	0.947421	1008
3	rs4429624	A	G	0.947421	1008
3	rs1902960	G	A	0.947421	1008
3	rs4688703	T	C	0.947421	1008
3	rs144509287	G	A	0.00595238	1008
3	rs7650574	G	C	0.947421	1008
3	rs7629253	C	A	0.947421	1008
3	rs2883652	C	G	0.947421	1008
3	rs6800008	A	C	0.947421	1008
3	rs139685089	C	T	0.0287698	1008
3	rs6446214	A	G	0.947421	1008
3	rs7652715	A	C	0.946429	1008
3	rs12639126	C	T	0.947421	1008
3	rs73072475	A	G	0.244048	1008
3	rs6446215	T	A	0.947421	1008
3	rs1563683	C	G	0.947421	1008
3	rs2125366	G	A	0.947421	1008
3	rs4688702	T	C	0.947421	1008
3	rs73072483	G	A	0.212302	1008
3	rs9820606	G	A	0.602183	1008
3	rs9824522	C	T	0.602183	1008
3	rs9825535	C	T	0.599206	1008
3	rs9867489	A	G	0.602183	1008
3	rs9831288	G	A	0.599206	1008
3	rs62260152	T	G	0.213294	1008
3	rs11712367	C	T	0.603175	1008
3	rs5000953	A	G	0.947421	1008
3	rs4485709	G	T	0.602183	1008
3	rs12495399	C	A	0.345238	1008
3	rs6775012	T	A	0.947421	1008
3	rs9839684	A	G	0.947421	1008
3	rs371863763	G	A	0.030754	1008
3	rs2675802	A	G	0.94246	1008
3	rs75595893	C	T	0.0367063	1008
3	rs9824444	C	T	0.602183	1008
3	rs60552386	T	C	0.345238	1008
3	rs181101685	T	C	0.014881	1008
3	rs4028317	G	A	0.947421	1008
3	rs2675810	G	C	0.0525794	1008
3	rs148526875	A	G	0.00992063	1008
3	rs2608989	T	C	0.0525794	1008
3	rs2675809	G	A	0.0525794	1008
3	rs2608988	G	A	0.0525794	1008
3	rs34058359	G	A	0.0525794	1008
3	rs13060835	A	C	0.0525794	1008
3	rs77998445	T	C	0.266865	1008
3	rs34627371	C	A	0.0525794	1008
3	rs6783865	C	T	0.947421	1008
3	rs4688698	G	A	0.345238	1008
3	rs2609008	A	T	0.0525794	1008
3	rs13095920	A	G	0.0525794	1008
3	rs2675769	A	T	0.0525794	1008
3	rs141245887	A	G	0.0644841	1008
3	rs7621650	C	G	0.599206	1008
3	rs2675771	T	C	0.0525794	1008
3	rs2675772	A	G	0.0525794	1008
3	rs2675773	G	A	0.0525794	1008
3	rs2675774	G	A	0.0525794	1008
3	rs76847536	C	T	0.0168651	1008
3	rs35140911	A	G	0.0525794	1008
3	rs4482663	C	A	0.947421	1008
3	rs61557316	C	T	0.344246	1008
3	rs2609025	A	T	0.0525794	1008
3	rs2609024	G	A	0.0525794	1008
3	rs12486154	T	C	0.345238	1008
3	rs144955874	T	A	0.0218254	1008
3	rs2675777	T	A	0.0525794	1008
3	rs145692731	A	C	0.345238	1008
3	rs148121598	C	G	0.0525794	1008
3	rs150144969	C	T	0.0168651	1008
3	rs9830082	T	A	0.602183	1008
3	rs182799288	T	A	0.0367063	1008
3	rs2199051	T	C	0.946429	1008
3	rs2609007	T	C	0.0525794	1008
3	rs35517507	G	A	0.0525794	1008
3	rs116915188	A	G	0.0327381	1008
3	rs2675816	T	A	0.0525794	1008
3	rs61676409	C	T	0.337302	1008
3	rs2609006	C	T	0.0525794	1008
3	rs2609005	C	A	0.0525794	1008
3	rs72942530	C	G	0.345238	1008
3	rs2262810	A	G	0.0525794	1008
3	rs2199050	T	C	0.0525794	1008
3	rs2355350	G	A	0.599206	1008
3	rs17660179	A	T	0.0525794	1008
3	rs2609003	A	T	0.0525794	1008
3	rs2675813	T	C	0.0525794	1008
3	rs34602347	A	G	0.0525794	1008
3	rs34900426	T	C	0.0525794	1008
3	rs2675812	A	C	0.0525794	1008
3	rs117849134	G	A	0.0109127	1008
3	rs2675827	T	A	0.0525794	1008
3	rs4688696	A	G	0.345238	1008
3	rs12496601	A	G	0.345238	1008
3	rs9838283	G	A	0.947421	1008
3	rs2609001	T	C	0.0525794	1008
3	rs35098074	C	T	0.0525794	1008
3	rs147614989	G	A	0.00992063	1008
3	rs7639828	T	G	0.602183	1008
3	rs62261860	C	T	0.213294	1008
3	rs2608999	T	C	0.0525794	1008
3	rs6446220	C	G	0.599206	1008
3	rs34048522	G	T	0.0525794	1008
3	rs116991238	C	T	0.0694444	1008
3	rs75943683	C	T	0.0347222	1008
3	rs67410403	G	A	0.0525794	1008
3	rs71329007	T	G	0.0525794	1008
3	rs4688695	C	T	0.345238	1008
3	rs73074994	G	A	0.133929	1008
3	rs79264818	C	T	0.0525794	1008
3	rs11717049	G	C	0.143849	1008
3	rs79842041	G	A	0.0228175	1008
3	rs12486828	T	C	0.345238	1008
3	rs2608997	G	A	0.0525794	1008
3	rs13095706	G	A	0.0525794	1008
3	rs13075377	T	C	0.0525794	1008
3	rs11928733	C	T	0.602183	1008
3	rs13096268	G	A	0.0525794	1008
3	rs34456131	C	T	0.0525794	1008
3	rs147112955	G	A	0.102183	1008
3	rs11130259	T	A	0.947421	1008
3	rs3106826	C	T	0.0525794	1008
3	rs79295073	G	A	0.34623	1008
3	rs3101107	T	C	0.0525794	1008
3	rs148732098	G	A	0.0218254	1008
3	rs141473884	G	T	0.0198413	1008
3	rs6446222	A	C	0.602183	1008
3	rs7639301	C	G	0.602183	1008
3	rs12497067	G	T	0.345238	1008
3	rs2675800	A	G	0.0525794	1008
3	rs9844519	A	G	0.947421	1008
3	rs2675799	T	C	0.0525794	1008
3	rs72942567	C	T	0.345238	1008
3	rs1598926	T	A	0.599206	1008
3	rs12492367	A	G	0.345238	1008
3	rs138523729	C	T	0.0525794	1008
3	rs2675794	T	G	0.0525794	1008
3	rs12487821	C	T	0.345238	1008
3	rs2675793	C	T	0.0525794	1008
3	rs2675792	A	G	0.0525794	1008
3	rs34712521	C	A	0.0525794	1008
3	rs12490519	C	T	0.345238	1008
3	rs77907284	A	G	0.078373	1008
3	rs2609037	T	G	0.0525794	1008
3	rs2168863	G	C	0.0525794	1008
3	rs2675791	G	A	0.0525794	1008
3	rs2675790	A	G	0.0525794	1008
3	rs2675789	C	G	0.0525794	1008
3	rs67316637	C	T	0.0525794	1008
3	rs2675788	G	T	0.0525794	1008
3	rs12494776	A	G	0.345238	1008
3	rs2609020	A	G	0.0525794	1008
3	rs2675787	T	G	0.0525794	1008
3	rs9869945	A	G	0.602183	1008
3	rs2609021	A	G	0.0525794	1008
3	rs1947607	T	C	0.0525794	1008
3	rs2609022	T	C	0.0525794	1008
3	rs34576538	G	T	0.0525794	1008
3	rs17660513	A	G	0.0525794	1008
3	rs34320663	A	G	0.0525794	1008
3	rs3940822	C	T	0.0535714	1008
3	rs2675828	T	C	0.0525794	1008
3	rs60602904	C	T	0.345238	1008
3	rs2675829	G	C	0.0525794	1008
3	rs2085587	G	A	0.0525794	1008
3	rs2085588	C	G	0.947421	1008
3	rs2061388	C	T	0.0525794	1008
3	rs62258671	G	A	0.213294	1008
3	rs11921011	G	A	0.947421	1008
3	rs189590207	G	A	0.0128968	1008
3	rs2675830	C	A	0.0525794	1008
3	rs73833887	T	G	0.0525794	1008
3	rs2609031	C	T	0.0525794	1008
3	rs1966920	A	G	0.0525794	1008
3	rs1471177	A	G	0.0525794	1008
3	rs13065995	G	T	0.0525794	1008
3	rs2608993	C	T	0.0525794	1008
3	rs12494708	G	A	0.34623	1008
3	rs71329008	T	G	0.0525794	1008
3	rs2675832	T	A	0.0525794	1008
3	rs10510754	A	G	0.60119	1008
3	rs2675834	A	G	0.0525794	1008
3	rs2675835	G	A	0.0525794	1008
3	rs2675836	T	C	0.0525794	1008
3	rs2675837	G	A	0.0525794	1008
3	rs144866201	C	T	0.0168651	1008
3	rs2355696	G	A	0.0525794	1008
3	rs2355697	G	A	0.599206	1008
3	rs56844171	A	G	0.348214	1008
3	rs58356214	T	C	0.349206	1008
3	rs2085580	G	A	0.947421	1008
3	rs2045511	G	T	0.0525794	1008
3	rs2045510	T	C	0.0525794	1008
3	rs17051468	G	A	0.348214	1008
3	rs138962473	G	T	0.213294	1008
3	rs115888014	A	G	0.00198413	1008
3	rs2675804	C	A	0.0525794	1008
3	rs4346542	G	A	0.599206	1008
3	rs12491402	A	G	0.348214	1008
3	rs111914568	T	C	0.0525794	1008
3	rs13099712	C	T	0.0525794	1008
3	rs13100403	C	G	0.0525794	1008
3	rs2125364	G	A	0.0525794	1008
3	rs11917538	G	A	0.599206	1008
3	rs6763990	C	T	0.947421	1008
3	rs2675784	G	A	0.0525794	1008
3	rs2608990	C	T	0.0525794	1008
3	rs2219432	G	A	0.0525794	1008
3	rs2219431	G	T	0.0525794	1008
3	rs1458385	A	G	0.599206	1008
3	rs1379874	A	G	0.0525794	1008
3	rs1379873	A	G	0.0525794	1008
3	rs9875961	G	A	0.597222	1008
3	rs60917457	G	T	0.347222	1008
3	rs2609019	C	T	0.0525794	1008
3	rs1379875	A	G	0.0525794	1008
3	rs7638082	G	A	0.597222	1008
3	rs2609018	A	G	0.0525794	1008
3	rs1531271	T	C	0.0525794	1008
3	rs1531270	T	C	0.238095	1008
3	rs9859692	A	G	0.597222	1008
3	rs4688752	G	A	0.347222	1008
3	rs2085586	G	A	0.0525794	1008
3	rs2085585	A	G	0.0525794	1008
3	rs2085584	C	T	0.0525794	1008
3	rs13072085	C	T	0.0525794	1008
3	rs146044884	C	A	0.190476	1008
3	rs2085582	T	A	0.0525794	1008
3	rs6770954	G	A	0.947421	1008
3	rs36057916	C	G	0.0525794	1008
3	rs77561225	A	G	0.347222	1008
3	rs77027002	G	A	0.242063	1008
3	rs2609016	C	A	0.0525794	1008
3	rs7642158	T	C	0.0525794	1008
3	rs11921930	G	A	0.212302	1008
3	rs74509778	C	G	0.0218254	1008
3	rs2219433	C	G	0.0525794	1008
3	rs12639243	C	T	0.399802	1008
3	rs2675825	C	T	0.0525794	1008
3	rs2609028	A	G	0.0525794	1008
3	rs2125368	C	T	0.347222	1008
3	rs2675822	G	A	0.0525794	1008
3	rs2675821	A	G	0.0525794	1008
3	rs2262847	T	C	0.347222	1008
3	rs1841067	G	A	0.0525794	1008
3	rs1598927	G	A	0.0525794	1008
3	rs80257383	A	G	0.0228175	1008
3	rs2675819	T	G	0.0525794	1008
3	rs71329014	T	C	0.0525794	1008
3	rs2168865	C	T	0.0525794	1008
3	rs1598928	A	G	0.0525794	1008
3	rs74947469	G	A	0.0545635	1008
3	rs4530518	T	G	0.0525794	1008
3	rs4346541	T	C	0.402778	1008
3	rs2355700	A	G	0.399802	1008
3	rs66472954	A	G	0.0525794	1008
3	rs67672341	C	G	0.0525794	1008
3	rs67211895	A	T	0.0525794	1008
3	rs35193996	T	A	0.0525794	1008
3	rs2355702	T	C	0.0525794	1008
3	rs138617371	G	C	0.0416667	1008
3	rs4511895	G	A	0.383929	1008
3	rs148366291	T	C	0.0525794	1008
3	rs34058795	A	G	0.0525794	1008
3	rs144358790	C	G	0.0525794	1008
3	rs576269189	A	C	0.391865	1008
3	rs151017204	G	A	0.208333	1008
3	rs4552340	C	A	0.40377	1008
3	rs78956898	G	A	0.0525794	1008
3	rs76747326	A	G	0.0525794	1008
3	rs7633959	T	C	0.0525794	1008
3	rs146662777	A	G	0.0347222	1008
3	rs13084627	A	C	0.110119	1008
3	rs76644123	C	T	0.0525794	1008
3	rs12490039	G	A	0.347222	1008
3	rs6795573	T	C	0.399802	1008
3	rs71329017	G	A	0.0525794	1008
3	rs66684483	C	T	0.0525794	1008
3	rs79829948	T	G	0.347222	1008
3	rs74365977	T	C	0.0525794	1008
3	rs11928389	T	C	0.786706	1008
3	rs13093798	C	T	0.0525794	1008
3	rs13088434	G	T	0.0525794	1008
3	rs72937253	A	T	0.34623	1008
3	rs72937251	G	A	0.34623	1008
3	rs112213545	T	C	0.0525794	1008
3	rs11130263	G	A	0.0535714	1008
3	rs2355705	T	G	0.0525794	1008
3	rs73079191	T	G	0.0525794	1008
3	rs6769733	T	C	0.401786	1008
3	rs181183923	A	C	0.00595238	1008
3	rs34972378	A	G	0.0525794	1008
3	rs151209464	C	T	0.0525794	1008
3	rs12485524	T	C	0.34623	1008
3	rs13085320	A	C	0.0525794	1008
3	rs150105468	G	T	0.0128968	1008
3	rs4446201	T	C	0.39881	1008
3	rs13086545	G	T	0.0525794	1008
3	rs61627377	C	T	0.34623	1008
3	rs2355707	A	G	0.34623	1008
3	rs13092418	A	C	0.0515873	1008
3	rs13097480	C	T	0.0525794	1008
3	rs75945821	A	G	0.0525794	1008
3	rs35071080	A	G	0.0525794	1008
3	rs7625232	T	C	0.39881	1008
3	rs75206874	C	T	0.0525794	1008
3	rs142340979	A	G	0.0525794	1008
3	rs140888694	A	G	0.345238	1008
3	rs569246657	G	A	0.0208333	1008
3	rs145460602	C	T	0.0128968	1008
3	rs13085759	C	A	0.0525794	1008
3	rs73081114	G	T	0.0525794	1008
3	rs4452323	G	A	0.0525794	1008
3	rs13088041	T	C	0.0525794	1008
3	rs35842302	A	C	0.0525794	1008
3	rs13088988	T	C	0.0525794	1008
3	rs72937262	A	G	0.347222	1008
3	rs34006781	G	A	0.0525794	1008
3	rs72937265	A	G	0.347222	1008
3	rs35082196	G	T	0.0525794	1008
3	rs28762180	G	A	0.0525794	1008
3	rs4447760	C	T	0.402778	1008
3	rs35122553	T	A	0.0525794	1008
3	rs34307982	G	A	0.0525794	1008
3	rs67895930	G	T	0.0525794	1008
3	rs34640865	G	A	0.0525794	1008
3	rs118157523	A	T	0.0367063	1008
3	rs12492850	C	T	0.347222	1008
3	rs35150418	A	G	0.0525794	1008
3	rs34075959	C	T	0.0525794	1008
3	rs67794896	G	A	0.0525794	1008
3	rs68096338	G	T	0.0525794	1008
3	rs4688697	G	A	0.347222	1008
3	rs34855107	G	A	0.0525794	1008
3	rs78367270	G	C	0.0525794	1008
3	rs143189157	C	T	0.0525794	1008
3	rs7616183	A	G	0.399802	1008
3	rs141778723	C	T	0.0525794	1008
3	rs138360806	T	C	0.0535714	1008
3	rs75767837	C	T	0.347222	1008
3	rs149246503	A	G	0.0525794	1008
3	rs4688693	T	G	0.0525794	1008
3	rs139064121	C	T	0.0525794	1008
3	rs117742814	T	A	0.0119048	1008
3	rs112564820	C	T	0.347222	1008
3	rs57732473	T	C	0.0525794	1008
3	rs35121433	G	A	0.0525794	1008
3	rs35190976	C	G	0.0525794	1008
3	rs36018544	C	G	0.0525794	1008
3	rs76201741	A	G	0.239087	1008
3	rs7627266	C	T	0.399802	1008
3	rs34786937	T	C	0.0525794	1008
3	rs34184643	G	C	0.0525794	1008
3	rs71329023	T	G	0.0525794	1008
3	rs68130118	G	A	0.0525794	1008
3	rs67843425	A	G	0.0525794	1008
3	rs73081144	G	A	0.0525794	1008
3	rs61108141	A	G	0.399802	1008
3	rs7623868	A	G	0.0525794	1008
3	rs7623976	A	G	0.0525794	1008
3	rs79581101	C	T	0.24504	1008
3	rs35499413	G	A	0.0525794	1008
3	rs78459504	C	T	0.0119048	1008
3	rs140038119	G	A	0.0714286	1008
3	rs7427526	C	T	0.347222	1008
3	rs4078296	T	C	0.347222	1008
3	rs36110549	A	G	0.0525794	1008
3	rs66626892	T	C	0.0525794	1008
3	rs12488948	T	G	0.347222	1008
3	rs4131887	A	G	0.0525794	1008
3	rs78601534	G	A	0.0644841	1008
3	rs76766938	A	C	0.0684524	1008
3	rs62257823	C	T	0.214286	1008
3	rs9832952	C	T	0.597222	1008
3	rs142860803	T	C	0.0198413	1008
3	rs13079565	G	A	0.0525794	1008
3	rs13079136	A	G	0.0525794	1008
3	rs9868870	G	A	0.947421	1008
3	rs35492420	A	G	0.0525794	1008
3	rs34628582	A	G	0.0525794	1008
3	rs12488831	T	A	0.347222	1008
3	rs12629842	G	A	0.0248016	1008
3	rs140282196	A	C	0.0287698	1008
3	rs6446239	G	C	0.652778	1008
3	rs7372342	A	T	0.347222	1008
3	rs60882641	A	G	0.347222	1008
3	rs58720544	C	T	0.347222	1008
3	rs7433217	G	A	0.600198	1008
3	rs35875816	C	T	0.0525794	1008
3	rs34481683	A	G	0.0525794	1008
3	rs149216182	G	A	0.0188492	1008
3	rs61638760	G	A	0.0525794	1008
3	rs72937299	C	T	0.347222	1008
3	rs13086922	T	C	0.0525794	1008
3	rs6771085	T	C	0.0525794	1008
3	rs57642230	C	T	0.0525794	1008
3	rs60184902	C	T	0.347222	1008
3	rs6763779	T	G	0.0535714	1008
3	rs6763781	T	C	0.0535714	1008
3	rs9869826	T	C	0.240079	1008
3	rs144825588	G	A	0.0188492	1008
3	rs34836308	G	C	0.0525794	1008
3	rs66793762	T	C	0.133929	1008
3	rs78657447	C	T	0.202381	1008
3	rs6810241	C	T	0.947421	1008
3	rs13085827	G	A	0.0525794	1008
3	rs4132022	T	A	0.0525794	1008
3	rs55900868	C	T	0.0525794	1008
3	rs71329027	A	G	0.0525794	1008
3	rs6775938	T	C	0.947421	1008
3	rs13077958	C	G	0.0525794	1008
3	rs34438446	T	C	0.154762	1008
3	rs9879725	C	T	0.240079	1008
3	rs77166744	G	A	0.103175	1008
3	rs118098222	G	A	0.0119048	1008
3	rs186719756	G	A	0.0734127	1008
3	rs36056105	C	T	0.0525794	1008
3	rs9838433	T	C	0.597222	1008
3	rs67445615	G	A	0.0525794	1008
3	rs9823942	G	A	0.0525794	1008
3	rs74610908	C	G	0.128968	1008
3	rs55785224	T	C	0.0525794	1008
3	rs12488700	C	G	0.347222	1008
3	rs7372046	G	A	0.947421	1008
3	rs60292376	T	C	0.0525794	1008
3	rs57378417	G	A	0.0525794	1008
3	rs7427615	G	C	0.347222	1008
3	rs4073739	T	C	0.347222	1008
3	rs142654390	G	A	0.0297619	1008
3	rs11130267	A	G	0.947421	1008
3	rs12494214	G	A	0.350198	1008
3	rs35693100	T	G	0.0525794	1008
3	rs35273485	G	T	0.0525794	1008
3	rs34040634	C	T	0.0525794	1008
3	rs76293890	C	T	0.0208333	1008
3	rs12490502	G	C	0.349206	1008
3	rs13093289	C	T	0.0525794	1008
3	rs12491206	C	T	0.345238	1008
3	rs7428086	G	A	0.947421	1008
3	rs7426759	A	G	0.0525794	1008
3	rs7614482	A	G	0.597222	1008
3	rs6446243	A	G	0.597222	1008
3	rs140535840	A	G	0.0267857	1008
3	rs12185906	T	C	0.0575397	1008
3	rs7429035	A	C	0.0575397	1008
3	rs144702524	T	C	0.00694444	1008
3	rs7629809	T	C	0.0575397	1008
3	rs35481031	C	T	0.0575397	1008
3	rs13062018	G	A	0.0575397	1008
3	rs34002537	G	A	0.0575397	1008
3	rs372676501	G	A	0.00297619	1008
3	rs6446245	T	G	0.592262	1008
3	rs13064199	T	G	0.0575397	1008
3	rs72939228	C	T	0.35119	1008
3	rs7614881	C	T	0.94246	1008
3	rs12496621	G	A	0.347222	1008
3	rs148083563	C	G	0.014881	1008
3	rs139797870	A	G	0.0267857	1008
3	rs10865962	G	A	0.947421	1008
3	rs76442143	C	T	0.201389	1008
3	rs75058195	C	T	0.947421	1008
3	rs75051563	A	G	0.947421	1008
3	rs74960356	C	A	0.946429	1008
3	rs9813718	G	A	0.947421	1008
3	rs9681865	T	G	0.597222	1008
3	rs150156948	T	C	0.947421	1008
3	rs9713647	T	C	0.347222	1008
3	rs9682672	A	G	0.947421	1008
3	rs185478836	G	A	0.0248016	1008
3	rs9682095	T	A	0.947421	1008
3	rs55698738	A	G	0.240079	1008
3	rs9681429	G	A	0.947421	1008
3	rs9682254	T	G	0.597222	1008
3	rs116976165	G	A	0.208333	1008
3	rs9681573	C	G	0.947421	1008
3	rs9681582	G	A	0.947421	1008
3	rs62257841	C	A	0.202381	1008
3	rs9757419	T	C	0.947421	1008
3	rs9758600	A	G	0.947421	1008
3	rs9877272	A	C	0.597222	1008
3	rs117140996	T	G	0.0109127	1008
3	rs80127151	T	C	0.347222	1008
3	rs11715556	C	T	0.947421	1008
3	rs9818841	A	G	0.947421	1008
3	rs9860862	G	A	0.947421	1008
3	rs9823453	A	G	0.947421	1008
3	rs9861513	G	A	0.947421	1008
3	rs9311460	A	G	0.947421	1008
3	rs34563986	A	G	0.947421	1008
3	rs9311461	T	C	0.947421	1008
3	rs117856338	T	C	0.0357143	1008
3	rs9682922	T	C	0.947421	1008
3	rs9848873	C	A	0.947421	1008
3	rs149089342	A	C	0.0119048	1008
3	rs9284887	T	G	0.947421	1008
3	rs9284888	C	T	0.947421	1008
3	rs9713241	A	C	0.947421	1008
3	rs62257853	C	T	0.202381	1008
3	rs185444778	C	T	0.0327381	1008
3	rs4557193	C	T	0.947421	1008
3	rs9837334	A	G	0.597222	1008
3	rs4244699	T	C	0.947421	1008
3	rs6445717	A	G	0.947421	1008
3	rs77682803	G	A	0.0515873	1008
3	rs72943130	T	G	0.347222	1008
3	rs7610901	A	G	0.947421	1008
3	rs4438692	G	A	0.947421	1008
3	rs4443210	G	A	0.598214	1008
3	rs72943137	A	G	0.350198	1008
3	rs4323036	A	C	0.350198	1008
3	rs4555554	A	G	0.947421	1008
3	rs4566574	G	T	0.947421	1008
3	rs4373098	A	T	0.947421	1008
3	rs7638732	A	G	0.947421	1008
3	rs13324500	A	T	0.947421	1008
3	rs13061003	T	C	0.597222	1008
3	rs4336150	C	G	0.947421	1008
3	rs12493359	G	A	0.350198	1008
3	rs143233786	A	G	0.0188492	1008
3	rs9865977	G	A	0.947421	1008
3	rs7614171	G	A	0.947421	1008
3	rs4927975	C	T	0.347222	1008
3	rs4541436	G	C	0.947421	1008
3	rs6800279	C	T	0.597222	1008
3	rs4574329	T	C	0.947421	1008
3	rs4596182	G	A	0.947421	1008
3	rs6445600	G	A	0.947421	1008
3	rs6445603	A	G	0.947421	1008
3	rs6768601	A	G	0.947421	1008
3	rs72943166	T	C	0.347222	1008
3	rs11130273	T	A	0.947421	1008
3	rs7629420	G	A	0.947421	1008
3	rs6796642	C	T	0.597222	1008
3	rs4927976	G	T	0.947421	1008
3	rs4639006	C	T	0.194444	1008
3	rs7653539	T	C	0.947421	1008
3	rs74633589	T	C	0.347222	1008
3	rs6779430	G	C	0.947421	1008
3	rs9857727	A	G	0.947421	1008
3	rs4927960	T	C	0.947421	1008
3	rs4511931	G	A	0.947421	1008
3	rs138715742	G	A	0.0188492	1008
3	rs7373592	A	G	0.947421	1008
3	rs4927977	T	A	0.947421	1008
3	rs11920441	T	C	0.202381	1008
3	rs4505743	T	C	0.947421	1008
3	rs4507294	T	G	0.947421	1008
3	rs4586853	G	A	0.947421	1008
3	rs4348025	A	G	0.395833	1008
3	rs4572801	A	C	0.599206	1008
3	rs4263323	C	T	0.947421	1008
3	rs28470684	G	A	0.947421	1008
3	rs11919932	G	A	0.947421	1008
3	rs6445750	C	G	0.947421	1008
3	rs4615113	A	C	0.947421	1008
3	rs4530566	T	A	0.947421	1008
3	rs4377512	G	T	0.947421	1008
3	rs6795272	T	C	0.947421	1008
3	rs6787773	C	T	0.947421	1008
3	rs4613496	G	A	0.947421	1008
3	rs4511933	G	A	0.947421	1008
3	rs4491946	T	A	0.947421	1008
3	rs4244700	G	A	0.947421	1008
3	rs4927961	G	A	0.347222	1008
3	rs4582086	A	G	0.947421	1008
3	rs4488874	A	T	0.947421	1008
3	rs9850021	C	A	0.947421	1008
3	rs6445779	C	T	0.947421	1008
3	rs13080170	A	G	0.597222	1008
3	rs6445802	T	A	0.947421	1008
3	rs6808206	T	A	0.947421	1008
3	rs4244701	G	A	0.949405	1008
3	rs4244702	G	A	0.949405	1008
3	rs4244703	A	G	0.949405	1008
3	rs9863847	G	A	0.947421	1008
3	rs77967913	G	A	0.0744048	1008
3	rs35356497	C	T	0.597222	1008
3	rs4244704	T	C	0.947421	1008
3	rs76089552	G	A	0.128968	1008
3	rs6445843	C	G	0.947421	1008
3	rs4446244	G	A	0.947421	1008
3	rs7611873	A	G	0.947421	1008
3	rs7653451	T	C	0.947421	1008
3	rs13060972	G	A	0.947421	1008
3	rs4444745	A	G	0.947421	1008
3	rs4269109	A	G	0.947421	1008
3	rs74283367	G	A	0.0337302	1008
3	rs7615291	C	T	0.947421	1008
3	rs9828200	T	G	0.947421	1008
3	rs4927978	A	T	0.947421	1008
3	rs4927979	G	C	0.947421	1008
3	rs4927980	G	A	0.947421	1008
3	rs4927981	A	C	0.203373	1008
3	rs4639007	C	T	0.947421	1008
3	rs4434173	T	G	0.597222	1008
3	rs4639008	C	G	0.394841	1008
3	rs139984417	G	A	0.0128968	1008
3	rs77289618	A	G	0.347222	1008
3	rs6799211	G	A	0.947421	1008
3	rs4464493	T	C	0.947421	1008
3	rs4317135	T	C	0.947421	1008
3	rs4465974	T	C	0.947421	1008
3	rs12494165	A	G	0.947421	1008
3	rs7629433	C	A	0.947421	1008
3	rs4356848	C	T	0.59623	1008
3	rs62260377	C	T	0.201389	1008
3	rs58434191	C	T	0.0327381	1008
3	rs79492725	C	T	0.031746	1008
3	rs72941919	T	A	0.349206	1008
3	rs6793613	A	G	0.947421	1008
3	rs12485754	A	G	0.350198	1008
3	rs6793648	A	G	0.947421	1008
3	rs6446011	A	G	0.947421	1008
3	rs4353834	G	C	0.947421	1008
3	rs4286453	C	T	0.947421	1008
3	rs7639161	T	C	0.947421	1008
3	rs9865532	G	A	0.59623	1008
3	rs4511930	G	A	0.947421	1008
3	rs4309762	C	T	0.947421	1008
3	rs6809524	A	G	0.946429	1008
3	rs144339268	T	C	0.0337302	1008
3	rs4927982	G	A	0.947421	1008
3	rs4927983	A	G	0.947421	1008
3	rs139920737	C	T	0.0128968	1008
3	rs4267675	C	A	0.943452	1008
3	rs4390967	A	C	0.947421	1008
3	rs142050701	G	C	0.0198413	1008
3	rs4309763	A	C	0.947421	1008
3	rs149619347	A	G	0.0198413	1008
3	rs7640263	C	A	0.947421	1008
3	rs7652655	A	G	0.947421	1008
3	rs7652818	A	G	0.947421	1008
3	rs4478114	C	T	0.947421	1008
3	rs6772197	G	A	0.597222	1008
3	rs6446118	G	A	0.947421	1008
3	rs6767329	A	G	0.947421	1008
3	rs6806090	C	T	0.947421	1008
3	rs4927984	G	T	0.947421	1008
3	rs4487270	C	T	0.947421	1008
3	rs4589968	G	C	0.947421	1008
3	rs4586852	G	A	0.947421	1008
3	rs4927985	C	G	0.947421	1008
3	rs4927986	G	T	0.947421	1008
3	rs4364203	A	G	0.597222	1008
3	rs59682667	G	C	0.347222	1008
3	rs12485331	G	A	0.347222	1008
3	rs6446167	T	C	0.946429	1008
3	rs6446168	C	T	0.947421	1008
3	rs7643781	G	A	0.948413	1008
3	rs4244696	T	C	0.947421	1008
3	rs11130274	G	A	0.928571	1008
3	rs9839484	C	A	0.585317	1008
3	rs9839860	C	T	0.929563	1008
3	rs9841339	G	A	0.931548	1008
3	rs6775483	A	G	0.931548	1008
3	rs117848365	C	T	0.0525794	1008
3	rs4293735	G	A	0.931548	1008
3	rs4359843	G	A	0.931548	1008
3	rs7614785	G	A	0.931548	1008
3	rs7630616	A	G	0.931548	1008
3	rs7630730	A	G	0.931548	1008
3	rs4927957	A	G	0.929563	1008
3	rs4927964	G	A	0.929563	1008
3	rs4927965	C	T	0.929563	1008
3	rs151313134	A	T	0.0119048	1008
3	rs74590141	A	G	0.115079	1008
3	rs57406588	G	A	0.331349	1008
```
