## Supplementary material for "Characterization of shared and ancestry-specific signals driving complex traits using multi-ancestry fine-mapping": s2_ref.bim

```
3	rs143366962	0	49879919	C	T
3	rs145352758	0	49880764	A	G
3	rs2246832	0	49881134	A	T
3	rs2247036	0	49882349	C	T
3	rs9819511	0	49884261	C	T
3	rs13316065	0	49884913	C	T
3	rs140896884	0	49887122	G	C
3	rs148195548	0	49888327	G	A
3	rs62260729	0	49889919	T	C
3	rs2352974	0	49890613	C	T
3	rs10865959	0	49891002	G	C
3	rs2352975	0	49891885	T	C
3	rs142259589	0	49891962	T	C
3	rs10049413	0	49892896	A	G
3	rs2276864	0	49894030	T	C
3	rs2280405	0	49895052	G	C
3	rs74685087	0	49895915	C	T
3	rs6797500	0	49896618	T	A
3	rs142781986	0	49896695	C	T
3	rs2681780	0	49897830	C	T
3	rs2777888	0	49898000	A	G
3	rs2681781	0	49898273	A	G
3	rs3796386	0	49899795	G	A
3	rs151178404	0	49900818	C	T
3	rs11130222	0	49901060	A	T
3	rs2883059	0	49902160	T	C
3	rs9821675	0	49902544	A	G
3	rs9859813	0	49902553	G	A
3	rs13326300	0	49905300	G	A
3	rs28478136	0	49905750	C	G
3	rs6446187	0	49907111	C	A
3	rs572745656	0	49907282	C	A
3	rs952594	0	49908023	G	A
3	rs61689372	0	49909442	A	G
3	rs1317154	0	49910084	T	C
3	rs1317571	0	49910657	T	G
3	rs62260756	0	49910838	C	T
3	rs55692411	0	49911155	G	A
3	rs34654589	0	49911449	C	G
3	rs62262060	0	49912027	C	T
3	rs1317215	0	49912291	G	A
3	rs140387785	0	49912569	A	G
3	rs116853129	0	49913469	G	T
3	rs191720269	0	49913550	C	T
3	rs36022378	0	49913705	T	C
3	rs11712056	0	49914397	T	C
3	rs9862795	0	49915506	A	T
3	rs7613360	0	49916710	C	T
3	rs9813644	0	49918751	G	A
3	rs9843653	0	49920571	T	C
3	rs143178096	0	49922198	C	T
3	rs11713193	0	49924424	G	A
3	rs79328051	0	49924485	G	T
3	rs1062633	0	49924940	T	C
3	rs181220703	0	49925250	A	G
3	rs12637681	0	49925464	T	C
3	rs7627864	0	49926613	C	G
3	rs12489386	0	49927503	G	T
3	rs12495831	0	49927722	A	C
3	rs6795703	0	49930215	C	T
3	rs11130223	0	49930270	G	C
3	rs111873781	0	49930316	C	T
3	rs111226181	0	49931760	G	T
3	rs111816721	0	49932002	A	G
3	rs56273948	0	49935537	G	A
3	rs2230590	0	49936102	T	C
3	rs41291716	0	49936715	G	A
3	rs11130224	0	49936910	T	A
3	rs12493565	0	49937205	C	T
3	rs7615206	0	49937505	T	C
3	rs3774758	0	49938227	C	G
3	rs3774759	0	49939120	G	T
3	rs3733134	0	49939503	C	T
3	rs3733135	0	49939587	G	A
3	rs2280406	0	49941436	G	A
3	rs77567985	0	49943200	G	A
3	rs75195683	0	49943570	G	A
3	rs2293018	0	49943756	C	T
3	rs150173449	0	49944461	G	A
3	rs545390832	0	49944687	C	A
3	rs143113597	0	49945879	A	G
3	rs58025924	0	49945996	G	A
3	rs61729114	0	49946812	G	A
3	rs2352984	0	49948728	T	C
3	rs868891	0	49949071	A	G
3	rs7634084	0	49949834	A	T
3	rs9848497	0	49951316	T	C
3	rs58766761	0	49951725	A	G
3	rs142344547	0	49956036	G	A
3	rs11709573	0	49956628	C	T
3	rs35275715	0	49959148	A	G
3	rs34034116	0	49959156	C	A
3	rs62262093	0	49960388	T	C
3	rs62262095	0	49961237	C	T
3	rs6774354	0	49961780	G	A
3	rs62262096	0	49962641	A	G
3	rs112524388	0	49964340	T	G
3	rs6771546	0	49968572	T	C
3	rs57009357	0	49969619	G	A
3	rs150478785	0	49970127	C	G
3	rs7613875	0	49971514	C	A
3	rs7627910	0	49971831	T	C
3	rs113420322	0	49972086	G	A
3	rs55751738	0	49972101	A	G
3	rs7621026	0	49975334	A	G
3	rs7609971	0	49975654	C	T
3	rs113865541	0	49976286	G	A
3	rs149960472	0	49976914	C	T
3	rs201260149	0	49976987	C	T
3	rs6772095	0	49978069	C	T
3	rs62262099	0	49979205	T	C
3	rs11717829	0	49979727	C	T
3	rs117128632	0	49980537	C	T
3	rs4688760	0	49980596	C	T
3	rs12638046	0	49980820	C	T
3	rs62262100	0	49982234	T	A
3	rs111389326	0	49982379	G	A
3	rs11721204	0	49982765	C	T
3	rs148513267	0	49983620	G	A
3	rs147753536	0	49984779	C	A
3	rs11925156	0	49985853	A	G
3	rs72942333	0	49986118	T	C
3	rs11706185	0	49988065	G	A
3	rs148459332	0	49988093	C	T
3	rs62262104	0	49989490	C	T
3	rs62262105	0	49990270	A	G
3	rs12630917	0	49990559	G	A
3	rs12630959	0	49990884	C	T
3	rs11709503	0	49991167	G	T
3	rs80037828	0	49991540	G	A
3	rs11130225	0	49992478	C	T
3	rs11130226	0	49993191	T	G
3	rs11130227	0	49993319	A	G
3	rs138736131	0	49994442	G	T
3	rs78394565	0	49994617	A	G
3	rs6792892	0	49995518	T	C
3	rs13077403	0	49996053	G	A
3	rs13079006	0	49996924	G	T
3	rs183306060	0	49997127	C	A
3	rs2624843	0	49997963	G	A
3	rs2883057	0	49998282	C	T
3	rs62262114	0	49999086	G	A
3	rs112093796	0	49999210	C	T
3	rs187010029	0	50000269	G	A
3	rs58621288	0	50000753	G	A
3	rs62262116	0	50001152	A	G
3	rs77033961	0	50001345	T	G
3	rs62262117	0	50001425	C	T
3	rs12496973	0	50002245	T	C
3	rs11130228	0	50003246	C	T
3	rs12631306	0	50003305	A	T
3	rs12636669	0	50003323	C	T
3	rs12631309	0	50003328	A	T
3	rs2352969	0	50003632	G	C
3	rs2252833	0	50004209	G	A
3	rs4688759	0	50008118	T	C
3	rs145911699	0	50008515	C	T
3	rs6446189	0	50008566	A	G
3	rs35065728	0	50009176	T	C
3	rs2624819	0	50010571	G	T
3	rs2681778	0	50011095	T	C
3	rs11130229	0	50011540	T	C
3	rs531121986	0	50012386	C	G
3	rs61491513	0	50012470	C	G
3	rs11130230	0	50013469	A	G
3	rs2624821	0	50014114	G	A
3	rs11916261	0	50014496	G	A
3	rs149747316	0	50015042	A	G
3	rs117383145	0	50017393	C	T
3	rs6780731	0	50017478	A	G
3	rs11130233	0	50018585	T	G
3	rs112827798	0	50019897	G	A
3	rs2681776	0	50020437	G	A
3	rs62262138	0	50021659	G	A
3	rs4688690	0	50022292	G	A
3	rs9853222	0	50022926	T	C
3	rs116789950	0	50023438	A	G
3	rs74665992	0	50024568	C	T
3	rs13082703	0	50025006	T	C
3	rs13060128	0	50025028	A	G
3	rs112222273	0	50025181	C	T
3	rs12485600	0	50025530	A	G
3	rs34080578	0	50026029	A	C
3	rs149839920	0	50027232	T	G
3	rs2353579	0	50027774	C	T
3	rs117859697	0	50027914	C	T
3	rs4688758	0	50028385	G	A
3	rs79700057	0	50030595	T	G
3	rs2624832	0	50030858	C	T
3	rs11923132	0	50031000	G	A
3	rs17657664	0	50032008	T	G
3	rs74283344	0	50032104	T	G
3	rs17657688	0	50033228	T	C
3	rs4688757	0	50035323	T	C
3	rs4688689	0	50035542	C	T
3	rs3774733	0	50037123	C	G
3	rs6767381	0	50037940	A	G
3	rs143282955	0	50038429	G	A
3	rs11925192	0	50038664	G	A
3	rs11130237	0	50039303	A	G
3	rs7628058	0	50039474	G	A
3	rs12637222	0	50039631	C	G
3	rs4688756	0	50040194	T	A
3	rs6765484	0	50041313	C	T
3	rs62262144	0	50041827	G	T
3	rs11130239	0	50042658	G	A
3	rs4688688	0	50042690	C	G
3	rs12631608	0	50042725	T	A
3	rs12634780	0	50043341	A	T
3	rs9812936	0	50043654	C	T
3	rs111401003	0	50044314	G	A
3	rs112666031	0	50044840	G	A
3	rs2353586	0	50046046	G	T
3	rs2353587	0	50046064	G	A
3	rs76286335	0	50046609	G	A
3	rs9881008	0	50047404	C	T
3	rs62262145	0	50049051	C	G
3	rs7634917	0	50049299	T	G
3	rs7645466	0	50049958	G	T
3	rs117617823	0	50050589	G	A
3	rs186416801	0	50051802	A	G
3	rs6446190	0	50052729	C	G
3	rs6446191	0	50052834	T	C
3	rs57575459	0	50053514	C	G
3	rs183491335	0	50054946	G	A
3	rs188538467	0	50055077	G	A
3	rs2624818	0	50056265	G	A
3	rs75729494	0	50056478	T	A
3	rs6799579	0	50057500	T	C
3	rs9861216	0	50059339	T	C
3	rs12490944	0	50059651	G	A
3	rs6446193	0	50059758	T	C
3	rs7650214	0	50059866	T	C
3	rs11713562	0	50060332	G	C
3	rs12629129	0	50060979	A	G
3	rs12107768	0	50063753	G	T
3	rs4688755	0	50064424	G	A
3	rs12637457	0	50064630	G	T
3	rs2526751	0	50064867	T	C
3	rs118163823	0	50065230	A	G
3	rs117095078	0	50065795	G	A
3	rs6446194	0	50067298	T	A
3	rs62262148	0	50067638	C	T
3	rs11130240	0	50069357	G	A
3	rs9866695	0	50069452	G	T
3	rs2526750	0	50070279	A	G
3	rs7621352	0	50070763	A	C
3	rs6446195	0	50070853	A	G
3	rs7624030	0	50071279	A	C
3	rs7634441	0	50071677	G	A
3	rs9844201	0	50072152	A	C
3	rs66851636	0	50073046	C	T
3	rs142394610	0	50073200	T	A
3	rs62263578	0	50073640	T	C
3	rs12486808	0	50074377	G	C
3	rs12486832	0	50074400	G	T
3	rs4688754	0	50074641	G	T
3	rs4688753	0	50074773	A	G
3	rs2526749	0	50076734	A	G
3	rs7430334	0	50078221	T	C
3	rs9814664	0	50078541	C	T
3	rs12631248	0	50080174	C	G
3	rs2526748	0	50080439	A	G
3	rs9682295	0	50081107	T	C
3	rs2526747	0	50082914	C	G
3	rs12495114	0	50084455	T	C
3	rs2624824	0	50088266	T	C
3	rs59802870	0	50088301	G	A
3	rs6446197	0	50088943	A	G
3	rs140490352	0	50089642	C	A
3	rs2624823	0	50089690	G	T
3	rs9311446	0	50092226	G	A
3	rs6762477	0	50093209	G	A
3	rs12486470	0	50094271	T	A
3	rs149806752	0	50094945	C	T
3	rs62263584	0	50095691	A	G
3	rs2245365	0	50097319	C	A
3	rs11924711	0	50097366	G	A
3	rs183102033	0	50097961	A	T
3	rs2624815	0	50098112	A	G
3	rs78565722	0	50099500	A	G
3	rs11920034	0	50100066	A	G
3	rs6793528	0	50100188	C	A
3	rs115669815	0	50102446	T	C
3	rs2023953	0	50103917	G	A
3	rs2023952	0	50104307	G	A
3	rs11924670	0	50104708	A	G
3	rs11916999	0	50104873	C	G
3	rs2624822	0	50107219	T	C
3	rs2240329	0	50107512	G	A
3	rs2023951	0	50108188	C	T
3	rs3774734	0	50108792	C	A
3	rs62263586	0	50109044	T	C
3	rs62263588	0	50109394	G	A
3	rs12494077	0	50112998	T	C
3	rs2240328	0	50113004	T	C
3	rs2240327	0	50113034	A	G
3	rs12494172	0	50113346	T	C
3	rs117965516	0	50114387	G	A
3	rs7061	0	50114515	C	T
3	rs137926552	0	50114861	A	G
3	rs2526743	0	50115245	G	A
3	rs2624816	0	50117312	T	G
3	rs62263590	0	50117420	G	C
3	rs2624817	0	50117520	A	G
3	rs62263591	0	50118110	T	G
3	rs34831713	0	50118748	T	C
3	rs112512657	0	50119146	C	G
3	rs12494916	0	50119739	T	G
3	rs12492291	0	50120330	C	T
3	rs10049087	0	50123417	A	G
3	rs76298543	0	50124046	T	C
3	rs186610792	0	50124802	A	C
3	rs7650241	0	50124923	T	C
3	rs9681286	0	50125219	T	C
3	rs2526754	0	50125996	G	A
3	rs2247510	0	50126215	C	A
3	rs35333166	0	50128005	C	T
3	rs2240326	0	50128386	G	A
3	rs2624853	0	50128893	A	G
3	rs185062240	0	50129158	G	A
3	rs2013208	0	50129399	C	T
3	rs185304734	0	50129853	G	C
3	rs146209360	0	50131411	G	A
3	rs62263596	0	50131520	A	C
3	rs62263597	0	50131691	G	A
3	rs144867066	0	50131986	A	G
3	rs2624834	0	50132131	G	T
3	rs149113544	0	50132325	G	A
3	rs6808044	0	50136165	A	G
3	rs73835203	0	50138145	A	T
3	rs2856234	0	50139142	A	G
3	rs117321322	0	50143127	G	A
3	rs3733132	0	50144386	A	G
3	rs181781543	0	50144444	C	A
3	rs1061474	0	50144951	T	C
3	rs140724462	0	50145370	C	T
3	rs3733133	0	50146094	T	A
3	rs6778802	0	50146592	T	C
3	rs2301166	0	50148305	C	G
3	rs118030924	0	50148508	C	T
3	rs62263600	0	50149270	A	C
3	rs74610735	0	50149802	T	C
3	rs1138536	0	50153356	T	C
3	rs2624825	0	50154989	G	A
3	rs2624826	0	50155468	T	G
3	rs2624829	0	50156695	A	G
3	rs12636045	0	50157112	C	T
3	rs17050922	0	50157235	A	G
3	rs12636232	0	50157895	C	T
3	rs2856238	0	50158191	T	C
3	rs2856237	0	50158774	A	G
3	rs2071208	0	50159679	G	A
3	rs2071207	0	50159844	T	C
3	rs62260770	0	50159955	C	G
3	rs2071206	0	50160109	G	A
3	rs77982881	0	50161395	A	G
3	rs11928995	0	50161568	C	A
3	rs2008877	0	50162291	T	G
3	rs138127225	0	50163885	G	T
3	rs2624848	0	50165101	T	C
3	rs62260771	0	50165563	G	C
3	rs147444766	0	50166861	G	A
3	rs142130726	0	50167837	G	A
3	rs4688686	0	50169715	C	T
3	rs78681494	0	50171250	G	A
3	rs2014830	0	50172397	C	T
3	rs7428430	0	50174184	C	T
3	rs2624847	0	50174197	G	T
3	rs13100903	0	50174572	C	T
3	rs7642934	0	50174848	G	A
3	rs2526388	0	50174886	T	C
3	rs2526386	0	50175959	C	T
3	rs2003485	0	50176589	C	T
3	rs75473458	0	50177342	C	A
3	rs60034796	0	50177372	T	C
3	rs739983	0	50178011	G	A
3	rs12491177	0	50180433	T	C
3	rs12636449	0	50180613	A	G
3	rs148149389	0	50180898	C	T
3	rs2526385	0	50181135	T	G
3	rs189552277	0	50181268	G	T
3	rs147813922	0	50183574	C	G
3	rs2526383	0	50184538	T	C
3	rs138478719	0	50184637	G	A
3	rs11714286	0	50185508	G	A
3	rs58191283	0	50186685	C	T
3	rs2526400	0	50186948	A	G
3	rs58137261	0	50187637	T	C
3	rs2526396	0	50188309	A	G
3	rs12054052	0	50188654	C	T
3	rs2526395	0	50188886	T	C
3	rs2526394	0	50189057	T	C
3	rs2526393	0	50189173	C	G
3	rs3774736	0	50190110	G	A
3	rs6800021	0	50190346	G	A
3	rs2526392	0	50191191	T	C
3	rs2526389	0	50192826	C	T
3	rs2021734	0	50193383	C	T
3	rs79025934	0	50193807	A	G
3	rs2859580	0	50194644	G	A
3	rs2624842	0	50196418	C	A
3	rs73080980	0	50196533	C	T
3	rs2072054	0	50196623	A	G
3	rs2072053	0	50197092	C	T
3	rs1046953	0	50197097	C	T
3	rs12631337	0	50198537	A	G
3	rs2624840	0	50199015	T	C
3	rs3774739	0	50200349	G	A
3	rs2188151	0	50201924	G	T
3	rs2624839	0	50202231	T	C
3	rs4688747	0	50202313	G	A
3	rs117239638	0	50202380	C	T
3	rs3774741	0	50202723	A	G
3	rs141801960	0	50203470	C	G
3	rs3774745	0	50204745	C	T
3	rs60429865	0	50205315	A	G
3	rs2624838	0	50205642	C	G
3	rs2624837	0	50205962	A	G
3	rs142994930	0	50206050	C	T
3	rs2518796	0	50207075	T	C
3	rs3774748	0	50207210	A	C
3	rs3774749	0	50207227	C	T
3	rs3774750	0	50208406	C	G
3	rs62260773	0	50208630	G	A
3	rs2518795	0	50208819	C	T
3	rs2624836	0	50208868	A	G
3	rs3774751	0	50209053	G	T
3	rs3774752	0	50209612	T	C
3	rs75992351	0	50210213	G	C
3	rs1005678	0	50210289	C	G
3	rs6446201	0	50210865	A	G
3	rs73080992	0	50213525	G	A
3	rs67627084	0	50216114	C	T
3	rs9831967	0	50217234	C	T
3	rs9832454	0	50217558	C	T
3	rs13085567	0	50217654	C	T
3	rs148641669	0	50218945	C	T
3	rs146674222	0	50219095	C	T
3	rs12639175	0	50219709	A	G
3	rs6446202	0	50219991	C	G
3	rs186560909	0	50221824	G	A
3	rs7642692	0	50222693	T	C
3	rs77798063	0	50223540	T	C
3	rs2073726	0	50223593	T	A
3	rs11717349	0	50223977	C	T
3	rs12632110	0	50224225	A	G
3	rs4688746	0	50224374	T	C
3	rs12637645	0	50224423	G	A
3	rs11711407	0	50225029	A	G
3	rs182139438	0	50225349	C	T
3	rs57842657	0	50227787	T	A
3	rs9858059	0	50227871	C	T
3	rs11716820	0	50228316	C	T
3	rs3755830	0	50228558	C	T
3	rs3755831	0	50228767	G	T
3	rs75504962	0	50228930	G	C
3	rs4688684	0	50231621	C	T
3	rs11919418	0	50233215	T	G
3	rs34877766	0	50234126	A	G
3	rs191500076	0	50235243	G	A
3	rs60276643	0	50235438	C	G
3	rs193278357	0	50235603	A	G
3	rs12487392	0	50236067	T	A
3	rs9882618	0	50237545	C	T
3	rs7612733	0	50238156	A	T
3	rs12485909	0	50238376	G	A
3	rs182902110	0	50239140	A	G
3	rs4688683	0	50239464	C	T
3	rs57462170	0	50239803	G	A
3	rs142487983	0	50240150	C	T
3	rs4688745	0	50240338	T	C
3	rs139207956	0	50241172	C	A
3	rs2006199	0	50241621	G	A
3	rs1858828	0	50242387	G	T
3	rs118160556	0	50242765	C	G
3	rs2236939	0	50243510	G	T
3	rs4141407	0	50243970	A	G
3	rs2236940	0	50244080	G	A
3	rs77984349	0	50246385	C	G
3	rs2236941	0	50247824	C	T
3	rs2236942	0	50248807	G	C
3	rs4688744	0	50249500	G	A
3	rs2282749	0	50250837	T	C
3	rs12635271	0	50251270	C	T
3	rs146635867	0	50254394	A	C
3	rs78020607	0	50254624	A	G
3	rs739431	0	50255305	A	G
3	rs35926495	0	50255663	C	T
3	rs56048629	0	50255666	C	T
3	rs137946337	0	50255912	G	A
3	rs375366868	0	50255914	T	C
3	rs2282750	0	50257020	C	G
3	rs150849136	0	50258885	C	A
3	rs79499880	0	50259551	A	G
3	rs149845881	0	50260352	G	A
3	rs145831787	0	50260468	C	T
3	rs12498048	0	50262017	G	A
3	rs587730343	0	50264760	C	G
3	rs12631192	0	50265096	G	T
3	rs117898093	0	50265856	C	T
3	rs4688682	0	50267128	C	A
3	rs9883222	0	50267837	G	A
3	rs587747203	0	50268083	G	A
3	rs75047196	0	50268452	C	A
3	rs4688742	0	50272813	G	A
3	rs60247651	0	50272953	T	A
3	rs144766900	0	50275754	G	T
3	rs117398803	0	50276692	G	A
3	rs79241059	0	50277128	C	T
3	rs2236943	0	50278613	G	A
3	rs58051625	0	50278717	G	C
3	rs74904072	0	50280586	C	T
3	rs10510755	0	50281168	C	T
3	rs4688741	0	50281756	C	T
3	rs7645537	0	50283437	T	C
3	rs182065786	0	50284726	A	T
3	rs12634557	0	50285386	G	T
3	rs12634583	0	50285609	C	T
3	rs57319506	0	50285677	T	C
3	rs2298952	0	50286953	G	A
3	rs2298953	0	50287260	T	G
3	rs2298954	0	50287551	C	T
3	rs201632611	0	50288243	T	C
3	rs12485390	0	50290830	A	G
3	rs2097247	0	50290902	C	T
3	rs9852677	0	50291617	G	A
3	rs2282751	0	50291785	G	A
3	rs2236944	0	50292193	G	T
3	rs11715758	0	50292324	G	A
3	rs118188122	0	50292460	G	A
3	rs185731969	0	50293809	A	T
3	rs41291724	0	50294066	C	G
3	rs9830408	0	50294551	A	G
3	rs188823486	0	50296234	A	C
3	rs4547694	0	50297330	A	G
3	rs371723833	0	50297626	C	G
3	rs74686281	0	50298902	A	G
3	rs79217622	0	50299140	C	A
3	rs4141060	0	50300117	T	C
3	rs77097132	0	50301050	C	T
3	rs12497018	0	50301571	G	A
3	rs9839427	0	50301584	A	G
3	rs3755832	0	50305234	G	A
3	rs80063532	0	50305572	G	A
3	rs3806708	0	50306249	T	C
3	rs2269430	0	50307050	C	T
3	rs186383509	0	50307297	C	T
3	rs57978992	0	50307950	G	A
3	rs12492880	0	50309124	A	G
3	rs12490837	0	50310310	T	A
3	rs2269431	0	50311321	C	T
3	rs2071203	0	50311900	C	T
3	rs59658833	0	50312822	T	C
3	rs76183352	0	50313448	C	T
3	rs762705	0	50313527	A	C
3	rs141193817	0	50314722	G	C
3	rs79753521	0	50315502	T	C
3	rs6776145	0	50316119	T	C
3	rs4688738	0	50317470	T	C
3	rs150356212	0	50319526	G	A
3	rs4688736	0	50322021	G	C
3	rs12635953	0	50322710	C	T
3	rs12493693	0	50322931	C	T
3	rs12494414	0	50323172	C	T
3	rs77967087	0	50323292	G	C
3	rs142104077	0	50324405	G	C
3	rs12629572	0	50324672	T	G
3	rs2229647	0	50326020	G	A
3	rs2071205	0	50327429	A	G
3	rs117692440	0	50327845	C	G
3	rs138558275	0	50328588	C	G
3	rs1076872	0	50329826	A	G
3	rs2071204	0	50330987	T	C
3	rs74398439	0	50331927	C	T
3	rs13100173	0	50332697	G	A
3	rs3774753	0	50333627	T	C
3	rs2269432	0	50334231	T	A
3	rs145949543	0	50335788	C	A
3	rs2285043	0	50336055	C	T
3	rs72932959	0	50336292	A	G
3	rs2285044	0	50336661	T	C
3	rs34136796	0	50337032	C	A
3	rs117179004	0	50338047	G	A
3	rs138951582	0	50339643	G	A
3	rs143778450	0	50340566	C	A
3	rs12488302	0	50341326	C	T
3	rs149952098	0	50341505	C	T
3	rs377652320	0	50341569	G	T
3	rs151241807	0	50342552	C	G
3	rs79145265	0	50342621	C	T
3	rs57944420	0	50344056	A	G
3	rs78138837	0	50344178	A	G
3	rs78073598	0	50344519	C	T
3	rs145042586	0	50345941	C	T
3	rs12488235	0	50346878	G	C
3	rs12634784	0	50347139	T	C
3	rs12631938	0	50347140	G	T
3	rs4688734	0	50347498	C	T
3	rs76579309	0	50347595	A	C
3	rs139379641	0	50347933	G	A
3	rs374528934	0	50350376	C	G
3	rs12492683	0	50351598	C	T
3	rs11130248	0	50352200	A	G
3	rs12054403	0	50352384	T	C
3	rs9877046	0	50352458	T	G
3	rs12495261	0	50354065	C	G
3	rs80031801	0	50355548	G	A
3	rs35455589	0	50355730	T	G
3	rs709210	0	50357869	A	C
3	rs4688733	0	50358514	A	G
3	rs4688732	0	50360802	G	A
3	rs79010741	0	50361898	G	T
3	rs2236946	0	50363771	G	A
3	rs144233132	0	50366459	T	A
3	rs2073497	0	50367867	A	C
3	rs2073498	0	50369546	C	A
3	rs78501918	0	50369914	A	G
3	rs72932987	0	50370481	T	C
3	rs80125713	0	50370660	C	A
3	rs79117849	0	50370841	C	G
3	rs146763973	0	50371054	C	T
3	rs2236947	0	50371432	C	A
3	rs190126585	0	50372770	C	T
3	rs9311449	0	50372854	A	T
3	rs4688728	0	50373101	C	A
3	rs3774754	0	50373835	C	A
3	rs2073499	0	50374293	A	G
3	rs57838764	0	50374568	T	C
3	rs79536844	0	50375066	C	T
3	rs117344582	0	50376422	G	A
3	rs147944291	0	50377046	C	T
3	rs149145410	0	50377926	C	T
3	rs4688725	0	50378176	T	G
3	rs3213621	0	50378628	A	G
3	rs1989839	0	50378946	A	G
3	rs2301639	0	50380661	G	A
3	rs201896308	0	50380770	C	T
3	rs4688724	0	50384143	G	C
3	rs4688679	0	50384758	C	T
3	rs2073500	0	50387510	A	C
3	rs2233476	0	50388383	C	A
3	rs2233474	0	50388607	C	A
3	rs2233473	0	50388639	C	A
3	rs182965524	0	50391017	A	G
3	rs58181992	0	50391468	T	C
3	rs35587949	0	50391636	G	A
3	rs79012548	0	50392469	G	C
3	rs146582711	0	50393217	G	C
3	rs117634736	0	50393256	C	T
3	rs77217288	0	50393676	G	A
3	rs189124941	0	50394298	C	T
3	rs2071801	0	50397242	G	C
3	rs3774755	0	50398889	A	G
3	rs192987706	0	50400006	T	C
3	rs45536634	0	50400081	G	A
3	rs144559371	0	50401118	C	G
3	rs12496815	0	50401841	G	A
3	rs2239801	0	50402309	C	G
3	rs76846888	0	50406058	C	T
3	rs2071804	0	50407256	A	C
3	rs2071803	0	50407344	C	A
3	rs150839696	0	50407616	C	T
3	rs12629047	0	50408398	C	T
3	rs12629853	0	50409632	C	A
3	rs2236948	0	50409826	A	G
3	rs2236949	0	50410041	G	A
3	rs187300757	0	50410716	G	A
3	rs78671882	0	50411188	C	T
3	rs2269569	0	50412797	T	C
3	rs2071802	0	50412945	A	G
3	rs12490809	0	50414404	C	T
3	rs79937307	0	50414797	G	A
3	rs12485286	0	50415642	A	C
3	rs75017764	0	50416181	G	A
3	rs117760698	0	50416287	C	T
3	rs182383311	0	50417365	G	C
3	rs2269568	0	50417678	C	T
3	rs7614770	0	50418873	C	G
3	rs2236950	0	50420554	C	A
3	rs2236951	0	50421081	T	C
3	rs139444529	0	50421980	C	T
3	rs189194030	0	50422581	T	C
3	rs2236952	0	50422718	C	G
3	rs75418694	0	50423609	C	T
3	rs2236953	0	50424182	G	T
3	rs117600296	0	50424330	C	T
3	rs117858399	0	50424443	G	A
3	rs2236954	0	50425177	C	A
3	rs142549690	0	50425700	G	T
3	rs115310229	0	50427480	C	T
3	rs9311451	0	50428138	G	A
3	rs762897	0	50428766	C	A
3	rs762895	0	50429282	C	G
3	rs2236955	0	50429876	G	A
3	rs146280821	0	50430486	A	T
3	rs2073496	0	50431142	A	G
3	rs2298955	0	50431194	T	C
3	rs734767	0	50431410	C	G
3	rs1107265	0	50431995	A	C
3	rs2282752	0	50433967	G	C
3	rs12490042	0	50434984	T	C
3	rs2282753	0	50436716	C	T
3	rs2282754	0	50436827	T	C
3	rs7613681	0	50438793	T	C
3	rs2236956	0	50440390	G	C
3	rs2236957	0	50440426	A	G
3	rs77483950	0	50440490	G	A
3	rs144831784	0	50441398	G	A
3	rs2236958	0	50441613	G	C
3	rs2236959	0	50441627	T	C
3	rs73833363	0	50442309	A	G
3	rs4688722	0	50442524	G	T
3	rs2282755	0	50442800	G	T
3	rs369676189	0	50444647	A	G
3	rs138015072	0	50444683	C	T
3	rs147507102	0	50444816	G	A
3	rs560181637	0	50444819	G	C
3	rs527618603	0	50444820	G	A
3	rs2236960	0	50446441	G	A
3	rs2236961	0	50446524	G	C
3	rs9828829	0	50447295	G	A
3	rs75129392	0	50447973	G	A
3	rs2236962	0	50448515	C	G
3	rs2236963	0	50448632	G	A
3	rs6767505	0	50448778	C	G
3	rs2236964	0	50449062	C	G
3	rs9839996	0	50449824	C	T
3	rs115757282	0	50451146	C	T
3	rs76734502	0	50452125	T	C
3	rs7626470	0	50452132	C	T
3	rs2282756	0	50452237	G	A
3	rs2236965	0	50453456	T	C
3	rs79787036	0	50455424	C	T
3	rs6446206	0	50455470	G	A
3	rs13087550	0	50455867	C	T
3	rs743754	0	50456059	G	C
3	rs916217	0	50457227	G	A
3	rs7647409	0	50457599	G	A
3	rs1034409	0	50457993	T	G
3	rs2236966	0	50459323	G	C
3	rs79935684	0	50460510	A	C
3	rs145244097	0	50460735	T	C
3	rs2236967	0	50461240	G	A
3	rs9875233	0	50461524	C	T
3	rs1540293	0	50463935	C	T
3	rs9835537	0	50464335	T	C
3	rs2236968	0	50465975	A	G
3	rs147472537	0	50466545	C	T
3	rs80161213	0	50467412	G	T
3	rs2282757	0	50468491	C	T
3	rs74740161	0	50468679	T	C
3	rs2236969	0	50470047	G	A
3	rs2236970	0	50470444	A	C
3	rs60391761	0	50470952	T	C
3	rs11917680	0	50471408	G	T
3	rs3213520	0	50471724	C	T
3	rs28428559	0	50473164	A	G
3	rs2236971	0	50473349	G	A
3	rs2236972	0	50473924	T	C
3	rs2236973	0	50474284	T	C
3	rs2236974	0	50474574	G	A
3	rs28580410	0	50474732	A	G
3	rs184258139	0	50475552	G	A
3	rs59619552	0	50475802	G	C
3	rs743757	0	50476378	G	C
3	rs77226922	0	50477335	G	A
3	rs78661034	0	50477707	C	A
3	rs2282758	0	50477905	C	T
3	rs12488468	0	50478487	T	G
3	rs9883635	0	50478854	C	T
3	rs9812540	0	50479107	C	T
3	rs9817768	0	50480102	C	T
3	rs9837658	0	50480131	T	G
3	rs762898	0	50480863	T	C
3	rs11917269	0	50481035	G	T
3	rs743756	0	50481717	C	T
3	rs61493458	0	50482994	G	A
3	rs28493735	0	50483228	G	A
3	rs2236975	0	50483437	T	C
3	rs9834856	0	50483682	G	A
3	rs9834579	0	50483683	C	T
3	rs117654337	0	50484081	T	C
3	rs9839266	0	50484108	G	C
3	rs59167171	0	50484336	G	C
3	rs58462551	0	50484688	G	A
3	rs71326932	0	50485005	C	T
3	rs2236976	0	50485958	A	G
3	rs2236977	0	50486057	A	G
3	rs117268912	0	50486114	T	A
3	rs2236978	0	50486239	G	A
3	rs2236979	0	50486895	T	C
3	rs79183523	0	50488278	C	T
3	rs9832993	0	50488687	C	G
3	rs2236980	0	50488732	A	G
3	rs2236981	0	50488845	A	C
3	rs9837861	0	50489208	G	C
3	rs2236982	0	50489399	A	G
3	rs9880285	0	50490065	A	G
3	rs2236983	0	50490244	T	C
3	rs9843693	0	50490594	C	T
3	rs2157328	0	50492156	G	A
3	rs2187815	0	50492528	C	T
3	rs9854585	0	50492653	G	A
3	rs743859	0	50493380	C	T
3	rs743857	0	50493550	T	C
3	rs2282760	0	50494497	A	G
3	rs2282761	0	50494630	G	A
3	rs80231164	0	50494940	G	A
3	rs2236984	0	50495487	A	C
3	rs4688721	0	50496873	C	T
3	rs4688720	0	50497035	A	G
3	rs78964043	0	50497598	T	G
3	rs7649603	0	50498475	G	C
3	rs9863307	0	50499532	C	T
3	rs9863857	0	50499706	G	A
3	rs9311453	0	50499727	G	A
3	rs73835503	0	50500270	A	G
3	rs78999018	0	50500483	G	C
3	rs2236985	0	50501365	G	A
3	rs2236986	0	50502014	A	C
3	rs79984120	0	50502031	C	T
3	rs144991048	0	50502238	C	A
3	rs929047	0	50503170	A	G
3	rs140768314	0	50504008	G	A
3	rs9814606	0	50504514	C	T
3	rs2236987	0	50504546	T	C
3	rs2236988	0	50504896	G	A
3	rs2236989	0	50505395	C	T
3	rs12637870	0	50506073	C	A
3	rs150489533	0	50507904	G	A
3	rs80316826	0	50508014	A	G
3	rs4688719	0	50508213	G	C
3	rs11130250	0	50508326	G	A
3	rs7642779	0	50508498	C	T
3	rs9311455	0	50508820	G	A
3	rs74764336	0	50509258	G	A
3	rs147400454	0	50509864	G	A
3	rs79379501	0	50510503	G	A
3	rs2236990	0	50510658	C	T
3	rs9990256	0	50510824	A	G
3	rs916288	0	50513157	A	G
3	rs2282762	0	50514612	A	G
3	rs13099869	0	50515600	C	A
3	rs78997807	0	50515750	G	A
3	rs60697422	0	50516599	T	C
3	rs74530845	0	50516886	C	T
3	rs73082941	0	50517669	G	T
3	rs8180034	0	50518935	G	C
3	rs736471	0	50519392	T	C
3	rs6787890	0	50520128	T	C
3	rs116885806	0	50520534	G	T
3	rs80049775	0	50520639	C	A
3	rs6788459	0	50520695	T	C
3	rs2027854	0	50521177	C	G
3	rs12492113	0	50521402	G	A
3	rs4688718	0	50522063	G	A
3	rs59101538	0	50522362	G	A
3	rs56766970	0	50522877	T	C
3	rs1467916	0	50523494	T	G
3	rs1467914	0	50523668	A	G
3	rs6786523	0	50524221	C	T
3	rs12494849	0	50524558	C	G
3	rs1467913	0	50525017	C	A
3	rs41499647	0	50525154	C	T
3	rs555012060	0	50525703	G	C
3	rs9867588	0	50526880	T	C
3	rs58432784	0	50527218	G	A
3	rs35684775	0	50527549	T	G
3	rs743856	0	50527874	T	C
3	rs763030	0	50528092	G	C
3	rs35829757	0	50528212	C	T
3	rs147504953	0	50529504	C	T
3	rs12494707	0	50529986	C	T
3	rs6807916	0	50532006	A	G
3	rs73835511	0	50532900	C	T
3	rs35053615	0	50534129	G	T
3	rs7613931	0	50534350	A	G
3	rs9814874	0	50534635	G	A
3	rs35335661	0	50535195	C	A
3	rs35986136	0	50535221	C	T
3	rs36059704	0	50535915	C	G
3	rs35198275	0	50536092	A	G
3	rs752183	0	50536273	C	A
3	rs150679923	0	50536297	T	G
3	rs71326934	0	50536383	C	G
3	rs61423002	0	50537048	A	G
3	rs61018691	0	50538600	G	C
3	rs57361338	0	50538995	C	T
3	rs73835516	0	50539185	C	A
3	rs1107312	0	50539219	A	G
3	rs73835517	0	50539263	G	A
3	rs34860383	0	50539527	A	C
3	rs34704833	0	50539595	C	T
3	rs36046126	0	50540425	T	C
3	rs34762184	0	50541769	G	A
3	rs35908181	0	50541915	T	C
3	rs3806706	0	50542726	G	C
3	rs73082948	0	50544417	C	G
3	rs12493985	0	50544715	T	G
3	rs34267788	0	50544811	T	A
3	rs34434811	0	50544836	G	A
3	rs35864641	0	50544863	G	T
3	rs4533647	0	50545833	T	C
3	rs750510	0	50546340	T	C
3	rs754298	0	50548895	T	C
3	rs4688716	0	50552029	T	A
3	rs11715134	0	50552866	G	A
3	rs35694819	0	50553156	A	G
3	rs4688715	0	50553721	A	G
3	rs76600689	0	50553764	T	C
3	rs116925460	0	50554805	T	C
3	rs117258445	0	50554961	C	T
3	rs13084476	0	50555065	G	T
3	rs17050991	0	50555933	A	C
3	rs77516299	0	50556503	G	A
3	rs12491812	0	50556581	C	T
3	rs57591074	0	50558176	A	G
3	rs61574029	0	50558817	T	G
3	rs61613532	0	50560201	T	C
3	rs61193866	0	50560498	G	A
3	rs72938758	0	50560558	A	G
3	rs4688714	0	50560693	T	C
3	rs149000659	0	50560821	T	C
3	rs11720093	0	50562042	C	T
3	rs150346039	0	50562529	G	T
3	rs12487817	0	50562566	T	C
3	rs12486143	0	50564170	G	T
3	rs750453	0	50565137	T	A
3	rs4688713	0	50566497	A	G
3	rs6766638	0	50566535	G	T
3	rs34756253	0	50567007	A	G
3	rs11719998	0	50567736	C	T
3	rs73835531	0	50568188	T	C
3	rs67425923	0	50569152	C	A
3	rs17050995	0	50569775	A	G
3	rs7652260	0	50571585	C	G
3	rs529380973	0	50573756	T	C
3	rs398703	0	50574213	G	A
3	rs12491425	0	50575312	G	A
3	rs4688712	0	50575898	C	T
3	rs628081	0	50576839	G	A
3	rs13091933	0	50577415	A	G
3	rs17051000	0	50578281	A	T
3	rs6784166	0	50579050	T	C
3	rs35714264	0	50579906	T	G
3	rs420536	0	50580658	C	A
3	rs391620	0	50581248	A	C
3	rs12494094	0	50581957	A	C
3	rs13076850	0	50584999	T	G
3	rs116890310	0	50585013	C	T
3	rs117219453	0	50585347	C	A
3	rs139606809	0	50587075	C	T
3	rs4640555	0	50588025	G	T
3	rs56170012	0	50588176	A	G
3	rs60552073	0	50589366	C	T
3	rs399484	0	50589455	T	C
3	rs4688710	0	50590628	G	A
3	rs809454	0	50590675	C	T
3	rs6787521	0	50590946	A	C
3	rs11130252	0	50591727	G	A
3	rs143367823	0	50591856	T	C
3	rs443030	0	50592768	G	A
3	rs17051014	0	50593844	G	A
3	rs35690191	0	50594734	G	A
3	rs665912	0	50594812	G	A
3	rs129310	0	50594836	G	A
3	rs2269506	0	50595141	C	T
3	rs13083004	0	50595281	C	T
3	rs118103718	0	50596824	T	C
3	rs1034405	0	50597092	G	A
3	rs2269505	0	50597948	G	A
3	rs35655236	0	50598047	T	G
3	rs34399912	0	50599491	C	T
3	rs146634968	0	50605805	C	A
3	rs3804627	0	50606374	T	C
3	rs34584636	0	50607064	T	C
3	rs186122455	0	50607198	C	T
3	rs2227293	0	50608448	G	A
3	rs2227292	0	50608480	C	T
3	rs2355321	0	50609808	A	G
3	rs417592	0	50610696	A	G
3	rs399971	0	50612658	A	G
3	rs183180224	0	50612876	A	T
3	rs2227280	0	50614688	A	G
3	rs388483	0	50615539	G	A
3	rs17787569	0	50616646	G	A
3	rs2269507	0	50616783	C	T
3	rs762889	0	50617422	C	T
3	rs2232253	0	50617502	C	T
3	rs2285090	0	50620043	T	C
3	rs3752449	0	50623193	G	A
3	rs76995058	0	50623376	T	C
3	rs3749265	0	50623575	T	A
3	rs1894459	0	50623676	A	G
3	rs67588094	0	50624872	C	T
3	rs695170	0	50625521	C	T
3	rs79192940	0	50627050	G	A
3	rs4688709	0	50627339	A	G
3	rs34889917	0	50628537	G	A
3	rs441516	0	50628931	C	T
3	rs59949730	0	50629340	A	G
3	rs12494326	0	50629659	C	G
3	rs141067988	0	50629756	C	A
3	rs2239750	0	50629978	C	A
3	rs67813889	0	50630221	C	T
3	rs34202063	0	50630814	G	A
3	rs77461480	0	50630938	C	A
3	rs2355323	0	50631800	G	A
3	rs117295690	0	50632070	T	C
3	rs13094336	0	50632870	C	T
3	rs61316441	0	50633835	C	T
3	rs4688707	0	50634026	C	T
3	rs7646236	0	50635553	T	C
3	rs201198	0	50636111	G	A
3	rs201197	0	50636364	G	A
3	rs201196	0	50637070	T	C
3	rs71326937	0	50637383	C	A
3	rs453570	0	50637469	G	C
3	rs490634	0	50640830	C	T
3	rs117543888	0	50641182	T	C
3	rs201194	0	50642975	C	T
3	rs201193	0	50643305	C	T
3	rs175634	0	50644134	C	T
3	rs74957911	0	50644221	A	G
3	rs117227840	0	50644343	G	A
3	rs2239753	0	50645158	A	G
3	rs2239752	0	50645413	G	A
3	rs1872184	0	50647343	C	T
3	rs2239751	0	50647888	T	G
3	rs6768300	0	50649370	C	G
3	rs414171	0	50649499	A	T
3	rs809451	0	50650892	G	C
3	rs743753	0	50651395	C	T
3	rs138788385	0	50652201	G	A
3	rs147430081	0	50654322	C	T
3	rs34632971	0	50657660	G	A
3	rs375544	0	50657826	G	A
3	rs813243	0	50658512	C	T
3	rs66867590	0	50659586	C	T
3	rs116923890	0	50659625	C	T
3	rs3792323	0	50660331	A	T
3	rs3804628	0	50662081	G	A
3	rs3804629	0	50662932	C	T
3	rs3792325	0	50663574	C	T
3	rs616589	0	50663629	A	G
3	rs3792327	0	50663761	C	T
3	rs3792328	0	50664139	C	T
3	rs59909173	0	50665514	C	T
3	rs34846525	0	50667463	C	T
3	rs616689	0	50668532	T	C
3	rs17051038	0	50669191	A	T
3	rs2040397	0	50670078	C	T
3	rs58427389	0	50670793	T	C
3	rs3804632	0	50671362	A	G
3	rs9868889	0	50673010	A	G
3	rs13084771	0	50673138	G	A
3	rs150151525	0	50673525	G	T
3	rs138636117	0	50673526	A	T
3	rs448028	0	50673928	C	T
3	rs396302	0	50674468	C	T
3	rs137893299	0	50674912	A	G
3	rs650655	0	50674940	C	T
3	rs78685844	0	50675516	G	C
3	rs443436	0	50676596	T	C
3	rs13096264	0	50678280	G	A
3	rs13096772	0	50678499	G	C
3	rs808148	0	50678659	T	C
3	rs808149	0	50678732	C	T
3	rs6791880	0	50679244	G	A
3	rs6783922	0	50680114	A	G
3	rs6771348	0	50680130	C	G
3	rs71326941	0	50680386	G	A
3	rs4476497	0	50680490	G	C
3	rs9682401	0	50680758	A	G
3	rs745356	0	50681336	G	A
3	rs876105	0	50683809	T	C
3	rs876104	0	50683977	A	G
3	rs876103	0	50684011	G	A
3	rs11711534	0	50684811	G	A
3	rs60877431	0	50684999	G	A
3	rs9879397	0	50685642	A	G
3	rs79159165	0	50685690	G	T
3	rs1385025	0	50686062	G	A
3	rs2170840	0	50686517	C	A
3	rs6446208	0	50687825	T	C
3	rs12491440	0	50687862	T	C
3	rs12489607	0	50689039	G	T
3	rs4688705	0	50690570	G	A
3	rs4261877	0	50692394	G	C
3	rs12492540	0	50692835	C	T
3	rs34492910	0	50693407	C	G
3	rs17051043	0	50693998	C	T
3	rs17051045	0	50694626	T	C
3	rs900735	0	50695135	C	T
3	rs728902	0	50695362	G	T
3	rs728901	0	50695409	C	T
3	rs1013233	0	50695772	T	G
3	rs72942785	0	50696023	C	A
3	rs12492093	0	50697043	G	A
3	rs57910827	0	50697693	G	T
3	rs12492982	0	50698155	C	T
3	rs35531616	0	50698231	C	T
3	rs34390947	0	50698236	C	T
3	rs35429015	0	50699192	C	T
3	rs11716398	0	50699715	G	A
3	rs36011798	0	50699836	C	T
3	rs72942794	0	50700288	C	T
3	rs77124719	0	50701090	C	T
3	rs80033764	0	50701250	T	C
3	rs34848480	0	50701801	T	C
3	rs369008921	0	50701942	C	T
3	rs68191286	0	50702484	A	C
3	rs6794155	0	50702510	C	T
3	rs181265123	0	50702933	T	C
3	rs61549968	0	50703275	C	T
3	rs59036236	0	50703289	C	T
3	rs2076927	0	50703635	G	A
3	rs751851	0	50703858	C	T
3	rs12486717	0	50705872	G	A
3	rs1971976	0	50706496	G	A
3	rs13085096	0	50706980	G	A
3	rs13089719	0	50707187	G	T
3	rs13075344	0	50708169	T	C
3	rs1077215	0	50708720	C	T
3	rs34985176	0	50711001	T	C
3	rs73072418	0	50711083	G	A
3	rs56856095	0	50714581	G	C
3	rs138835577	0	50716111	C	T
3	rs3943212	0	50718100	C	A
3	rs6779819	0	50719345	A	G
3	rs34266990	0	50720265	A	G
3	rs35566897	0	50720888	T	G
3	rs13094785	0	50720909	C	T
3	rs34866096	0	50720991	G	A
3	rs2035484	0	50721892	T	C
3	rs150066411	0	50723919	G	A
3	rs6796769	0	50723927	A	G
3	rs2086827	0	50725691	G	A
3	rs184116433	0	50726143	C	T
3	rs58529408	0	50726456	T	C
3	rs149490411	0	50726974	A	G
3	rs6776224	0	50727034	C	A
3	rs6446210	0	50727794	G	A
3	rs77553353	0	50728646	C	T
3	rs6446212	0	50728997	T	C
3	rs9826757	0	50730251	A	G
3	rs113649916	0	50731206	G	A
3	rs74726635	0	50731296	C	T
3	rs28412709	0	50731408	C	A
3	rs112656971	0	50731423	A	G
3	rs7615703	0	50732402	G	A
3	rs11130255	0	50732729	G	A
3	rs148508727	0	50733572	T	G
3	rs71326944	0	50734791	T	C
3	rs7645212	0	50734849	C	T
3	rs71326945	0	50734970	C	T
3	rs1966921	0	50735388	A	G
3	rs73072438	0	50735933	G	A
3	rs1563684	0	50737293	C	T
3	rs73072442	0	50737694	G	A
3	rs2168866	0	50739697	G	A
3	rs2125369	0	50740039	A	G
3	rs144058882	0	50743100	C	T
3	rs190103349	0	50743441	G	A
3	rs35170043	0	50743869	G	C
3	rs13089255	0	50744232	G	T
3	rs2609036	0	50745664	G	A
3	rs2609035	0	50746994	T	C
3	rs2355341	0	50747047	G	A
3	rs1458387	0	50747485	A	T
3	rs6778680	0	50748140	T	C
3	rs34773360	0	50748460	A	G
3	rs7611428	0	50748598	C	T
3	rs11710858	0	50749011	C	T
3	rs6446213	0	50749265	G	A
3	rs72944726	0	50749365	C	T
3	rs72944730	0	50749786	T	G
3	rs1824281	0	50750145	C	T
3	rs74489388	0	50750374	C	T
3	rs17051403	0	50751643	C	A
3	rs936406	0	50752406	G	A
3	rs936405	0	50752559	T	C
3	rs1458386	0	50753363	C	T
3	rs1965263	0	50754004	A	G
3	rs1463497	0	50754211	A	T
3	rs1463496	0	50754276	T	A
3	rs1975834	0	50755160	C	T
3	rs1824280	0	50757234	C	T
3	rs4429624	0	50757396	A	G
3	rs1902960	0	50757892	G	A
3	rs4688703	0	50758454	T	C
3	rs144509287	0	50758698	G	A
3	rs7650574	0	50759485	G	C
3	rs7629253	0	50759683	C	A
3	rs2883652	0	50760711	C	G
3	rs6800008	0	50760904	A	C
3	rs139685089	0	50761300	C	T
3	rs6446214	0	50762822	A	G
3	rs7652715	0	50763034	A	C
3	rs12639126	0	50763413	C	T
3	rs73072475	0	50764842	A	G
3	rs6446215	0	50765079	T	A
3	rs1563683	0	50769966	C	G
3	rs2125366	0	50770158	G	A
3	rs4688702	0	50771004	T	C
3	rs73072483	0	50771624	G	A
3	rs9820606	0	50771819	G	A
3	rs9824522	0	50771992	C	T
3	rs9825535	0	50772664	C	T
3	rs9867489	0	50773154	A	G
3	rs9831288	0	50773804	G	A
3	rs62260152	0	50774665	T	G
3	rs11712367	0	50775446	C	T
3	rs5000953	0	50776308	A	G
3	rs4485709	0	50776497	G	T
3	rs12495399	0	50776882	C	A
3	rs6775012	0	50777126	T	A
3	rs9839684	0	50778204	A	G
3	rs371863763	0	50779625	G	A
3	rs2675802	0	50781612	A	G
3	rs75595893	0	50781799	C	T
3	rs9824444	0	50782765	C	T
3	rs60552386	0	50783365	T	C
3	rs181101685	0	50783479	T	C
3	rs4028317	0	50785241	G	A
3	rs2675810	0	50788586	G	C
3	rs148526875	0	50788785	A	G
3	rs2608989	0	50789151	T	C
3	rs2675809	0	50789232	G	A
3	rs2608988	0	50790523	G	A
3	rs34058359	0	50791137	G	A
3	rs13060835	0	50792107	A	C
3	rs77998445	0	50792427	T	C
3	rs34627371	0	50792841	C	A
3	rs6783865	0	50794670	C	T
3	rs4688698	0	50794814	G	A
3	rs2609008	0	50795456	A	T
3	rs13095920	0	50796281	A	G
3	rs2675769	0	50796351	A	T
3	rs141245887	0	50796834	A	G
3	rs7621650	0	50797071	C	G
3	rs2675771	0	50797275	T	C
3	rs2675772	0	50797870	A	G
3	rs2675773	0	50797893	G	A
3	rs2675774	0	50798070	G	A
3	rs76847536	0	50798490	C	T
3	rs35140911	0	50798607	A	G
3	rs4482663	0	50798902	C	A
3	rs61557316	0	50799340	C	T
3	rs2609025	0	50799662	A	T
3	rs2609024	0	50800146	G	A
3	rs12486154	0	50801841	T	C
3	rs144955874	0	50803565	T	A
3	rs2675777	0	50803588	T	A
3	rs145692731	0	50804141	A	C
3	rs148121598	0	50804163	C	G
3	rs150144969	0	50804623	C	T
3	rs9830082	0	50804973	T	A
3	rs182799288	0	50805695	T	A
3	rs2199051	0	50805704	T	C
3	rs2609007	0	50806969	T	C
3	rs35517507	0	50809153	G	A
3	rs116915188	0	50809393	A	G
3	rs2675816	0	50809998	T	A
3	rs61676409	0	50811625	C	T
3	rs2609006	0	50811795	C	T
3	rs2609005	0	50813179	C	A
3	rs72942530	0	50813534	C	G
3	rs2262810	0	50813608	A	G
3	rs2199050	0	50813854	T	C
3	rs2355350	0	50814508	G	A
3	rs17660179	0	50815636	A	T
3	rs2609003	0	50816822	A	T
3	rs2675813	0	50816961	T	C
3	rs34602347	0	50817164	A	G
3	rs34900426	0	50817167	T	C
3	rs2675812	0	50817444	A	C
3	rs117849134	0	50817771	G	A
3	rs2675827	0	50818296	T	A
3	rs4688696	0	50818396	A	G
3	rs12496601	0	50820117	A	G
3	rs9838283	0	50820486	G	A
3	rs2609001	0	50820714	T	C
3	rs35098074	0	50821329	C	T
3	rs147614989	0	50821914	G	A
3	rs7639828	0	50823597	T	G
3	rs62261860	0	50824215	C	T
3	rs2608999	0	50825067	T	C
3	rs6446220	0	50825303	C	G
3	rs34048522	0	50825861	G	T
3	rs116991238	0	50826351	C	T
3	rs75943683	0	50826658	C	T
3	rs67410403	0	50827379	G	A
3	rs71329007	0	50827602	T	G
3	rs4688695	0	50827848	C	T
3	rs73074994	0	50828517	G	A
3	rs79264818	0	50830182	C	T
3	rs11717049	0	50830570	G	C
3	rs79842041	0	50831517	G	A
3	rs12486828	0	50832103	T	C
3	rs2608997	0	50833047	G	A
3	rs13095706	0	50833246	G	A
3	rs13075377	0	50833360	T	C
3	rs11928733	0	50833438	C	T
3	rs13096268	0	50833495	G	A
3	rs34456131	0	50833591	C	T
3	rs147112955	0	50833742	G	A
3	rs11130259	0	50833878	T	A
3	rs3106826	0	50833926	C	T
3	rs79295073	0	50834061	G	A
3	rs3101107	0	50834161	T	C
3	rs148732098	0	50834674	G	A
3	rs141473884	0	50834758	G	T
3	rs6446222	0	50837083	A	C
3	rs7639301	0	50837991	C	G
3	rs12497067	0	50838395	G	T
3	rs2675800	0	50838551	A	G
3	rs9844519	0	50839017	A	G
3	rs2675799	0	50839188	T	C
3	rs72942567	0	50839803	C	T
3	rs1598926	0	50840348	T	A
3	rs12492367	0	50840373	A	G
3	rs138523729	0	50841751	C	T
3	rs2675794	0	50842376	T	G
3	rs12487821	0	50842478	C	T
3	rs2675793	0	50843007	C	T
3	rs2675792	0	50844281	A	G
3	rs34712521	0	50844836	C	A
3	rs12490519	0	50845399	C	T
3	rs77907284	0	50845568	A	G
3	rs2609037	0	50845681	T	G
3	rs2168863	0	50846601	G	C
3	rs2675791	0	50846794	G	A
3	rs2675790	0	50847250	A	G
3	rs2675789	0	50847489	C	G
3	rs67316637	0	50847702	C	T
3	rs2675788	0	50848015	G	T
3	rs12494776	0	50848066	A	G
3	rs2609020	0	50848166	A	G
3	rs2675787	0	50848394	T	G
3	rs9869945	0	50849368	A	G
3	rs2609021	0	50850743	A	G
3	rs1947607	0	50851100	T	C
3	rs2609022	0	50851433	T	C
3	rs34576538	0	50852142	G	T
3	rs17660513	0	50852176	A	G
3	rs34320663	0	50852317	A	G
3	rs3940822	0	50853864	C	T
3	rs2675828	0	50854125	T	C
3	rs60602904	0	50854271	C	T
3	rs2675829	0	50854353	G	C
3	rs2085587	0	50854529	G	A
3	rs2085588	0	50854591	C	G
3	rs2061388	0	50855461	C	T
3	rs62258671	0	50855518	G	A
3	rs11921011	0	50856087	G	A
3	rs189590207	0	50856529	G	A
3	rs2675830	0	50856768	C	A
3	rs73833887	0	50857588	T	G
3	rs2609031	0	50857796	C	T
3	rs1966920	0	50857832	A	G
3	rs1471177	0	50858068	A	G
3	rs13065995	0	50858674	G	T
3	rs2608993	0	50859020	C	T
3	rs12494708	0	50860736	G	A
3	rs71329008	0	50861024	T	G
3	rs2675832	0	50861562	T	A
3	rs10510754	0	50861611	A	G
3	rs2675834	0	50862363	A	G
3	rs2675835	0	50862740	G	A
3	rs2675836	0	50863104	T	C
3	rs2675837	0	50863960	G	A
3	rs144866201	0	50864422	C	T
3	rs2355696	0	50865881	G	A
3	rs2355697	0	50866106	G	A
3	rs56844171	0	50866200	A	G
3	rs58356214	0	50866507	T	C
3	rs2085580	0	50866573	G	A
3	rs2045511	0	50867588	G	T
3	rs2045510	0	50867740	T	C
3	rs17051468	0	50868120	G	A
3	rs138962473	0	50868391	G	T
3	rs115888014	0	50868436	A	G
3	rs2675804	0	50868515	C	A
3	rs4346542	0	50868583	G	A
3	rs12491402	0	50869101	A	G
3	rs111914568	0	50869143	T	C
3	rs13099712	0	50869346	C	T
3	rs13100403	0	50869779	C	G
3	rs2125364	0	50871586	G	A
3	rs11917538	0	50872976	G	A
3	rs6763990	0	50873740	C	T
3	rs2675784	0	50874112	G	A
3	rs2608990	0	50874280	C	T
3	rs2219432	0	50875048	G	A
3	rs2219431	0	50875146	G	T
3	rs1458385	0	50876124	A	G
3	rs1379874	0	50876769	A	G
3	rs1379873	0	50876831	A	G
3	rs9875961	0	50878122	G	A
3	rs60917457	0	50878440	G	T
3	rs2609019	0	50878734	C	T
3	rs1379875	0	50880360	A	G
3	rs7638082	0	50880677	G	A
3	rs2609018	0	50881857	A	G
3	rs1531271	0	50881974	T	C
3	rs1531270	0	50881994	T	C
3	rs9859692	0	50882396	A	G
3	rs4688752	0	50883792	G	A
3	rs2085586	0	50884142	G	A
3	rs2085585	0	50884219	A	G
3	rs2085584	0	50884232	C	T
3	rs13072085	0	50887492	C	T
3	rs146044884	0	50887577	C	A
3	rs2085582	0	50890839	T	A
3	rs6770954	0	50891886	G	A
3	rs36057916	0	50894785	C	G
3	rs77561225	0	50895209	A	G
3	rs77027002	0	50895926	G	A
3	rs2609016	0	50896991	C	A
3	rs7642158	0	50897315	T	C
3	rs11921930	0	50897386	G	A
3	rs74509778	0	50898420	C	G
3	rs2219433	0	50900103	C	G
3	rs12639243	0	50900354	C	T
3	rs2675825	0	50900974	C	T
3	rs2609028	0	50901345	A	G
3	rs2125368	0	50901817	C	T
3	rs2675822	0	50902312	G	A
3	rs2675821	0	50902456	A	G
3	rs2262847	0	50902953	T	C
3	rs1841067	0	50903207	G	A
3	rs1598927	0	50904642	G	A
3	rs80257383	0	50904811	A	G
3	rs2675819	0	50904909	T	G
3	rs71329014	0	50906647	T	C
3	rs2168865	0	50908897	C	T
3	rs1598928	0	50909434	A	G
3	rs74947469	0	50909994	G	A
3	rs4530518	0	50910359	T	G
3	rs4346541	0	50910499	T	C
3	rs2355700	0	50910625	A	G
3	rs66472954	0	50912294	A	G
3	rs67672341	0	50912347	C	G
3	rs67211895	0	50913439	A	T
3	rs35193996	0	50913949	T	A
3	rs2355702	0	50914241	T	C
3	rs138617371	0	50914783	G	C
3	rs4511895	0	50915158	G	A
3	rs148366291	0	50915743	T	C
3	rs34058795	0	50915928	A	G
3	rs144358790	0	50916648	C	G
3	rs576269189	0	50916897	A	C
3	rs151017204	0	50916956	G	A
3	rs4552340	0	50919168	C	A
3	rs78956898	0	50919292	G	A
3	rs76747326	0	50919618	A	G
3	rs7633959	0	50919626	T	C
3	rs146662777	0	50919757	A	G
3	rs13084627	0	50919922	A	C
3	rs76644123	0	50920349	C	T
3	rs12490039	0	50920469	G	A
3	rs6795573	0	50921261	T	C
3	rs71329017	0	50921599	G	A
3	rs66684483	0	50921662	C	T
3	rs79829948	0	50924102	T	G
3	rs74365977	0	50925785	T	C
3	rs11928389	0	50927009	T	C
3	rs13093798	0	50927145	C	T
3	rs13088434	0	50927540	G	T
3	rs72937253	0	50927802	A	T
3	rs72937251	0	50930962	G	A
3	rs112213545	0	50931450	T	C
3	rs11130263	0	50932324	G	A
3	rs2355705	0	50932726	T	G
3	rs73079191	0	50932822	T	G
3	rs6769733	0	50933638	T	C
3	rs181183923	0	50934156	A	C
3	rs34972378	0	50934315	A	G
3	rs151209464	0	50936517	C	T
3	rs12485524	0	50936687	T	C
3	rs13085320	0	50937219	A	C
3	rs150105468	0	50937225	G	T
3	rs4446201	0	50937416	T	C
3	rs13086545	0	50937594	G	T
3	rs61627377	0	50937834	C	T
3	rs2355707	0	50937957	A	G
3	rs13092418	0	50938678	A	C
3	rs13097480	0	50939067	C	T
3	rs75945821	0	50939943	A	G
3	rs35071080	0	50940844	A	G
3	rs7625232	0	50941441	T	C
3	rs75206874	0	50941768	C	T
3	rs142340979	0	50942307	A	G
3	rs140888694	0	50943450	A	G
3	rs569246657	0	50943494	G	A
3	rs145460602	0	50943622	C	T
3	rs13085759	0	50944579	C	A
3	rs73081114	0	50945367	G	T
3	rs4452323	0	50945503	G	A
3	rs13088041	0	50946367	T	C
3	rs35842302	0	50946649	A	C
3	rs13088988	0	50946842	T	C
3	rs72937262	0	50948501	A	G
3	rs34006781	0	50948707	G	A
3	rs72937265	0	50949432	A	G
3	rs35082196	0	50950346	G	T
3	rs28762180	0	50950745	G	A
3	rs4447760	0	50950909	C	T
3	rs35122553	0	50951692	T	A
3	rs34307982	0	50951758	G	A
3	rs67895930	0	50952307	G	T
3	rs34640865	0	50952460	G	A
3	rs118157523	0	50952967	A	T
3	rs12492850	0	50953933	C	T
3	rs35150418	0	50954329	A	G
3	rs34075959	0	50954504	C	T
3	rs67794896	0	50954638	G	A
3	rs68096338	0	50954676	G	T
3	rs4688697	0	50955012	G	A
3	rs34855107	0	50955224	G	A
3	rs78367270	0	50955718	G	C
3	rs143189157	0	50956008	C	T
3	rs7616183	0	50956372	A	G
3	rs141778723	0	50956459	C	T
3	rs138360806	0	50956791	T	C
3	rs75767837	0	50956793	C	T
3	rs149246503	0	50956915	A	G
3	rs4688693	0	50957788	T	G
3	rs139064121	0	50957844	C	T
3	rs117742814	0	50958587	T	A
3	rs112564820	0	50959214	C	T
3	rs57732473	0	50959822	T	C
3	rs35121433	0	50959940	G	A
3	rs35190976	0	50960348	C	G
3	rs36018544	0	50960614	C	G
3	rs76201741	0	50962131	A	G
3	rs7627266	0	50962368	C	T
3	rs34786937	0	50962551	T	C
3	rs34184643	0	50962794	G	C
3	rs71329023	0	50964223	T	G
3	rs68130118	0	50965041	G	A
3	rs67843425	0	50965660	A	G
3	rs73081144	0	50966039	G	A
3	rs61108141	0	50966191	A	G
3	rs7623868	0	50967228	A	G
3	rs7623976	0	50967299	A	G
3	rs79581101	0	50967965	C	T
3	rs35499413	0	50967970	G	A
3	rs78459504	0	50968274	C	T
3	rs140038119	0	50968294	G	A
3	rs7427526	0	50968320	C	T
3	rs4078296	0	50968897	T	C
3	rs36110549	0	50969437	A	G
3	rs66626892	0	50969703	T	C
3	rs12488948	0	50969965	T	G
3	rs4131887	0	50970412	A	G
3	rs78601534	0	50971594	G	A
3	rs76766938	0	50972527	A	C
3	rs62257823	0	50974813	C	T
3	rs9832952	0	50974834	C	T
3	rs142860803	0	50975576	T	C
3	rs13079565	0	50976873	G	A
3	rs13079136	0	50976939	A	G
3	rs9868870	0	50977139	G	A
3	rs35492420	0	50978365	A	G
3	rs34628582	0	50978624	A	G
3	rs12488831	0	50980398	T	A
3	rs12629842	0	50980986	G	A
3	rs140282196	0	50983348	A	C
3	rs6446239	0	50983674	G	C
3	rs7372342	0	50984782	A	T
3	rs60882641	0	50985254	A	G
3	rs58720544	0	50985566	C	T
3	rs7433217	0	50987194	G	A
3	rs35875816	0	50987228	C	T
3	rs34481683	0	50988027	A	G
3	rs149216182	0	50989687	G	A
3	rs61638760	0	50992787	G	A
3	rs72937299	0	50993009	C	T
3	rs13086922	0	50993792	T	C
3	rs6771085	0	50994207	T	C
3	rs57642230	0	50996082	C	T
3	rs60184902	0	50996257	C	T
3	rs6763779	0	50997702	T	G
3	rs6763781	0	50997703	T	C
3	rs9869826	0	50998816	T	C
3	rs144825588	0	50998859	G	A
3	rs34836308	0	50998971	G	C
3	rs66793762	0	51000663	T	C
3	rs78657447	0	51000680	C	T
3	rs6810241	0	51001131	C	T
3	rs13085827	0	51002194	G	A
3	rs4132022	0	51003213	T	A
3	rs55900868	0	51005328	C	T
3	rs71329027	0	51005812	A	G
3	rs6775938	0	51006237	T	C
3	rs13077958	0	51006260	C	G
3	rs34438446	0	51006603	T	C
3	rs9879725	0	51009435	C	T
3	rs77166744	0	51010078	G	A
3	rs118098222	0	51010427	G	A
3	rs186719756	0	51015834	G	A
3	rs36056105	0	51016534	C	T
3	rs9838433	0	51017304	T	C
3	rs67445615	0	51017750	G	A
3	rs9823942	0	51018146	G	A
3	rs74610908	0	51019111	C	G
3	rs55785224	0	51019119	T	C
3	rs12488700	0	51019129	C	G
3	rs7372046	0	51020242	G	A
3	rs60292376	0	51020335	T	C
3	rs57378417	0	51020636	G	A
3	rs7427615	0	51021313	G	C
3	rs4073739	0	51021763	T	C
3	rs142654390	0	51022105	G	A
3	rs11130267	0	51024903	A	G
3	rs12494214	0	51024982	G	A
3	rs35693100	0	51025966	T	G
3	rs35273485	0	51026265	G	T
3	rs34040634	0	51026621	C	T
3	rs76293890	0	51026806	C	T
3	rs12490502	0	51026817	G	C
3	rs13093289	0	51026892	C	T
3	rs12491206	0	51027178	C	T
3	rs7428086	0	51027733	G	A
3	rs7426759	0	51028298	A	G
3	rs7614482	0	51029164	A	G
3	rs6446243	0	51029707	A	G
3	rs140535840	0	51029868	A	G
3	rs12185906	0	51031803	T	C
3	rs7429035	0	51032607	A	C
3	rs144702524	0	51032614	T	C
3	rs7629809	0	51033741	T	C
3	rs35481031	0	51034625	C	T
3	rs13062018	0	51035636	G	A
3	rs34002537	0	51036565	G	A
3	rs372676501	0	51036733	G	A
3	rs6446245	0	51037258	T	G
3	rs13064199	0	51037466	T	G
3	rs72939228	0	51037709	C	T
3	rs7614881	0	51038375	C	T
3	rs12496621	0	51038910	G	A
3	rs148083563	0	51039173	C	G
3	rs139797870	0	51040928	A	G
3	rs10865962	0	51043162	G	A
3	rs76442143	0	51043599	C	T
3	rs75058195	0	51045677	C	T
3	rs75051563	0	51045928	A	G
3	rs74960356	0	51046100	C	A
3	rs9813718	0	51046479	G	A
3	rs9681865	0	51046977	T	G
3	rs150156948	0	51047506	T	C
3	rs9713647	0	51048007	T	C
3	rs9682672	0	51048206	A	G
3	rs185478836	0	51048814	G	A
3	rs9682095	0	51048840	T	A
3	rs55698738	0	51048866	A	G
3	rs9681429	0	51048870	G	A
3	rs9682254	0	51049002	T	G
3	rs116976165	0	51049126	G	A
3	rs9681573	0	51049449	C	G
3	rs9681582	0	51049471	G	A
3	rs62257841	0	51050006	C	A
3	rs9757419	0	51050357	T	C
3	rs9758600	0	51050656	A	G
3	rs9877272	0	51051295	A	C
3	rs117140996	0	51051355	T	G
3	rs80127151	0	51051496	T	C
3	rs11715556	0	51054823	C	T
3	rs9818841	0	51054878	A	G
3	rs9860862	0	51054978	G	A
3	rs9823453	0	51055385	A	G
3	rs9861513	0	51055393	G	A
3	rs9311460	0	51055523	A	G
3	rs34563986	0	51055576	A	G
3	rs9311461	0	51056190	T	C
3	rs117856338	0	51057437	T	C
3	rs9682922	0	51058254	T	C
3	rs9848873	0	51058342	C	A
3	rs149089342	0	51058821	A	C
3	rs9284887	0	51060217	T	G
3	rs9284888	0	51060237	C	T
3	rs9713241	0	51060544	A	C
3	rs62257853	0	51061007	C	T
3	rs185444778	0	51061463	C	T
3	rs4557193	0	51062970	C	T
3	rs9837334	0	51063173	A	G
3	rs4244699	0	51063566	T	C
3	rs6445717	0	51064661	A	G
3	rs77682803	0	51065164	G	A
3	rs72943130	0	51065917	T	G
3	rs7610901	0	51066024	A	G
3	rs4438692	0	51067252	G	A
3	rs4443210	0	51067562	G	A
3	rs72943137	0	51069483	A	G
3	rs4323036	0	51069747	A	C
3	rs4555554	0	51073378	A	G
3	rs4566574	0	51074286	G	T
3	rs4373098	0	51075572	A	T
3	rs7638732	0	51075876	A	G
3	rs13324500	0	51077266	A	T
3	rs13061003	0	51077419	T	C
3	rs4336150	0	51080711	C	G
3	rs12493359	0	51082893	G	A
3	rs143233786	0	51083025	A	G
3	rs9865977	0	51084368	G	A
3	rs7614171	0	51085266	G	A
3	rs4927975	0	51086070	C	T
3	rs4541436	0	51086632	G	C
3	rs6800279	0	51086691	C	T
3	rs4574329	0	51086695	T	C
3	rs4596182	0	51086733	G	A
3	rs6445600	0	51087892	G	A
3	rs6445603	0	51087917	A	G
3	rs6768601	0	51087967	A	G
3	rs72943166	0	51087978	T	C
3	rs11130273	0	51088949	T	A
3	rs7629420	0	51089980	G	A
3	rs6796642	0	51091392	C	T
3	rs4927976	0	51092052	G	T
3	rs4639006	0	51092283	C	T
3	rs7653539	0	51092752	T	C
3	rs74633589	0	51093204	T	C
3	rs6779430	0	51093904	G	C
3	rs9857727	0	51095028	A	G
3	rs4927960	0	51095735	T	C
3	rs4511931	0	51096237	G	A
3	rs138715742	0	51098164	G	A
3	rs7373592	0	51098862	A	G
3	rs4927977	0	51099776	T	A
3	rs11920441	0	51100020	T	C
3	rs4505743	0	51100167	T	C
3	rs4507294	0	51100389	T	G
3	rs4586853	0	51102839	G	A
3	rs4348025	0	51103093	A	G
3	rs4572801	0	51103133	A	C
3	rs4263323	0	51103536	C	T
3	rs28470684	0	51103646	G	A
3	rs11919932	0	51103913	G	A
3	rs6445750	0	51106244	C	G
3	rs4615113	0	51106439	A	C
3	rs4530566	0	51106598	T	A
3	rs4377512	0	51107334	G	T
3	rs6795272	0	51107870	T	C
3	rs6787773	0	51108107	C	T
3	rs4613496	0	51108374	G	A
3	rs4511933	0	51109157	G	A
3	rs4491946	0	51109340	T	A
3	rs4244700	0	51109661	G	A
3	rs4927961	0	51110195	G	A
3	rs4582086	0	51110521	A	G
3	rs4488874	0	51110876	A	T
3	rs9850021	0	51111645	C	A
3	rs6445779	0	51113460	C	T
3	rs13080170	0	51114357	A	G
3	rs6445802	0	51116485	T	A
3	rs6808206	0	51117452	T	A
3	rs4244701	0	51118501	G	A
3	rs4244702	0	51118523	G	A
3	rs4244703	0	51118527	A	G
3	rs9863847	0	51119096	G	A
3	rs77967913	0	51119423	G	A
3	rs35356497	0	51119702	C	T
3	rs4244704	0	51119860	T	C
3	rs76089552	0	51120113	G	A
3	rs6445843	0	51120404	C	G
3	rs4446244	0	51121876	G	A
3	rs7611873	0	51122363	A	G
3	rs7653451	0	51122750	T	C
3	rs13060972	0	51123703	G	A
3	rs4444745	0	51124351	A	G
3	rs4269109	0	51124830	A	G
3	rs74283367	0	51126018	G	A
3	rs7615291	0	51127380	C	T
3	rs9828200	0	51128317	T	G
3	rs4927978	0	51128854	A	T
3	rs4927979	0	51128862	G	C
3	rs4927980	0	51129029	G	A
3	rs4927981	0	51129114	A	C
3	rs4639007	0	51129552	C	T
3	rs4434173	0	51129594	T	G
3	rs4639008	0	51129662	C	G
3	rs139984417	0	51129812	G	A
3	rs77289618	0	51131890	A	G
3	rs6799211	0	51134991	G	A
3	rs4464493	0	51135434	T	C
3	rs4317135	0	51135526	T	C
3	rs4465974	0	51135765	T	C
3	rs12494165	0	51136572	A	G
3	rs7629433	0	51136853	C	A
3	rs4356848	0	51137089	C	T
3	rs62260377	0	51138846	C	T
3	rs58434191	0	51138850	C	T
3	rs79492725	0	51140813	C	T
3	rs72941919	0	51141024	T	A
3	rs6793613	0	51141400	A	G
3	rs12485754	0	51141414	A	G
3	rs6793648	0	51141488	A	G
3	rs6446011	0	51141985	A	G
3	rs4353834	0	51142104	G	C
3	rs4286453	0	51142359	C	T
3	rs7639161	0	51143463	T	C
3	rs9865532	0	51144316	G	A
3	rs4511930	0	51145015	G	A
3	rs4309762	0	51145144	C	T
3	rs6809524	0	51145556	A	G
3	rs144339268	0	51146416	T	C
3	rs4927982	0	51146781	G	A
3	rs4927983	0	51146793	A	G
3	rs139920737	0	51147516	C	T
3	rs4267675	0	51147807	C	A
3	rs4390967	0	51147987	A	C
3	rs142050701	0	51148594	G	C
3	rs4309763	0	51149233	A	C
3	rs149619347	0	51150034	A	G
3	rs7640263	0	51151034	C	A
3	rs7652655	0	51151074	A	G
3	rs7652818	0	51151217	A	G
3	rs4478114	0	51151647	C	T
3	rs6772197	0	51151799	G	A
3	rs6446118	0	51152705	G	A
3	rs6767329	0	51152847	A	G
3	rs6806090	0	51154163	C	T
3	rs4927984	0	51155081	G	T
3	rs4487270	0	51155440	C	T
3	rs4589968	0	51155761	G	C
3	rs4586852	0	51155856	G	A
3	rs4927985	0	51156106	C	G
3	rs4927986	0	51156945	G	T
3	rs4364203	0	51157402	A	G
3	rs59682667	0	51157890	G	C
3	rs12485331	0	51158818	G	A
3	rs6446167	0	51159183	T	C
3	rs6446168	0	51159226	C	T
3	rs7643781	0	51159701	G	A
3	rs4244696	0	51160825	T	C
3	rs11130274	0	51163896	G	A
3	rs9839484	0	51163964	C	A
3	rs9839860	0	51164242	C	T
3	rs9841339	0	51164910	G	A
3	rs6775483	0	51166103	A	G
3	rs117848365	0	51167064	C	T
3	rs4293735	0	51167420	G	A
3	rs4359843	0	51167504	G	A
3	rs7614785	0	51167824	G	A
3	rs7630616	0	51168538	A	G
3	rs7630730	0	51168627	A	G
3	rs4927957	0	51171144	A	G
3	rs4927964	0	51171393	G	A
3	rs4927965	0	51171443	C	T
3	rs151313134	0	51171992	A	T
3	rs74590141	0	51173208	A	G
3	rs57406588	0	51173338	G	A
```
