## Supplementary material for "Characterization of shared and ancestry-specific signals driving complex traits using multi-ancestry fine-mapping": susiex_nc3.cs80.cs

```
CS_ID	SNP	BP	REF_ALLELE	ALT_ALLELE	REF_FRQ	BETA	SE	-LOG10P	CS_PIP	OVRL_PIP
1	rs709210	50357869	C,C	A,A	0.349901,0.208333	0.0163102,0.0555961	0.0041455,0.0105257	4.07887,6.89334	0.282359	0.282361
1	rs11917680	50471408	T,T	G,G	0.729622,0.803571	-0.0207002,-0.0519715	0.00445148,0.0107594	5.47933,5.8655	0.194176	0.194177
1	rs2282755	50442800	T,T	G,G	0.717694,0.803571	-0.0199201,-0.0518851	0.00439248,0.0107594	5.23963,5.84798	0.177198	0.177199
1	rs2236989	50505395	T,T	C,C	0.727634,0.806548	-0.0203855,-0.0527198	0.00444126,0.0108218	5.35341,5.95589	0.151308	0.151309
2	rs150151525	50673525	NA,T	NA,G	NA,0.803571	NA,0.0615058	NA,0.0107594	NA,7.96353	0.308819	0.308819
2	rs138636117	50673526	NA,T	NA,A	NA,0.803571	NA,0.0613428	NA,0.0107594	NA,7.92487	0.287284	0.287284
2	rs77483950	50440490	NA,A	NA,G	NA,0.790675	NA,0.0597188	NA,0.0105074	NA,7.87959	0.0615499	0.0615499
2	rs146044884	50887577	NA,A	NA,C	NA,0.809524	NA,0.0584899	NA,0.010886	NA,7.11094	0.0559888	0.0559888
2	rs74489388	50750374	NA,T	NA,C	NA,0.803571	NA,0.0582753	NA,0.0107594	NA,7.21559	0.0481911	0.0481911
2	rs17051014	50593844	NA,A	NA,G	NA,0.793651	NA,0.0561697	NA,0.010563	NA,6.9782	0.0394853	0.0394853
```
