## Supplementary material for "Characterization of shared and ancestry-specific signals driving complex traits using multi-ancestry fine-mapping": susiex_nc3.cs80.snp

```
BP	SNP	PIP(CS1)	LogBF(CS1,Pop1)	LogBF(CS1,Pop2)	PIP(CS2)	LogBF(CS2,Pop1)	LogBF(CS2,Pop2)
49879919	rs143366962	4.20975e-10	-9.1304e-11	-0.16563	7.84337e-05	-9.1304e-11	1.63255
49880182	rs148349093	1.16895e-10	-1.44693	-6.54214e-10	3.86418e-06	-1.37795	-6.54214e-10
49880399	rs34484573	1.98282e-10	-0.918511	-6.54214e-10	5.25754e-06	-1.07004	-6.54214e-10
49880764	rs145352758	9.90532e-11	-9.1304e-11	-1.61255	2.53262e-06	-9.1304e-11	-1.80045
49881134	rs2246832	1.06202e-10	0.260615	-1.80348	1.01946e-06	-0.968445	-1.74199
49882349	rs2247036	8.37338e-11	0.0219301	-1.80249	8.37138e-07	-1.16951	-1.73796
49884261	rs9819511	1.77269e-11	-1.57151	-1.76161	5.9198e-07	-1.56948	-1.6845
49884913	rs13316065	1.80839e-11	-1.55582	-1.75735	6.05955e-07	-1.55324	-1.67741
49886075	rs145820576	1.00665e-10	-1.5964	-6.54214e-10	3.15074e-06	-1.58206	-6.54214e-10
49886319	rs77941694	4.07305e-09	2.10394	-6.54214e-10	1.22392e-05	-0.225054	-6.54214e-10
49887122	rs140896884	9.08544e-11	-9.1304e-11	-1.69895	3.86864e-06	-9.1304e-11	-1.3768
49888327	rs148195548	9.04278e-11	-9.1304e-11	-1.70365	3.83183e-06	-9.1304e-11	-1.38636
49889919	rs62260729	1.75419e-11	-1.54262	-1.80099	5.75982e-07	-1.54108	-1.7403
49890613	rs2352974	1.0322e-10	0.23201	-1.80335	9.86749e-07	-1.0036	-1.73944
49890967	rs59357103	5.65531e-09	2.43215	-6.54214e-10	1.46357e-05	-0.0462386	-6.54214e-10
49891002	rs10865959	1.71485e-11	-1.56376	-1.80253	5.60922e-07	-1.55856	-1.74932
49891362	rs17598137	7.36931e-10	0.394291	-6.54214e-10	8.55171e-06	-0.583569	-6.54214e-10
49891885	rs2352975	1.68089e-11	-1.58333	-1.80297	5.45319e-07	-1.58325	-1.75284
49891962	rs142259589	1.25111e-10	-9.1304e-11	-1.379	2.70152e-06	-9.1304e-11	-1.73589
49892896	rs10049413	1.7333e-11	-1.55511	-1.80048	5.69424e-07	-1.55497	-1.73786
49894030	rs2276864	1.69453e-11	-1.57808	-1.80014	5.57329e-07	-1.57798	-1.73632
49894123	rs143436976	1.1849e-10	-1.43337	-6.54214e-10	3.4963e-06	-1.47799	-6.54214e-10
49895052	rs2280405	1.88429e-11	-1.5934	-1.67867	7.83246e-07	-1.39053	-1.58348
49895712	rs35441946	1.06239e-10	-1.54251	-6.54214e-10	3.14422e-06	-1.58413	-6.54214e-10
49895915	rs74685087	1.26419e-10	-9.1304e-11	-1.3686	4.79925e-06	-9.1304e-11	-1.16124
49896618	rs6797500	2.97536e-09	1.30808	0.481837	7.30743e-06	-1.56597	0.825158
49896695	rs142781986	1.45977e-10	-9.1304e-11	-1.22475	6.99996e-06	-9.1304e-11	-0.783796
49897830	rs2681780	4.40894e-11	-0.706393	-1.71559	6.46385e-07	-1.54577	-1.62029
49898000	rs2777888	4.15728e-11	-0.765164	-1.71559	6.35812e-07	-1.56226	-1.62029
49898273	rs2681781	4.27588e-11	-0.735321	-1.71731	6.38224e-07	-1.55599	-1.62277
49898318	rs62260755	4.33599e-09	2.1665	-6.54214e-10	6.97521e-06	-0.787338	-6.54214e-10
49899795	rs3796386	4.10022e-10	1.47293	-1.66492	5.66175e-07	-1.56511	-1.73345
49900350	rs67070774	1.16523e-10	-1.45011	-6.54214e-10	3.27846e-06	-1.54233	-6.54214e-10
49900818	rs151178404	9.53721e-11	-9.1304e-11	-1.65042	2.74652e-06	-9.1304e-11	-1.71936
49900970	rs116708156	1.23737e-10	-1.39004	-6.54214e-10	3.32268e-06	-1.52893	-6.54214e-10
49901060	rs11130222	4.04201e-10	1.44582	-1.65211	5.75208e-07	-1.56779	-1.71493
49901650	rs141352122	1.67051e-10	-1.0899	-6.54214e-10	7.11886e-06	-0.766953	-6.54214e-10
49902160	rs2883059	4.07478e-10	1.44162	-1.63984	5.79326e-07	-1.5701	-1.70549
49902544	rs9821675	3.58742e-11	-0.916123	-1.71206	6.13895e-07	-1.58976	-1.62787
49902553	rs9859813	2.98378e-09	1.19556	0.597182	8.18217e-06	-1.5765	0.94876
49905300	rs13326300	2.54106e-09	0.904046	0.728087	9.25061e-06	-1.59381	1.0888
49905750	rs28478136	4.28798e-09	1.559	0.596366	8.63597e-06	-1.52165	0.947887
49907111	rs6446187	4.34457e-11	-0.754274	-1.68242	6.64546e-07	-1.55076	-1.5876
49907282	rs572745656	3.29275e-10	-9.1304e-11	-0.411311	4.19534e-05	-9.1304e-11	1.00686
49908023	rs952594	5.38659e-10	1.77219	-1.69131	5.79898e-07	-1.53038	-1.74423
49908338	rs11716961	1.23704e-09	0.912274	-6.54214e-10	5.77084e-06	-0.976882	-6.54214e-10
49909442	rs61689372	1.14518e-10	-9.1304e-11	-1.46747	5.66446e-06	-9.1304e-11	-0.995489
49910084	rs1317154	4.76088e-11	-0.669105	-1.67608	6.71897e-07	-1.54819	-1.57916
49910089	rs138282747	1.83242e-10	-0.997395	-6.54214e-10	1.01651e-05	-0.410741	-6.54214e-10
49910657	rs1317571	1.98373e-10	-0.188165	-0.729892	3.7634e-06	-1.1124	-0.291974
49910838	rs62260756	3.49615e-09	1.31858	0.632633	8.59798e-06	-1.56488	0.986709
49911155	rs55692411	6.29624e-10	1.94826	-1.71134	5.87074e-07	-1.50378	-1.75852
49911449	rs34654589	4.76715e-10	1.66488	-1.70617	5.62845e-07	-1.54956	-1.75489
49912027	rs62262060	3.48058e-09	1.31858	0.628171	8.55702e-06	-1.56488	0.981934
49912291	rs1317215	3.57102e-09	1.33342	0.638986	8.67016e-06	-1.56332	0.993508
49912569	rs140387785	3.27031e-10	-9.1304e-11	-0.41815	5.97092e-06	-9.1304e-11	-0.9428
49913469	rs116853129	3.61003e-10	-9.1304e-11	-0.319317	3.39847e-06	-9.1304e-11	-1.50637
49913550	rs191720269	8.45218e-11	-9.1304e-11	-1.77119	2.61692e-06	-9.1304e-11	-1.7677
49913705	rs36022378	1.66233e-11	-1.59414	-1.80325	9.10132e-07	-1.02482	-1.79904
49914397	rs11712056	5.81176e-10	1.87627	-1.71942	5.59558e-07	-1.54619	-1.76411
49915506	rs9862795	4.54686e-11	-0.73487	-1.65631	6.64485e-07	-1.58528	-1.55316
49916710	rs7613360	1.54901e-10	0.53626	-1.70168	5.38825e-07	-1.59637	-1.7517
49916761	rs116501020	1.25875e-10	-1.37291	-6.54214e-10	3.35589e-06	-1.51898	-6.54214e-10
49917021	rs77719387	5.20506e-10	0.0465968	-6.54214e-10	4.37574e-05	1.04896	-6.54214e-10
49918751	rs9813644	3.36457e-09	1.19062	0.722232	9.3495e-06	-1.57692	1.08254
49920555	rs150399044	1.03821e-09	0.737052	-6.54214e-10	8.41466e-06	-0.599725	-6.54214e-10
49920571	rs9843653	4.461e-11	-0.783479	-1.62677	7.01779e-07	-1.56879	-1.51505
49922198	rs143178096	1.92375e-10	-9.1304e-11	-0.948756	2.9751e-06	-9.1304e-11	-1.63942
49924424	rs11713193	3.47475e-11	-1.03208	-1.62802	6.68975e-07	-1.59598	-1.53573
49924485	rs79328051	1.83412e-10	-9.1304e-11	-0.996469	2.69722e-06	-9.1304e-11	-1.73748
49924940	rs1062633	3.67573e-11	-0.935086	-1.66878	6.36649e-07	-1.59452	-1.58671
49925250	rs181220703	3.23747e-10	-9.1304e-11	-0.428242	6.48378e-05	-9.1304e-11	1.44219
49925464	rs12637681	4.13511e-09	1.2197	0.899363	8.90721e-06	-1.57441	1.03158
49926613	rs7627864	2.95792e-10	1.12093	-1.63948	5.62691e-07	-1.59378	-1.71095
49927503	rs12489386	3.98919e-09	1.13551	0.947633	9.29448e-06	-1.58129	1.08101
49927722	rs12495831	4.08303e-09	1.163	0.943395	9.27382e-06	-1.57917	1.07667
49928614	rs4395393	1.61753e-10	-1.12214	-6.54214e-10	4.51111e-06	-1.22316	-6.54214e-10
49930215	rs6795703	3.25376e-11	-1.04483	-1.68098	6.32833e-07	-1.59598	-1.59127
49930270	rs11130223	4.18113e-09	1.19062	0.939512	9.25784e-06	-1.57692	1.07269
49930316	rs111873781	7.174e-11	-0.881514	-1.05364	8.24455e-06	0.627094	-1.24724
49931760	rs111226181	2.87195e-11	-1.08153	-1.7691	4.2168e-06	0.461762	-1.75239
49932002	rs111816721	9.60152e-11	-9.1304e-11	-1.6437	4.23395e-06	-9.1304e-11	-1.28657
49935537	rs56273948	3.41221e-10	-9.1304e-11	-0.375673	4.10823e-06	-9.1304e-11	-1.31671
49936102	rs2230590	3.79082e-11	-0.909427	-1.66361	6.3314e-07	-1.5918	-1.59497
49936278	rs201143436	1.04932e-10	-1.55489	-6.54214e-10	4.17423e-06	-1.30077	-6.54214e-10
49936715	rs41291716	4.24796e-09	1.19062	0.95537	9.4094e-06	-1.57692	1.08893
49936910	rs11130224	3.28181e-11	-1.04034	-1.67689	6.36595e-07	-1.59543	-1.5859
49937205	rs12493565	4.26608e-09	1.19062	0.959626	9.45049e-06	-1.57692	1.09329
49937505	rs7615206	2.88272e-10	1.09518	-1.63948	5.62267e-07	-1.59453	-1.71095
49938227	rs3774758	3.66342e-11	-0.936311	-1.67091	6.35409e-07	-1.59377	-1.58942
49939120	rs3774759	2.90989e-10	1.09518	-1.6301	5.66263e-07	-1.59453	-1.70386
49939503	rs3733134	3.68744e-10	1.33683	-1.63494	5.70757e-07	-1.58297	-1.70752
49939587	rs3733135	3.53423e-11	-0.961412	-1.68171	6.25844e-07	-1.59515	-1.6032
49940078	rs2230593	7.27713e-10	0.381704	-6.54214e-10	6.98465e-06	-0.785986	-6.54214e-10
49941436	rs2280406	4.11496e-11	-0.865649	-1.62534	6.80896e-07	-1.58162	-1.53243
49943200	rs77567985	4.55954e-09	1.19062	1.02615	1.01166e-05	-1.57692	1.16139
49943570	rs75195683	9.21349e-10	-9.1304e-11	0.617635	3.56998e-06	-9.1304e-11	-1.45714
49943756	rs2293018	3.35753e-10	-9.1304e-11	-0.391828	0.0148087	-9.1304e-11	6.87327
49944461	rs150173449	4.44201e-09	1.17745	1.01321	9.97253e-06	-1.57801	1.14814
49944687	rs545390832	3.8007e-10	-9.1304e-11	-0.267849	4.49246e-05	-9.1304e-11	1.07529
49945862	rs140867372	1.01974e-10	-1.58348	-6.54214e-10	4.46297e-06	-1.23389	-6.54214e-10
49945879	rs143113597	8.38417e-11	-9.1304e-11	-1.77927	2.57899e-06	-9.1304e-11	-1.7823
49945996	rs58025924	4.52392e-09	1.23297	0.975963	9.64547e-06	-1.57323	1.11001
49946812	rs61729114	4.26039e-09	1.14858	1.00033	9.81946e-06	-1.5803	1.13496
49948728	rs2352984	4.25539e-10	1.47537	-1.63022	5.73153e-07	-1.57207	-1.71423
49949071	rs868891	3.33861e-10	1.22783	-1.62531	5.65296e-07	-1.58941	-1.7107
49949537	rs146998023	1.00934e-10	-1.59374	-6.54214e-10	3.15532e-06	-1.58061	-6.54214e-10
49949819	rs191534350	2.24885e-10	-0.792615	-6.54214e-10	1.33207e-05	-0.140383	-6.54214e-10
49949834	rs7634084	3.54848e-11	-0.970711	-1.66839	6.45241e-07	-1.59582	-1.57201
49951316	rs9848497	3.79436e-11	-0.882	-1.6901	6.22765e-07	-1.58928	-1.614
49951725	rs58766761	4.48199e-09	1.23297	0.966652	9.55395e-06	-1.57323	1.10048
49954864	rs145925405	2.61504e-10	-0.641753	-6.54214e-10	5.35867e-06	-1.05098	-6.54214e-10
49955246	rs182952025	1.35337e-10	-1.30043	-6.54214e-10	3.50952e-06	-1.47422	-6.54214e-10
49955296	rs150628303	1.12546e-10	-1.48484	-6.54214e-10	3.25953e-06	-1.54812	-6.54214e-10
49956036	rs142344547	3.49255e-11	-1.27471	-1.38027	2.28962e-06	-0.203524	-1.69779
49956628	rs11709573	3.32266e-10	1.22783	-1.6301	5.69174e-07	-1.58941	-1.70386
49957559	rs151160597	4.1986e-10	-0.168282	-6.54214e-10	6.23788e-06	-0.899061	-6.54214e-10
49959148	rs35275715	5.18935e-10	1.67367	-1.6301	5.91122e-07	-1.55157	-1.70386
49959156	rs34034116	4.1488e-10	1.44521	-1.62543	5.79664e-07	-1.57469	-1.70031
49959924	rs191185501	1.72952e-10	-1.05519	-6.54214e-10	1.489e-05	-0.0290098	-6.54214e-10
49960388	rs62262093	3.47215e-11	-1.00811	-1.65273	6.48389e-07	-1.59649	-1.56648
49961021	rs143296746	1.23564e-10	-1.39144	-6.54214e-10	3.17465e-06	-1.5745	-6.54214e-10
49961237	rs62262095	4.33432e-09	1.23297	0.933148	9.23176e-06	-1.57323	1.06617
49961576	rs115438673	1.30009e-10	-1.3406	-6.54214e-10	3.3078e-06	-1.53342	-6.54214e-10
49961780	rs6774354	3.95708e-10	1.39077	-1.6183	5.80278e-07	-1.57908	-1.69487
49962641	rs62262096	4.01452e-09	1.14858	0.940889	9.23966e-06	-1.5803	1.0741
49964340	rs112524388	2.70455e-11	-1.13976	-1.77092	3.83579e-06	0.369293	-1.75462
49965345	rs190848966	3.81317e-10	-0.264572	-6.54214e-10	7.44893e-06	-0.72163	-6.54214e-10
49965357	rs116661925	1.46516e-10	-1.22107	-6.54214e-10	3.77769e-06	-1.40059	-6.54214e-10
49965551	rs13091525	4.90708e-09	2.29023	-6.54214e-10	1.16382e-05	-0.275406	-6.54214e-10
49965609	rs35917071	1.0222e-10	-1.58108	-6.54214e-10	4.13467e-06	-1.31029	-6.54214e-10
49968572	rs6771546	2.89099e-11	-1.16435	-1.67967	6.72882e-07	-1.5253	-1.60058
49969619	rs57009357	3.72865e-09	1.10815	0.907451	8.90218e-06	-1.58326	1.03986
49970013	rs71325001	1.02586e-10	-1.5775	-6.54214e-10	4.07545e-06	-1.32472	-6.54214e-10
49970127	rs150478785	3.2999e-11	-0.939851	-1.77188	9.10698e-06	1.23513	-1.75579
49970310	rs62262097	1.01918e-09	0.718553	-6.54214e-10	7.11777e-06	-0.767106	-6.54214e-10
49971514	rs7613875	3.65929e-11	-0.922406	-1.68594	6.4045e-07	-1.56664	-1.60864
49971831	rs7627910	2.80017e-10	1.06042	-1.63378	5.81798e-07	-1.56468	-1.70665
49972086	rs113420322	3.73092e-09	1.12116	0.895047	8.79793e-06	-1.58234	1.02715
49972101	rs55751738	2.95586e-11	-1.15305	-1.66878	6.79228e-07	-1.52979	-1.58671
49975334	rs7621026	2.95586e-11	-1.15305	-1.66878	6.79228e-07	-1.52979	-1.58671
49975654	rs7609971	3.00896e-11	-1.11197	-1.69206	6.4839e-07	-1.54643	-1.61653
49976286	rs113865541	9.69414e-11	-9.1304e-11	-1.6341	4.10265e-06	-9.1304e-11	-1.31807
49976914	rs149960472	9.03359e-11	-9.1304e-11	-1.70467	2.55655e-06	-9.1304e-11	-1.79104
49976987	rs201260149	9.58963e-11	-9.1304e-11	-1.64494	4.20972e-06	-9.1304e-11	-1.29231
49977032	rs77747031	6.66478e-10	0.293804	-6.54214e-10	9.1728e-06	-0.513458	-6.54214e-10
49977970	rs143845105	1.01264e-10	-1.59048	-6.54214e-10	3.42542e-06	-1.49848	-6.54214e-10
49978069	rs6772095	3.09779e-11	-1.08899	-1.68594	6.48947e-07	-1.55346	-1.60864
49979174	rs73079033	1.0598e-09	0.75763	-6.54214e-10	5.35057e-06	-1.0525	-6.54214e-10
49979205	rs62262099	3.72032e-09	1.13551	0.877856	8.65349e-06	-1.58129	1.00955
49979727	rs11717829	3.4901e-09	0.188159	1.76132	1.00703e-05	-1.34046	0.920354
49980537	rs117128632	1.82674e-09	-9.1304e-11	1.30208	1.65288e-05	-9.1304e-11	0.075402
49980596	rs4688760	2.49896e-10	-0.227407	-0.459751	4.5518e-06	-1.10717	-0.107012
49980820	rs12638046	2.56898e-09	0.80646	0.836599	8.1737e-06	-1.59606	0.967285
49982234	rs62262100	3.9267e-09	1.20514	0.862207	8.5637e-06	-1.57569	0.993518
49982379	rs111389326	3.03229e-11	-1.01987	-1.77643	7.64801e-06	1.06617	-1.76142
49982765	rs11721204	1.87234e-10	0.6739	-1.64974	5.73737e-07	-1.56667	-1.71861
49983620	rs148513267	4.25659e-10	-9.1304e-11	-0.154565	8.30029e-05	-9.1304e-11	1.68917
49984779	rs147753536	1.11143e-10	-9.1304e-11	-1.49739	2.57973e-06	-9.1304e-11	-1.78202
49985853	rs11925156	3.86232e-09	1.20514	0.845677	8.41992e-06	-1.57569	0.976585
49986118	rs72942333	3.08493e-11	-1.08899	-1.6901	6.45475e-07	-1.55346	-1.614
49987475	rs7615318	6.36676e-08	4.85323	-6.54214e-10	1.91662e-05	0.223448	-6.54214e-10
49988065	rs11706185	2.24238e-10	0.945132	-1.74063	5.81095e-07	-1.58316	-1.68938
49988093	rs148459332	8.18375e-11	-9.1304e-11	-1.80347	2.97915e-06	-9.1304e-11	-1.63806
49989490	rs62262104	3.58784e-09	1.14858	0.828521	8.23517e-06	-1.5803	0.95901
49990270	rs62262105	3.85489e-09	1.2197	0.829192	8.28945e-06	-1.57441	0.959697
49990559	rs12630917	3.83872e-09	1.2197	0.82499	8.25384e-06	-1.57441	0.955392
49990872	rs138074169	1.25588e-10	-1.3752	-6.54214e-10	3.14885e-06	-1.58266	-6.54214e-10
49990884	rs12630959	3.82398e-09	1.2197	0.821141	8.22136e-06	-1.57441	0.951449
49991060	rs71326904	8.6935e-08	5.16471	-6.54214e-10	2.2333e-05	0.376363	-6.54214e-10
49991167	rs11709503	2.10867e-10	0.868526	-1.7255	5.96558e-07	-1.57699	-1.66929
49991427	rs62262106	8.6935e-08	5.16471	-6.54214e-10	2.2333e-05	0.376363	-6.54214e-10
49991540	rs80037828	3.58541e-09	1.14858	0.827845	8.22947e-06	-1.5803	0.958317
49991647	rs148234802	1.27845e-10	-1.35738	-6.54214e-10	3.61491e-06	-1.44463	-6.54214e-10
49992478	rs11130225	3.79203e-09	1.2197	0.812751	8.15099e-06	-1.57441	0.942853
49993191	rs11130226	2.89695e-11	-1.16435	-1.67761	6.74656e-07	-1.5253	-1.59795
49993319	rs11130227	3.18157e-11	-1.04926	-1.69898	6.43023e-07	-1.56247	-1.6088
49994299	rs150156796	4.58079e-10	-0.0811615	-6.54214e-10	2.44999e-05	0.468968	-6.54214e-10
49994442	rs138736131	2.68407e-11	-1.35933	-1.55896	1.77992e-06	-0.387837	-1.76529
49994617	rs78394565	1.79532e-09	-9.1304e-11	1.28474	5.05549e-06	-9.1304e-11	-1.10923
49995518	rs6792892	3.29206e-11	-1.018	-1.69611	6.29252e-07	-1.57113	-1.62179
49995603	rs139125439	2.17974e-10	-0.823827	-6.54214e-10	5.35101e-06	-1.05242	-6.54214e-10
49996053	rs13077403	2.0662e-10	0.735115	-1.61244	5.96635e-07	-1.55831	-1.68784
49996742	rs187049861	3.84995e-10	-0.254973	-6.54214e-10	8.22743e-06	-0.622227	-6.54214e-10
49996924	rs13079006	2.05677e-10	0.735115	-1.61701	5.93038e-07	-1.55831	-1.69389
49997127	rs183306060	2.59687e-10	-9.1304e-11	-0.648727	5.94666e-06	-9.1304e-11	-0.946871
49997963	rs2624843	2.88786e-11	-1.15305	-1.69206	6.59272e-07	-1.52979	-1.61653
49998090	rs138772768	1.62949e-10	-1.11477	-6.54214e-10	4.14249e-06	-1.3084	-6.54214e-10
49998282	rs2883057	2.97328e-11	-1.11197	-1.70399	6.38388e-07	-1.54643	-1.63208
49998596	rs141815183	1.16692e-10	-1.44866	-6.54214e-10	6.12583e-06	-0.917187	-6.54214e-10
49999086	rs62262114	2.01334e-10	0.711346	-1.61459	5.95994e-07	-1.5552	-1.69202
49999210	rs112093796	3.74722e-09	1.23297	0.787598	7.95305e-06	-1.57323	0.917081
50000269	rs187010029	8.18899e-11	-9.1304e-11	-1.80283	2.99573e-06	-9.1304e-11	-1.63251
50000753	rs58621288	3.68241e-09	1.2197	0.783416	7.90964e-06	-1.57441	0.912796
50001152	rs62262116	3.48868e-09	1.163	0.786077	7.89359e-06	-1.57917	0.915522
50001345	rs77033961	3.71732e-09	1.23297	0.779586	7.88803e-06	-1.57323	0.908871
50001393	rs111742464	9.88395e-10	0.687879	-6.54214e-10	5.17555e-06	-1.08576	-6.54214e-10
50001425	rs62262117	3.71732e-09	1.23297	0.779586	7.88803e-06	-1.57323	0.908871
50002245	rs12496973	2.9114e-11	-1.15305	-1.68394	6.66214e-07	-1.52979	-1.60606
50003119	rs146998160	1.15018e-09	0.839474	-6.54214e-10	4.55763e-06	-1.2129	-6.54214e-10
50003246	rs11130228	2.9114e-11	-1.15305	-1.68394	6.66214e-07	-1.52979	-1.60606
50003305	rs12631306	4.42959e-09	1.46008	0.72778	7.66628e-06	-1.54865	0.855778
50003323	rs12636669	3.81542e-09	1.32198	0.716628	7.45973e-06	-1.56453	0.844347
50003328	rs12631309	4.01447e-09	1.37283	0.716628	7.55473e-06	-1.55187	0.844347
50003586	rs62262118	9.03525e-08	5.20327	-6.54214e-10	2.28036e-05	0.397216	-6.54214e-10
50003632	rs2352969	4.00941e-11	-0.750241	-1.76673	1.28595e-05	1.57389	-1.74951
50004209	rs2252833	2.87618e-11	-1.15305	-1.69611	6.55816e-07	-1.52979	-1.62179
50005916	rs61731329	2.01214e-10	-0.903835	-6.54214e-10	3.2718e-06	-1.54436	-6.54214e-10
50007313	rs140844720	3.39214e-10	-0.381571	-6.54214e-10	8.09734e-06	-0.638165	-6.54214e-10
50008118	rs4688759	2.88059e-09	-0.0970158	1.85456	9.88351e-06	-1.44077	1.00193
50008515	rs145911699	1.3663e-09	-9.1304e-11	1.01166	1.28578e-05	-9.1304e-11	-0.175753
50008566	rs6446189	3.07734e-11	-1.08899	-1.69257	6.43419e-07	-1.55346	-1.6172
50009176	rs35065728	2.86588e-11	-1.16264	-1.6901	6.59327e-07	-1.53223	-1.614
50010571	rs2624819	2.57449e-10	0.959627	-1.61701	5.79607e-07	-1.58122	-1.69389
50011095	rs2681778	2.92386e-11	-1.15305	-1.67967	6.69871e-07	-1.52979	-1.60058
50011540	rs11130229	2.92386e-11	-1.15305	-1.67967	6.69871e-07	-1.52979	-1.60058
50012386	rs531121986	3.18127e-10	-9.1304e-11	-0.445754	5.07089e-05	-9.1304e-11	1.1964
50012470	rs61491513	3.43958e-09	1.17745	0.75745	7.67431e-06	-1.57801	0.886187
50013469	rs11130230	3.70798e-09	1.2476	0.762442	7.76108e-06	-1.57188	0.891303
50013778	rs71326907	7.70641e-10	0.439019	-6.54214e-10	1.02452e-05	-0.402887	-6.54214e-10
50014114	rs2624821	3.92225e-11	-0.773355	-1.7656	1.23119e-05	1.529	-1.74814
50014496	rs11916261	3.69254e-09	1.2476	0.75827	7.72796e-06	-1.57188	0.887027
50015042	rs149747316	8.37791e-11	-9.1304e-11	-1.78002	2.53607e-06	-9.1304e-11	-1.79908
50015625	rs34691305	1.68073e-09	1.21878	-6.54214e-10	2.01491e-05	0.273459	-6.54214e-10
50017393	rs117383145	1.88506e-10	-9.1304e-11	-0.969074	2.7021e-06	-9.1304e-11	-1.73567
50017478	rs6780731	3.05976e-11	-1.09066	-1.69663	6.39196e-07	-1.55478	-1.62247
50018585	rs11130233	2.98569e-11	-1.13212	-1.67967	6.64678e-07	-1.53757	-1.60058
50019897	rs112827798	3.41216e-09	1.17745	0.749446	7.61161e-06	-1.57801	0.877983
50020437	rs2681776	2.16156e-10	0.782384	-1.61459	5.87401e-07	-1.56973	-1.69202
50021296	rs142500578	1.37143e-10	-1.28718	-6.54214e-10	5.49334e-06	-1.02616	-6.54214e-10
50021659	rs62262138	3.41216e-09	1.17745	0.749446	7.61161e-06	-1.57801	0.877983
50022292	rs4688690	2.95297e-11	-1.12272	-1.70008	6.43931e-07	-1.54289	-1.62697
50022926	rs9853222	3.05177e-11	-1.1	-1.6899	6.5594e-07	-1.55018	-1.60121
50023438	rs116789950	3.45739e-09	1.19062	0.749446	7.6199e-06	-1.57692	0.877983
50024568	rs74665992	3.92281e-11	-0.773355	-1.76545	1.2314e-05	1.529	-1.74797
50025006	rs13082703	2.06681e-10	0.735115	-1.61214	5.9526e-07	-1.55831	-1.69015
50025028	rs13060128	2.91789e-11	-1.15305	-1.68171	6.68121e-07	-1.52979	-1.6032
50025158	rs146958887	1.1965e-10	-1.42363	-6.54214e-10	8.94841e-06	-0.538224	-6.54214e-10
50025181	rs112222273	3.45739e-09	1.19062	0.749446	7.6199e-06	-1.57692	0.877983
50025530	rs12485600	3.11941e-11	-1.07954	-1.68843	6.44009e-07	-1.55789	-1.61185
50026029	rs34080578	3.05624e-11	-1.1	-1.68843	6.48995e-07	-1.55018	-1.61185
50027232	rs149839920	1.01447e-10	-9.1304e-11	-1.58867	2.56322e-06	-9.1304e-11	-1.78844
50027774	rs2353579	2.70794e-11	-1.16435	-1.74508	6.07076e-07	-1.5253	-1.7035
50027914	rs117859697	1.01173e-10	-9.1304e-11	-1.59138	2.70517e-06	-9.1304e-11	-1.73454
50028385	rs4688758	2.97878e-11	-1.11197	-1.70214	6.39937e-07	-1.54643	-1.62966
50030595	rs79700057	2.14655e-10	-9.1304e-11	-0.839169	3.6385e-06	-9.1304e-11	-1.43813
50030858	rs2624832	1.954e-10	0.678986	-1.61214	6.01468e-07	-1.54794	-1.69015
50031000	rs11923132	3.56239e-09	1.2197	0.750281	7.64557e-06	-1.57441	0.87884
50031840	rs35012435	9.03525e-08	5.20327	-6.54214e-10	2.28036e-05	0.397216	-6.54214e-10
50032008	rs17657664	2.42582e-10	0.909925	-1.62679	5.77661e-07	-1.57712	-1.70135
50032104	rs74283344	9.59928e-11	-9.1304e-11	-1.64393	2.52924e-06	-9.1304e-11	-1.80178
50033228	rs17657688	2.55546e-10	0.959627	-1.62443	5.76329e-07	-1.58122	-1.69956
50034637	rs1986599	1.2634e-09	0.933356	-6.54214e-10	7.83273e-06	-0.67139	-6.54214e-10
50035323	rs4688757	3.05624e-11	-1.1	-1.68843	6.48995e-07	-1.55018	-1.61185
50035542	rs4688689	2.95297e-11	-1.12272	-1.70008	6.43931e-07	-1.54289	-1.62697
50037123	rs3774733	2.94692e-11	-1.12272	-1.70214	6.42204e-07	-1.54289	-1.62966
50037940	rs6767381	2.97775e-11	-1.11197	-1.70248	6.39647e-07	-1.54643	-1.63011
50038429	rs143282955	8.35408e-11	-9.1304e-11	-1.78287	2.53956e-06	-9.1304e-11	-1.79771
50038664	rs11925192	2.73164e-11	-1.18453	-1.71619	6.53364e-07	-1.51677	-1.63855
50039303	rs11130237	3.12261e-09	1.19062	0.647601	7.76229e-06	-1.57692	0.896497
50039474	rs7628058	3.01926e-11	-1.1	-1.70061	6.38814e-07	-1.55018	-1.62766
50039631	rs12637222	3.22549e-09	1.19062	0.680017	7.09646e-06	-1.57692	0.806816
50040194	rs4688756	2.76393e-11	-1.1745	-1.71446	6.52087e-07	-1.5211	-1.63618
50041313	rs6765484	2.22933e-11	-1.37659	-1.72733	7.11483e-07	-1.40691	-1.6632
50041827	rs62262144	3.22549e-09	1.19062	0.680017	7.09646e-06	-1.57692	0.806816
50042243	rs73079046	2.33476e-10	-0.755126	-6.54214e-10	3.36985e-06	-1.51483	-6.54214e-10
50042658	rs11130239	3.28747e-09	1.2197	0.669967	7.04135e-06	-1.57441	0.796513
50042690	rs4688688	4.00109e-11	-0.772625	-1.74643	1.26132e-05	1.53043	-1.72538
50042725	rs12631608	3.28747e-09	1.2197	0.669967	7.04135e-06	-1.57441	0.796513
50043341	rs12634780	1.48469e-10	0.38924	-1.59707	6.22708e-07	-1.5249	-1.67848
50043654	rs9812936	1.21284e-10	0.171032	-1.5811	6.62192e-07	-1.47592	-1.66598
50044006	rs7635601	3.05875e-08	4.12014	-6.54214e-10	1.44314e-05	-0.0602929	-6.54214e-10
50044314	rs111401003	3.20324e-09	1.19062	0.673093	7.04627e-06	-1.57692	0.799718
50044813	rs11711814	9.04622e-10	0.599313	-6.54214e-10	4.88148e-06	-1.14425	-6.54214e-10
50044840	rs112666031	3.20324e-09	1.19062	0.673093	7.04627e-06	-1.57692	0.799718
50046046	rs2353586	3.03215e-11	-1.10215	-1.69419	6.34808e-07	-1.55139	-1.63274
50046064	rs2353587	2.94291e-11	-1.1242	-1.70202	6.33013e-07	-1.54441	-1.64256
50046112	rs6787892	8.86788e-08	5.18457	-6.54214e-10	2.30521e-05	0.408057	-6.54214e-10
50046446	rs75024436	1.23276e-10	-1.39378	-6.54214e-10	3.19048e-06	-1.56953	-6.54214e-10
50046609	rs76286335	1.0985e-10	-9.1304e-11	-1.50908	2.52568e-06	-9.1304e-11	-1.80319
50047404	rs9881008	3.05816e-11	-1.07961	-1.7082	6.27635e-07	-1.55787	-1.63762
50049051	rs62262145	3.28747e-09	1.2197	0.669967	7.04135e-06	-1.57441	0.796513
50049299	rs7634917	3.01277e-11	-1.10215	-1.70061	6.38043e-07	-1.55139	-1.62766
50049958	rs7645466	2.85754e-10	1.04893	-1.602	5.82404e-07	-1.58798	-1.68231
50050589	rs117617823	1.55087e-10	-9.1304e-11	-1.16422	2.57962e-06	-9.1304e-11	-1.78206
50051802	rs186416801	1.12197e-10	-9.1304e-11	-1.48795	4.75734e-06	-9.1304e-11	-1.17001
50052729	rs6446190	2.97905e-11	-1.12193	-1.69208	6.50499e-07	-1.54315	-1.61656
50052834	rs6446191	2.85754e-10	1.04893	-1.602	5.82404e-07	-1.58798	-1.68231
50053514	rs57575459	3.28747e-09	1.2197	0.669967	7.04135e-06	-1.57441	0.796513
50054767	rs150490645	1.92469e-10	-0.948267	-6.54214e-10	6.1533e-06	-0.912712	-6.54214e-10
50054946	rs183491335	1.69699e-10	-9.1304e-11	-1.07418	3.16702e-06	-9.1304e-11	-1.57691
50055077	rs188538467	8.70017e-11	-9.1304e-11	-1.74228	2.53213e-06	-9.1304e-11	-1.80064
50056265	rs2624818	3.67934e-09	0.151388	1.8509	1.21986e-05	-1.34003	1.11165
50056478	rs75729494	2.31248e-09	1.06854	0.469331	7.13366e-06	-1.57965	0.814775
50057500	rs6799579	4.02449e-11	-0.761842	-1.75138	1.29372e-05	1.5514	-1.721
50058610	rs2526752	1.18933e-10	-1.42965	-6.54214e-10	9.49187e-06	-0.479265	-6.54214e-10
50059339	rs9861216	2.86689e-11	-1.14466	-1.70773	6.42445e-07	-1.53516	-1.63701
50059505	rs116606483	1.36102e-10	-1.2948	-6.54214e-10	3.59795e-06	-1.44934	-6.54214e-10
50059651	rs12490944	3.23885e-09	1.19062	0.68415	7.1266e-06	-1.57692	0.811054
50059758	rs6446193	2.86689e-11	-1.14466	-1.70773	6.42445e-07	-1.53516	-1.63701
50059866	rs7650214	2.84151e-11	-1.14466	-1.71663	6.41073e-07	-1.53516	-1.63915
50060053	rs115865640	3.89289e-10	-0.243881	-6.54214e-10	3.32517e-06	-1.52818	-6.54214e-10
50060292	rs114284573	3.05189e-10	-0.487271	-6.54214e-10	3.36291e-06	-1.51689	-6.54214e-10
50060332	rs11713562	2.86567e-11	-1.1547	-1.69812	6.53058e-07	-1.53139	-1.6244
50060979	rs12629129	3.25116e-09	1.19062	0.687942	7.15436e-06	-1.57692	0.814941
50061961	rs73079076	1.89505e-10	-0.963787	-6.54214e-10	6.25336e-06	-0.896582	-6.54214e-10
50062878	rs13071931	9.19765e-08	5.22108	-6.54214e-10	2.35148e-05	0.427931	-6.54214e-10
50063753	rs12107768	3.95376e-11	-0.784524	-1.74643	1.23237e-05	1.50721	-1.72538
50064424	rs4688755	3.07221e-11	-1.06754	-1.71568	6.19447e-07	-1.56108	-1.64754
50064630	rs12637457	3.27268e-09	1.20514	0.680017	7.10523e-06	-1.57569	0.806816
50064867	rs2526751	3.03536e-11	-1.07961	-1.71568	6.21438e-07	-1.55787	-1.64754
50065230	rs118163823	1.52913e-10	-9.1304e-11	-1.17833	2.57311e-06	-9.1304e-11	-1.78458
50065274	rs35375092	9.19765e-08	5.22108	-6.54214e-10	2.35148e-05	0.427931	-6.54214e-10
50065383	rs142613277	2.16028e-10	-0.832796	-6.54214e-10	1.36464e-05	-0.116221	-6.54214e-10
50065795	rs117095078	1.10856e-10	-9.1304e-11	-1.49997	2.62038e-06	-9.1304e-11	-1.76638
50067298	rs6446194	2.96416e-10	1.07537	-1.59181	5.86204e-07	-1.58941	-1.67438
50067350	rs35849525	3.02053e-08	4.10757	-6.54214e-10	1.27835e-05	-0.181542	-6.54214e-10
50067638	rs62262148	2.94558e-09	1.163	0.616861	6.63651e-06	-1.57917	0.742058
50067927	rs78501564	1.04754e-10	-1.55659	-6.54214e-10	4.15979e-06	-1.30424	-6.54214e-10
50069357	rs11130240	3.22549e-09	1.19062	0.680017	7.09646e-06	-1.57692	0.806816
50069452	rs9866695	3.12719e-11	-1.05534	-1.71015	6.22103e-07	-1.56415	-1.6402
50070279	rs2526750	3.01855e-10	1.08824	-1.58649	5.88625e-07	-1.58945	-1.67021
50070763	rs7621352	3.12719e-11	-1.05534	-1.71015	6.22103e-07	-1.56415	-1.6402
50070843	rs138014720	1.18672e-10	-1.43184	-6.54214e-10	9.1431e-06	-0.516701	-6.54214e-10
50070853	rs6446195	2.33074e-10	0.821812	-1.57866	6.04063e-07	-1.56972	-1.66406
50071279	rs7624030	2.72214e-10	0.972982	-1.5746	5.97951e-07	-1.58309	-1.66086
50071677	rs7634441	2.95635e-10	1.07537	-1.59445	5.84999e-07	-1.58941	-1.67644
50071965	rs143050036	1.67186e-10	-1.0891	-6.54214e-10	6.31284e-06	-0.887115	-6.54214e-10
50072152	rs9844201	2.33074e-10	0.821812	-1.57866	6.04063e-07	-1.56972	-1.66406
50073046	rs66851636	2.94529e-11	-1.09983	-1.72558	6.17948e-07	-1.55023	-1.66083
50073200	rs142394610	1.01237e-10	-9.1304e-11	-1.59074	5.85481e-06	-9.1304e-11	-0.962438
50073640	rs62263578	3.24688e-09	1.20514	0.672103	7.04781e-06	-1.57569	0.798702
50074377	rs12486808	3.20007e-09	1.19062	0.672103	7.03912e-06	-1.57692	0.798702
50074400	rs12486832	3.0005e-09	1.17745	0.62088	6.67168e-06	-1.57801	0.74618
50074641	rs4688754	2.34355e-10	0.821812	-1.57318	6.06681e-07	-1.56972	-1.65974
50074773	rs4688753	3.05205e-10	1.10194	-1.58916	5.86658e-07	-1.59071	-1.6723
50075303	rs148796705	2.17034e-10	-0.82815	-6.54214e-10	3.15699e-06	-1.58008	-6.54214e-10
50075494	rs112634398	1.54586e-10	-1.16745	-6.54214e-10	3.19436e-06	-1.56831	-6.54214e-10
50076734	rs2526749	3.05205e-10	1.10194	-1.58916	5.86658e-07	-1.59071	-1.6723
50078221	rs7430334	3.05205e-10	1.10194	-1.58916	5.86658e-07	-1.59071	-1.6723
50078541	rs9814664	3.06391e-11	-1.09983	-1.68609	6.50929e-07	-1.55023	-1.60883
50080174	rs12631248	3.28093e-09	1.2197	0.667978	7.027e-06	-1.57441	0.794473
50080187	rs181984632	1.00792e-10	-1.59515	-6.54214e-10	3.13959e-06	-1.58561	-6.54214e-10
50080439	rs2526748	3.02729e-11	-1.09983	-1.69812	6.40869e-07	-1.55023	-1.6244
50080454	rs79479418	1.38499e-10	-1.27734	-6.54214e-10	3.41934e-06	-1.50025	-6.54214e-10
50081107	rs9682295	2.41027e-10	0.847118	-1.57041	6.06436e-07	-1.57231	-1.65755
50082717	rs140962298	1.0174e-10	-1.58578	-6.54214e-10	3.10894e-06	-1.59542	-6.54214e-10
50082914	rs2526747	5.22048e-10	1.62821	-1.57866	5.89106e-07	-1.59479	-1.66406
50083667	rs150155617	1.39542e-10	-1.26984	-6.54214e-10	4.03744e-06	-1.33409	-6.54214e-10
50084455	rs12495114	3.22132e-09	1.20514	0.6642	6.99094e-06	-1.57569	0.7906
50085153	rs17304079	3.343e-08	4.209	-6.54214e-10	1.3449e-05	-0.130798	-6.54214e-10
50085481	rs41291718	1.48513e-10	-1.20753	-6.54214e-10	1.13888e-05	-0.297066	-6.54214e-10
50087725	rs62263580	1.88235e-09	1.33208	-6.54214e-10	3.26228e-06	-1.54727	-6.54214e-10
50087947	rs144406288	1.03935e-10	-1.56444	-6.54214e-10	3.91467e-06	-1.36497	-6.54214e-10
50088266	rs2624824	4.47254e-11	-0.707505	-1.70016	6.1028e-07	-1.59647	-1.62707
50088301	rs59802870	3.20007e-09	1.19062	0.672103	7.03912e-06	-1.57692	0.798702
50088943	rs6446197	7.19965e-10	1.9521	-1.5811	5.96862e-07	-1.57979	-1.66598
50089642	rs140490352	1.52927e-10	-9.1304e-11	-1.17824	2.60177e-06	-9.1304e-11	-1.77351
50089690	rs2624823	4.8664e-11	-0.618824	-1.70444	6.08143e-07	-1.59437	-1.63268
50092226	rs9311446	3.07221e-11	-1.06754	-1.71568	6.19447e-07	-1.56108	-1.64754
50093209	rs6762477	2.42375e-10	0.847118	-1.56483	6.09123e-07	-1.57231	-1.65313
50094271	rs12486470	3.33137e-09	1.23297	0.669967	7.04972e-06	-1.57323	0.796513
50094945	rs149806752	4.17109e-10	-9.1304e-11	-0.174856	0.000111505	-9.1304e-11	1.98437
50095691	rs62263584	2.98846e-09	1.17745	0.616861	6.64423e-06	-1.57801	0.742058
50097319	rs2245365	3.10993e-11	-1.05534	-1.71568	6.17549e-07	-1.56415	-1.64754
50097366	rs11924711	3.33137e-09	1.23297	0.669967	7.04972e-06	-1.57323	0.796513
50097961	rs183102033	1.0909e-10	-9.1304e-11	-1.51603	2.66752e-06	-9.1304e-11	-1.74855
50098112	rs2624815	2.42375e-10	0.847118	-1.56483	6.09123e-07	-1.57231	-1.65313
50099500	rs78565722	1.1347e-10	-9.1304e-11	-1.47666	2.57473e-06	-9.1304e-11	-1.78396
50100066	rs11920034	3.33686e-09	1.2476	0.656986	6.96587e-06	-1.57188	0.783203
50100188	rs6793528	3.17663e-10	1.12596	-1.57318	5.93451e-07	-1.59176	-1.65974
50101468	rs13097720	9.89746e-08	5.29441	-6.54214e-10	2.44757e-05	0.467979	-6.54214e-10
50101637	rs138916547	1.29213e-10	-1.34674	-6.54214e-10	1.11233e-05	-0.320663	-6.54214e-10
50102446	rs115669815	2.44762e-11	-1.36585	-1.64465	1.69703e-06	-0.402623	-1.7982
50103343	rs112940497	1.02944e-10	-1.57402	-6.54214e-10	3.80973e-06	-1.39214	-6.54214e-10
50103917	rs2023953	2.37225e-09	-0.0844911	1.64788	8.10673e-06	-1.43671	0.799709
50104154	rs138446255	3.96412e-10	-0.22575	-6.54214e-10	4.79303e-06	-1.16254	-6.54214e-10
50104307	rs2023952	3.26264e-09	1.23297	0.649121	6.90064e-06	-1.57323	0.775139
50104708	rs11924670	3.35397e-09	1.2476	0.6621	7.00249e-06	-1.57188	0.788447
50104720	rs146187328	1.0488e-10	-1.55539	-6.54214e-10	3.12221e-06	-1.59116	-6.54214e-10
50104873	rs11916999	3.26264e-09	1.23297	0.649121	6.90064e-06	-1.57323	0.775139
50106674	rs79480342	1.56203e-10	-1.15705	-6.54214e-10	1.24739e-05	-0.206064	-6.54214e-10
50107219	rs2624822	3.17663e-10	1.12596	-1.57318	5.93451e-07	-1.59176	-1.65974
50107512	rs2240329	3.02729e-11	-1.09983	-1.69812	6.40869e-07	-1.55023	-1.6244
50108188	rs2023951	3.23508e-09	1.2197	0.653903	6.92632e-06	-1.57441	0.780042
50108192	rs147725436	1.35277e-10	-1.30088	-6.54214e-10	3.58274e-06	-1.45357	-6.54214e-10
50108685	rs111844308	1.02782e-10	-1.57559	-6.54214e-10	3.79144e-06	-1.39695	-6.54214e-10
50108792	rs3774734	2.43058e-10	0.847118	-1.56202	6.10486e-07	-1.57231	-1.65089
50109044	rs62263586	3.23711e-09	1.23297	0.641266	6.84528e-06	-1.57323	0.767085
50109394	rs62263588	3.23508e-09	1.2197	0.653903	6.92632e-06	-1.57441	0.780042
50112056	rs149787889	2.42804e-10	-0.715949	-6.54214e-10	4.0543e-06	-1.32992	-6.54214e-10
50112998	rs12494077	3.12262e-09	1.20514	0.633082	6.7714e-06	-1.57569	0.758693
50113004	rs2240328	2.04353e-11	-1.44187	-1.74907	2.93755e-06	0.0763495	-1.72848
50113034	rs2240327	4.66532e-11	-0.649779	-1.71568	5.98448e-07	-1.59557	-1.64754
50113346	rs12494172	3.00602e-09	1.163	0.637173	6.7762e-06	-1.57917	0.762887
50114387	rs117965516	8.5547e-11	-9.1304e-11	-1.75914	3.34346e-06	-9.1304e-11	-1.5227
50114515	rs7061	5.57967e-10	1.68651	-1.57041	5.93899e-07	-1.5932	-1.65755
50114861	rs137926552	9.81739e-11	-9.1304e-11	-1.62146	2.54797e-06	-9.1304e-11	-1.7944
50115245	rs2526743	4.65308e-11	-0.677488	-1.6906	6.17977e-07	-1.59636	-1.61465
50117312	rs2624816	4.5635e-11	-0.693348	-1.69418	6.15043e-07	-1.59648	-1.61929
50117420	rs62263590	3.28161e-09	1.23297	0.654918	6.94178e-06	-1.57323	0.781083
50117519	rs150845673	1.02674e-10	-1.57664	-6.54214e-10	4.28931e-06	-1.27357	-6.54214e-10
50117520	rs2624817	1.98431e-11	-1.47259	-1.74775	2.67144e-06	-0.0201471	-1.72694
50118110	rs62263591	3.29506e-09	1.23297	0.659007	6.97094e-06	-1.57323	0.785276
50118644	rs143827255	1.01174e-10	-1.59137	-6.54214e-10	3.38991e-06	-1.5089	-6.54214e-10
50118748	rs34831713	4.60044e-11	-0.677488	-1.70198	6.08897e-07	-1.59636	-1.62945
50119146	rs112512657	3.23508e-09	1.2197	0.653903	6.92632e-06	-1.57441	0.780042
50119256	rs71326915	2.18035e-07	6.08421	-6.54214e-10	4.46773e-05	1.06977	-6.54214e-10
50119553	rs142577483	1.01528e-10	-1.58786	-6.54214e-10	3.10942e-06	-1.59526	-6.54214e-10
50119739	rs12494916	3.11397e-09	1.17745	0.658	6.93052e-06	-1.57801	0.784243
50120257	rs55924524	2.74083e-08	4.0104	-6.54214e-10	1.21821e-05	-0.22973	-6.54214e-10
50120330	rs12492291	3.12988e-09	1.23297	0.607579	5.62773e-06	-1.57323	0.571231
50123417	rs10049087	5.11592e-11	-0.570628	-1.70263	6.11292e-07	-1.59157	-1.63031
50124046	rs76298543	4.90031e-09	2.81281	-0.523957	1.96159e-05	0.610074	-0.363436
50124802	rs186610792	3.93607e-10	-9.1304e-11	-0.232851	5.87849e-06	-9.1304e-11	-0.958401
50124923	rs7650241	1.99304e-11	-1.46821	-1.74775	2.71333e-06	-0.00458663	-1.72694
50124950	rs143336190	2.65104e-08	3.97709	-6.54214e-10	1.19837e-05	-0.24615	-6.54214e-10
50125219	rs9681286	5.56427e-10	1.68651	-1.57318	5.92602e-07	-1.5932	-1.65974
50125282	rs9311447	2.22955e-10	-0.801233	-6.54214e-10	5.29891e-06	-1.0622	-6.54214e-10
50125882	rs144972783	4.70235e-10	-0.0549702	-6.54214e-10	3.44716e-06	-1.49215	-6.54214e-10
50125996	rs2526754	4.71122e-11	-0.661492	-1.69418	6.15277e-07	-1.5961	-1.61929
50126215	rs2247510	7.27912e-10	2.01011	-1.62813	5.77955e-07	-1.57559	-1.70237
50127445	rs77580539	4.26539e-10	-0.152499	-6.54214e-10	5.1123e-06	-1.09805	-6.54214e-10
50128005	rs35333166	2.88319e-09	1.06671	0.69174	7.11726e-06	-1.58601	0.818834
50128386	rs2240326	5.60357e-11	-0.470802	-1.71141	6.09768e-07	-1.58251	-1.64187
50128893	rs2624853	5.2716e-11	-0.549104	-1.69418	6.18621e-07	-1.59068	-1.61929
50129158	rs185062240	8.18308e-11	-9.1304e-11	-1.80355	2.96523e-06	-9.1304e-11	-1.64275
50129399	rs2013208	4.95343e-11	-0.597804	-1.70773	6.05877e-07	-1.59377	-1.63701
50129853	rs185304734	1.36321e-10	-9.1304e-11	-1.29319	2.97921e-06	-9.1304e-11	-1.63804
50130161	rs115261880	4.58206e-10	-0.0808852	-6.54214e-10	9.44162e-06	-0.484573	-6.54214e-10
50131140	rs17225749	1.5482e-09	1.13664	-6.54214e-10	6.13955e-06	-0.914949	-6.54214e-10
50131411	rs146209360	1.99728e-10	-9.1304e-11	-0.911245	2.92907e-05	-9.1304e-11	0.647571
50131520	rs62263596	2.66204e-09	0.970802	0.707844	7.19827e-06	-1.5912	0.835343
50131691	rs62263597	2.83364e-09	1.05254	0.688575	7.08803e-06	-1.58688	0.81559
50131986	rs144867066	5.61765e-10	-9.1304e-11	0.12288	8.62458e-06	-9.1304e-11	-0.575084
50132131	rs2624834	2.27973e-11	-1.33411	-1.74745	4.16401e-06	0.423356	-1.72658
50132325	rs149113544	1.9912e-10	-9.1304e-11	-0.914295	2.9143e-05	-9.1304e-11	0.642513
50135412	rs7648652	2.74083e-08	4.0104	-6.54214e-10	1.21821e-05	-0.22973	-6.54214e-10
50136165	rs6808044	6.50481e-10	1.89154	-1.62203	5.82324e-07	-1.5837	-1.68673
50136463	rs13095697	7.45785e-08	5.0114	-6.54214e-10	2.05645e-05	0.293867	-6.54214e-10
50138145	rs73835203	7.18565e-10	-9.1304e-11	0.369052	4.96211e-05	-9.1304e-11	1.17472
50139142	rs2856234	3.16958e-11	-1.06514	-1.68688	6.38442e-07	-1.56005	-1.61838
50143127	rs117321322	8.38384e-11	-9.1304e-11	-1.77931	2.53531e-06	-9.1304e-11	-1.79938
50144386	rs3733132	9.07569e-11	-9.1304e-11	-1.70002	2.62901e-06	-9.1304e-11	-1.76309
50144444	rs181781543	1.98156e-10	-9.1304e-11	-0.919149	2.89092e-05	-9.1304e-11	0.634458
50144951	rs1061474	4.87622e-10	1.59926	-1.61792	5.7506e-07	-1.59539	-1.68759
50145370	rs140724462	3.36184e-09	1.06671	0.84533	7.95499e-06	-1.58601	0.930111
50145870	rs141938556	1.98282e-10	-0.918512	-6.54214e-10	1.20992e-05	-0.236558	-6.54214e-10
50146094	rs3733133	3.27474e-11	-1.03177	-1.68761	6.37189e-07	-1.5696	-1.61079
50146592	rs6778802	1.91522e-11	-1.48139	-1.7744	2.49089e-06	-0.066597	-1.75046
50148305	rs2301166	4.7839e-11	-0.661492	-1.67887	6.30681e-07	-1.5961	-1.59456
50148508	rs118030924	1.78446e-10	-9.1304e-11	-1.02392	2.85479e-06	-9.1304e-11	-1.6807
50149270	rs62263600	3.16311e-09	1.12116	0.729948	7.42878e-06	-1.58234	0.858
50149802	rs74610735	2.96197e-10	-9.1304e-11	-0.517178	3.55808e-06	-9.1304e-11	-1.46048
50150770	rs17729979	1.87578e-10	-0.974007	-6.54214e-10	1.11792e-05	-0.315647	-6.54214e-10
50152491	rs62263602	6.54128e-08	4.88027	-6.54214e-10	1.97056e-05	0.251202	-6.54214e-10
50153356	rs1138536	5.09519e-10	1.6573	-1.63203	5.67339e-07	-1.59406	-1.70244
50154223	rs13066140	1.28466e-10	-1.35254	-6.54214e-10	3.17849e-06	-1.5733	-6.54214e-10
50154989	rs2624825	3.29424e-11	-1.06514	-1.6483	6.69757e-07	-1.56005	-1.57049
50155468	rs2624826	4.97577e-10	1.6573	-1.65575	5.59116e-07	-1.59406	-1.71704
50156695	rs2624829	6.75546e-10	1.9521	-1.64478	5.71958e-07	-1.57979	-1.7086
50157112	rs12636045	3.15071e-09	1.13551	0.711673	7.2986e-06	-1.58129	0.839268
50157235	rs17050922	8.56908e-11	-9.1304e-11	-1.75746	3.35753e-06	-9.1304e-11	-1.5185
50157895	rs12636232	3.29418e-09	1.12116	0.770551	7.74443e-06	-1.58234	0.899612
50158191	rs2856238	6.05959e-10	1.86145	-1.66284	5.60906e-07	-1.58546	-1.72244
50158774	rs2856237	5.84356e-10	1.83149	-1.66918	5.57313e-07	-1.58709	-1.72724
50159679	rs2071208	5.51802e-10	0.199703	-0.0947181	6.41298e-06	-1.28759	0.416216
50159844	rs2071207	4.30966e-11	-0.73857	-1.70619	6.11858e-07	-1.59605	-1.62491
50159955	rs62260770	3.91838e-09	1.36447	0.700762	7.37311e-06	-1.55994	0.828084
50160109	rs2071206	3.10907e-11	-1.12193	-1.64936	6.86801e-07	-1.54315	-1.56226
50161395	rs77982881	1.00957e-10	-9.1304e-11	-1.59351	2.53588e-06	-9.1304e-11	-1.79916
50161568	rs11928995	3.06883e-09	1.13551	0.685341	7.10423e-06	-1.58129	0.812275
50162291	rs2008877	8.50545e-11	-0.649779	-1.11513	1.39951e-06	-1.59557	-0.79801
50163408	rs115192074	1.43798e-10	-1.2398	-6.54214e-10	1.07305e-05	-0.356613	-6.54214e-10
50163885	rs138127225	1.09293e-10	-9.1304e-11	-1.51417	2.61978e-06	-9.1304e-11	-1.76661
50164395	rs142619404	1.0492e-10	-1.55501	-6.54214e-10	3.13507e-06	-1.58705	-6.54214e-10
50165101	rs2624848	5.66972e-10	1.79376	-1.66165	5.56177e-07	-1.58897	-1.7274
50165563	rs62260771	2.86075e-09	1.14858	0.602056	6.52916e-06	-1.5803	0.726874
50166861	rs147444766	9.60291e-11	-9.1304e-11	-1.64355	4.21837e-06	-9.1304e-11	-1.29025
50167837	rs142130726	1.68045e-10	-9.1304e-11	-1.08397	2.68799e-06	-9.1304e-11	-1.74091
50169266	rs2526391	4.03491e-10	-0.20805	-6.54214e-10	4.66768e-06	-1.18904	-6.54214e-10
50169715	rs4688686	6.06628e-11	-0.545455	-1.55742	6.74482e-07	-1.59006	-1.53345
50171250	rs78681494	3.31978e-10	-9.1304e-11	-0.403135	6.2819e-06	-9.1304e-11	-0.892029
50171537	rs114955564	2.00492e-10	-0.907429	-6.54214e-10	3.80373e-06	-1.39372	-6.54214e-10
50172397	rs2014830	3.93775e-10	0.238655	-0.47108	6.56032e-06	-1.29262	0.443959
50174025	rs2189691	1.95788e-08	3.674	-6.54214e-10	1.07048e-05	-0.359009	-6.54214e-10
50174184	rs7428430	4.7465e-11	-0.746605	-1.60161	6.47564e-07	-1.59649	-1.56775
50174197	rs2624847	1.67107e-10	0.335875	-1.42544	3.14127e-06	-0.0404005	-1.54467
50174572	rs13100903	1.42294e-10	-0.285016	-0.965289	4.6229e-06	-0.845364	-0.353314
50174844	rs71326918	1.26922e-10	-1.36463	-6.54214e-10	3.20193e-06	-1.56595	-6.54214e-10
50174848	rs7642934	3.70698e-11	-0.79561	-1.79979	5.40661e-07	-1.59146	-1.75321
50174886	rs2526388	4.41691e-11	-1.20622	-1.21396	9.02337e-07	-1.3941	-1.43836
50175348	rs2526387	1.50762e-08	3.41267	-6.54214e-10	8.26261e-06	-0.61796	-6.54214e-10
50175940	rs2014004	1.77082e-08	3.57358	-6.54214e-10	9.29141e-06	-0.500611	-6.54214e-10
50175959	rs2526386	3.27157e-11	-1.59059	-1.12976	1.52058e-06	-0.952591	-1.35802
50176589	rs2003485	4.41218e-11	-0.899866	-1.52138	1.27418e-06	-1.40737	-1.08003
50176739	rs2624846	5.15911e-09	2.34032	-6.54214e-10	5.97146e-06	-0.942709	-6.54214e-10
50177342	rs75473458	8.85422e-11	-9.1304e-11	-1.72472	2.52643e-06	-9.1304e-11	-1.80289
50177372	rs60034796	8.47835e-11	-9.1304e-11	-1.7681	2.99288e-06	-9.1304e-11	-1.63346
50178011	rs739983	1.0147e-10	-1.31259	-0.275856	7.2103e-07	-1.49957	-1.55721
50178822	rs74403826	5.16084e-10	0.0380664	-6.54214e-10	4.34528e-06	-1.26061	-6.54214e-10
50180433	rs12491177	5.89639e-09	-9.1304e-11	2.47389	2.67376e-05	-9.1304e-11	0.556369
50180613	rs12636449	9.20775e-10	1.29398	-0.676967	1.92412e-06	-1.58687	-0.488358
50180898	rs148149389	2.05754e-08	5.05153	-1.32788	5.79439e-07	-1.566	-1.70939
50181135	rs2526385	2.41366e-10	-1.5681	0.846211	1.60673e-06	-1.57037	-0.685132
50181268	rs189552277	8.2974e-11	-9.1304e-11	-1.78968	3.21703e-06	-9.1304e-11	-1.56124
50183574	rs147813922	1.31114e-10	-9.1304e-11	-1.33213	2.52646e-06	-9.1304e-11	-1.80288
50184538	rs2526383	1.41928e-09	0.172992	0.876707	2.81166e-06	-1.36519	-0.330738
50184637	rs138478719	9.03671e-11	-9.1304e-11	-1.70432	3.43221e-06	-9.1304e-11	-1.4965
50185508	rs11714286	3.61921e-07	5.43092	1.16006	3.19033e-06	-1.17667	-0.392908
50185967	rs112269639	4.11665e-10	-0.187993	-6.54214e-10	5.57681e-06	-1.01108	-6.54214e-10
50186685	rs58191283	7.0669e-09	-9.1304e-11	2.65497	2.9365e-05	-9.1304e-11	0.650102
50186948	rs2526400	1.43166e-10	-0.228265	-1.01594	9.94749e-07	-1.3271	-1.40786
50187080	rs2526399	2.07839e-09	1.43114	-6.54214e-10	2.85385e-05	0.621553	-6.54214e-10
50187326	rs73080976	2.25121e-09	1.51102	-6.54214e-10	7.70478e-06	-0.68786	-6.54214e-10
50187596	rs2526398	4.08048e-09	2.10577	-6.54214e-10	3.53037e-06	-1.4683	-6.54214e-10
50187637	rs58137261	7.15303e-09	-9.1304e-11	2.66709	3.00567e-05	-9.1304e-11	0.673385
50187790	rs2526397	4.08048e-09	2.10577	-6.54214e-10	3.53037e-06	-1.4683	-6.54214e-10
50188309	rs2526396	2.23591e-10	0.198062	-0.996449	1.08449e-06	-1.25199	-1.3966
50188540	rs141449209	1.56219e-10	-1.15695	-6.54214e-10	1.24761e-05	-0.205882	-6.54214e-10
50188654	rs12054052	7.42639e-09	-9.1304e-11	2.70459	2.99873e-05	-9.1304e-11	0.671074
50188886	rs2526395	2.83582e-10	0.418366	-0.979066	1.16779e-06	-1.17285	-1.40174
50189057	rs2526394	2.9569e-10	0.444374	-0.963265	1.24075e-06	-1.1233	-1.39068
50189173	rs2526393	2.38811e-10	0.256805	-0.989335	1.11575e-06	-1.21128	-1.40889
50189531	rs73080977	2.91998e-09	1.77113	-6.54214e-10	8.73373e-06	-0.562508	-6.54214e-10
50190110	rs3774736	7.33677e-09	-9.1304e-11	2.69245	2.9298e-05	-9.1304e-11	0.647819
50190346	rs6800021	9.86504e-11	-0.30851	-1.30811	1.76401e-06	-1.42985	-0.732259
50191191	rs2526392	2.06689e-10	0.1767	-1.05369	1.02952e-06	-1.24731	-1.4533
50192760	rs2526390	1.14902e-08	3.14104	-6.54214e-10	4.31021e-06	-1.26871	-6.54214e-10
50192826	rs2526389	1.04942e-10	-0.237107	-1.31769	1.84837e-06	-1.40355	-0.711848
50193383	rs2021734	7.30581e-09	-9.1304e-11	2.68822	2.96259e-05	-9.1304e-11	0.65895
50193807	rs79025934	1.06255e-10	-9.1304e-11	-1.54236	2.92403e-06	-9.1304e-11	-1.65674
50194644	rs2859580	9.13111e-11	-0.5392	-1.15473	9.00659e-07	-1.39443	-1.4399
50196418	rs2624842	4.20615e-11	-1.45208	-1.01699	8.32829e-07	-1.50354	-1.40909
50196533	rs73080980	1.36359e-09	2.42221	-1.41253	6.13766e-07	-1.5941	-1.62375
50196623	rs2072054	6.09423e-09	-9.1304e-11	2.50689	3.04958e-05	-9.1304e-11	0.687888
50197092	rs2072053	7.3675e-09	-9.1304e-11	2.69663	2.97556e-05	-9.1304e-11	0.663317
50197097	rs1046953	4.62413e-09	1.29572	0.935122	1.69247e-06	-1.07022	-1.13329
50198415	rs2624841	1.14648e-08	3.13883	-6.54214e-10	4.36636e-06	-1.25577	-6.54214e-10
50198537	rs12631337	1.35023e-07	6.81515	-1.21016	2.11473e-06	-0.745724	-1.23505
50199015	rs2624840	1.66346e-10	0.155095	-1.24923	9.67639e-07	-1.2589	-1.5037
50199330	rs35124980	1.1201e-10	-1.48962	-6.54214e-10	3.10606e-06	-1.59635	-6.54214e-10
50199747	rs11710277	1.99816e-09	1.39178	-6.54214e-10	7.41963e-06	-0.725572	-6.54214e-10
50199880	rs75602844	4.56602e-10	-0.0843925	-6.54214e-10	5.24774e-06	-1.0719	-6.54214e-10
50199924	rs146088243	1.01418e-10	-1.58895	-6.54214e-10	3.28187e-06	-1.54129	-6.54214e-10
50200122	rs2518797	2.90166e-10	-0.53775	-6.54214e-10	4.31964e-06	-1.26653	-6.54214e-10
50200349	rs3774739	9.91031e-09	-9.1304e-11	2.99313	3.16086e-05	-9.1304e-11	0.723727
50200789	rs13069856	1.44185e-10	-1.23711	-6.54214e-10	3.45516e-06	-1.48983	-6.54214e-10
50201924	rs2188151	9.71603e-11	-0.185622	-1.44622	1.56362e-06	-1.37327	-0.909428
50202231	rs2624839	3.59725e-09	0.13243	1.84729	3.14453e-06	-1.3211	-0.262937
50202313	rs4688747	6.46393e-09	-9.1304e-11	2.56579	2.76629e-05	-9.1304e-11	0.590392
50202380	rs117239638	1.55896e-10	-9.1304e-11	-1.15901	2.57572e-06	-9.1304e-11	-1.78357
50202723	rs3774741	6.56904e-09	-9.1304e-11	2.58192	2.79953e-05	-9.1304e-11	0.602335
50202745	rs79155184	1.08205e-10	-1.52418	-6.54214e-10	3.10593e-06	-1.59639	-6.54214e-10
50203360	rs75208336	4.72406e-10	-0.0503645	-6.54214e-10	3.56957e-06	-1.45725	-6.54214e-10
50203470	rs141801960	9.05661e-11	-9.1304e-11	-1.70212	4.29437e-06	-9.1304e-11	-1.27239
50204126	rs140081490	1.54704e-10	-1.16669	-6.54214e-10	1.22612e-05	-0.223258	-6.54214e-10
50204745	rs3774745	1.08169e-08	2.63016	0.450505	2.11132e-06	-0.954925	-1.02746
50205294	rs113953796	1.00669e-10	-1.59636	-6.54214e-10	3.74987e-06	-1.40798	-6.54214e-10
50205315	rs60429865	6.69512e-10	1.34087	-1.04252	1.33919e-06	-1.58309	-0.854544
50205642	rs2624838	3.70304e-07	3.31415	3.29973	8.07511e-06	-1.30172	0.660801
50205962	rs2624837	2.22116e-10	0.10887	-0.913874	1.11349e-06	-1.26635	-1.35585
50206050	rs142994930	9.39555e-10	-9.1304e-11	0.637202	2.23701e-05	-9.1304e-11	0.378026
50207075	rs2518796	9.71601e-11	-0.241752	-1.39009	1.66863e-06	-1.39586	-0.821836
50207210	rs3774748	1.26601e-08	-9.1304e-11	3.23801	3.83514e-05	-9.1304e-11	0.917092
50207227	rs3774749	6.7624e-09	2.23062	0.380314	1.72336e-06	-1.11701	-1.06842
50207421	rs147919666	1.04879e-10	-1.5554	-6.54214e-10	3.96505e-06	-1.35218	-6.54214e-10
50208406	rs3774750	6.78222e-09	2.17529	0.438561	1.70338e-06	-1.12429	-1.07279
50208630	rs62260773	5.73311e-10	1.26739	-1.12417	1.45754e-06	-1.58395	-0.768993
50208756	rs143208781	1.07567e-10	-1.53009	-6.54214e-10	5.23003e-06	-1.07528	-6.54214e-10
50208819	rs2518795	9.5803e-11	-0.224077	-1.42183	1.60032e-06	-1.38841	-0.871088
50208868	rs2624836	2.25221e-10	0.0959425	-0.887063	1.12852e-06	-1.27202	-1.33677
50209049	rs2624835	1.07374e-08	3.07328	-6.54214e-10	4.29098e-06	-1.27319	-6.54214e-10
50209053	rs3774751	5.04425e-09	1.90726	0.410537	1.67798e-06	-1.16127	-1.05084
50209612	rs3774752	1.36348e-08	-9.1304e-11	3.31218	4.05019e-05	-9.1304e-11	0.971648
50210213	rs75992351	3.73559e-09	-9.1304e-11	2.01746	8.04204e-06	-9.1304e-11	-0.645018
50210289	rs1005678	5.17053e-09	-0.230448	2.57297	3.87952e-06	-1.44861	0.0746174
50210865	rs6446201	2.31458e-10	0.0854979	-0.849305	1.12911e-06	-1.29856	-1.30972
50211084	rs183270404	2.73051e-10	-0.598545	-6.54214e-10	1.57145e-05	0.0248833	-6.54214e-10
50212220	rs144893978	1.00744e-10	-1.59562	-6.54214e-10	3.13703e-06	-1.58642	-6.54214e-10
50212512	rs2624833	1.4457e-08	3.37073	-6.54214e-10	4.72652e-06	-1.17651	-6.54214e-10
50212958	rs73080990	3.97369e-10	-0.223338	-6.54214e-10	3.44398e-06	-1.49307	-6.54214e-10
50213525	rs73080992	8.28393e-11	-0.415281	-1.37602	6.2022e-05	1.69422	-0.296427
50214303	rs140750015	9.7371e-10	0.67291	-6.54214e-10	1.23545e-05	-0.215678	-6.54214e-10
50216114	rs67627084	1.29586e-06	6.98753	0.878956	3.78526e-06	-0.740095	-0.658491
50216421	rs13059311	2.99353e-08	4.09859	-6.54214e-10	5.6558e-06	-0.997019	-6.54214e-10
50217234	rs9831967	1.85573e-07	6.25541	-0.332406	3.92832e-06	-0.847661	-0.513827
50217558	rs9832454	2.19449e-10	0.120422	-0.937508	2.81226e-06	-1.33935	-0.356363
50217654	rs13085567	1.57853e-06	7.12709	0.936713	4.11e-06	-0.695628	-0.620648
50218879	rs9858297	2.5028e-08	3.91955	-6.54214e-10	5.34178e-06	-1.05414	-6.54214e-10
50218945	rs148641669	1.76256e-10	-0.439944	-0.59632	1.09812e-06	-1.51179	-1.12432
50219095	rs146674222	1.96329e-10	-0.386173	-0.542241	1.16103e-06	-1.49679	-1.08361
50219709	rs12639175	9.32382e-11	-9.1304e-11	-1.67305	3.20709e-06	-9.1304e-11	-1.56434
50219991	rs6446202	2.73517e-10	-0.63926	0.0424191	2.04571e-06	-1.51424	-0.499712
50221027	rs111744323	1.00825e-10	-1.59482	-6.54214e-10	3.944e-06	-1.3575	-6.54214e-10
50221715	rs13067082	2.41556e-08	3.88407	-6.54214e-10	5.28289e-06	-1.06523	-6.54214e-10
50221824	rs186560909	9.29691e-11	-9.1304e-11	-1.67594	3.60306e-06	-9.1304e-11	-1.44792
50222693	rs7642692	3.703e-10	-0.306379	0.0124886	2.05132e-06	-1.47482	-0.536396
50222926	rs1046956	2.89949e-08	4.06667	-6.54214e-10	5.50852e-06	-1.0234	-6.54214e-10
50223540	rs77798063	9.33795e-11	-9.1304e-11	-1.67153	3.21367e-06	-9.1304e-11	-1.56229
50223593	rs2073726	3.05255e-06	7.59462	1.12867	4.78676e-06	-0.67043	-0.493416
50223977	rs11717349	3.14457e-06	7.62432	1.12867	4.75845e-06	-0.676364	-0.493416
50224225	rs12632110	6.24198e-06	4.49291	4.9457	4.43364e-05	-0.959741	2.02185
50224374	rs4688746	5.13092e-08	-9.1304e-11	4.63742	0.000134385	-9.1304e-11	2.17101
50224423	rs12637645	9.16788e-11	-9.1304e-11	-1.68991	3.13405e-06	-9.1304e-11	-1.58738
50224562	rs12637671	2.42832e-08	3.88933	-6.54214e-10	5.17899e-06	-1.08509	-6.54214e-10
50225029	rs11711407	2.39138e-06	7.16519	1.31399	4.46765e-06	-0.812085	-0.420753
50225349	rs182139438	1.20447e-10	-9.1304e-11	-1.41699	1.18286e-05	-9.1304e-11	-0.259177
50226151	rs14321	2.17313e-08	3.77831	-6.54214e-10	5.11358e-06	-1.0978	-6.54214e-10
50227627	rs112415945	1.00764e-10	-1.59542	-6.54214e-10	3.91258e-06	-1.3655	-6.54214e-10
50227787	rs57842657	1.7732e-10	-0.502917	-0.527333	1.13465e-06	-1.5222	-1.08118
50227871	rs9858059	2.35252e-06	7.46051	1.00229	4.32728e-06	-0.687999	-0.576762
50228316	rs11716820	2.57978e-10	0.0531631	-0.708492	3.67109e-06	-1.36497	-0.0642457
50228558	rs3755830	8.4916e-11	-9.1304e-11	-1.76654	2.67439e-06	-9.1304e-11	-1.74598
50228767	rs3755831	2.45956e-06	7.40447	1.10282	5.28618e-06	-0.588353	-0.476251
50228930	rs75504962	1.23061e-10	-9.1304e-11	-1.39552	3.11832e-06	-9.1304e-11	-1.59241
50231621	rs4688684	2.03162e-10	-9.1304e-11	-0.894201	9.49583e-06	-9.1304e-11	-0.478848
50233215	rs11919418	8.11379e-09	4.47174	-1.67863	1.8729e-06	-0.868516	-1.23369
50233317	rs13064381	2.90138e-08	4.06732	-6.54214e-10	5.65383e-06	-0.997367	-6.54214e-10
50234126	rs34877766	1.78081e-06	7.33131	0.853068	4.17834e-06	-0.632951	-0.666837
50235243	rs191500076	1.19984e-10	-9.1304e-11	-1.42085	2.65051e-06	-9.1304e-11	-1.75495
50235438	rs60276643	4.13593e-08	-9.1304e-11	4.42185	9.7227e-05	-9.1304e-11	1.84735
50235603	rs193278357	8.8251e-11	-9.1304e-11	-1.72802	2.54305e-06	-9.1304e-11	-1.79633
50236067	rs12487392	3.89249e-08	-9.1304e-11	4.36119	9.28167e-05	-9.1304e-11	1.80093
50236373	rs6807194	2.87804e-08	4.05925	-6.54214e-10	6.07077e-06	-0.926216	-6.54214e-10
50237545	rs9882618	3.3819e-08	-9.1304e-11	4.22058	8.48013e-05	-9.1304e-11	1.71061
50237806	rs185904276	2.76385e-10	-0.58641	-6.54214e-10	3.12892e-06	-1.58901	-6.54214e-10
50238156	rs7612733	7.76959e-11	-1.37327	-0.482136	3.61713e-05	-0.267188	1.12575
50238376	rs12485909	4.30221e-08	-9.1304e-11	4.46126	0.000100505	-9.1304e-11	1.88051
50238956	rs112824661	1.06804e-10	-1.53721	-6.54214e-10	3.24158e-06	-1.55364	-6.54214e-10
50238989	rs34276912	1.27781e-10	-1.35789	-6.54214e-10	3.51334e-06	-1.47313	-6.54214e-10
50239012	rs7617915	2.35309e-09	1.55528	-6.54214e-10	8.51584e-06	-0.587773	-6.54214e-10
50239080	rs111875034	5.09826e-09	2.32845	-6.54214e-10	6.1642e-05	1.39164	-6.54214e-10
50239140	rs182902110	1.513e-10	-9.1304e-11	-1.18894	1.31863e-05	-9.1304e-11	-0.150525
50239464	rs4688683	4.00138e-08	-9.1304e-11	4.38878	9.74865e-05	-9.1304e-11	1.85001
50239803	rs57462170	3.20924e-10	-0.0603474	-0.376653	1.31264e-06	-1.39192	-1.06575
50240150	rs142487983	9.02826e-11	-9.1304e-11	-1.70526	3.35902e-06	-9.1304e-11	-1.51805
50240338	rs4688745	5.67444e-06	8.61006	0.733216	5.88069e-06	-0.260504	-0.697523
50240377	rs141150840	4.06599e-10	-0.200376	-6.54214e-10	4.90587e-06	-1.13927	-6.54214e-10
50241172	rs139207956	9.40802e-11	-9.1304e-11	-1.66406	2.98254e-06	-9.1304e-11	-1.63692
50241621	rs2006199	4.85266e-08	-9.1304e-11	4.58166	0.000138955	-9.1304e-11	2.20445
50242387	rs1858828	1.37631e-05	8.96025	1.26905	8.67459e-06	-0.13975	-0.429552
50242765	rs118160556	3.23184e-08	-9.1304e-11	4.17519	7.198e-05	-9.1304e-11	1.54669
50243282	rs145281230	1.17778e-10	-1.4394	-6.54214e-10	3.17726e-06	-1.57368	-6.54214e-10
50243510	rs2236939	3.70428e-10	0.29221	-0.585754	1.64274e-06	-1.25971	-0.973622
50243801	rs35219849	3.69909e-08	4.31022	-6.54214e-10	6.61163e-06	-0.84087	-6.54214e-10
50243948	rs35137368	3.83832e-08	4.34717	-6.54214e-10	6.69983e-06	-0.827618	-6.54214e-10
50243970	rs4141407	3.07887e-08	-9.1304e-11	4.1267	6.78036e-05	-9.1304e-11	1.48691
50244080	rs2236940	5.10389e-06	5.13825	4.09906	2.67248e-05	-0.640522	1.19641
50245991	rs35768187	1.43117e-10	-1.24454	-6.54214e-10	4.1324e-06	-1.31084	-6.54214e-10
50246385	rs77984349	8.72319e-11	-9.1304e-11	-1.73963	3.11485e-06	-9.1304e-11	-1.59352
50247824	rs2236941	5.90901e-06	5.33923	4.04456	2.73518e-05	-0.564039	1.14312
50248427	rs62260792	2.85731e-09	1.74943	-6.54214e-10	3.26435e-06	-1.54664	-6.54214e-10
50248807	rs2236942	1.97842e-05	9.26981	1.32238	9.33968e-06	-0.00285492	-0.492574
50249500	rs4688744	3.13816e-08	-9.1304e-11	4.14577	6.8774e-05	-9.1304e-11	1.50113
50249746	rs149261446	1.01669e-10	-1.58648	-6.54214e-10	3.26727e-06	-1.54575	-6.54214e-10
50250747	rs74461473	8.05629e-10	0.483419	-6.54214e-10	5.36659e-06	-1.04951	-6.54214e-10
50250837	rs2282749	1.00532e-05	8.63676	1.27843	8.30262e-06	-0.0921515	-0.520978
50251270	rs12635271	8.65455e-11	-9.1304e-11	-1.74753	3.11257e-06	-9.1304e-11	-1.59425
50252646	rs76644847	1.03847e-10	-1.56528	-6.54214e-10	3.24906e-06	-1.55133	-6.54214e-10
50254394	rs146635867	3.46122e-08	-9.1304e-11	4.24376	7.3992e-05	-9.1304e-11	1.57426
50254624	rs78020607	1.78765e-10	-0.306584	-0.715545	1.03965e-06	-1.41385	-1.27696
50255305	rs739431	2.38869e-10	-0.258707	-0.473583	1.26603e-06	-1.5399	-0.953908
50255663	rs35926495	1.65831e-09	2.74296	-1.53761	2.37469e-06	-1.47523	-0.389607
50255666	rs56048629	1.65831e-09	2.74296	-1.53761	2.37469e-06	-1.47523	-0.389607
50255912	rs137946337	4.5316e-10	-9.1304e-11	-0.091959	6.32339e-06	-9.1304e-11	-0.885446
50255914	rs375366868	4.02008e-10	-9.1304e-11	-0.211731	5.67626e-06	-9.1304e-11	-0.993407
50256928	rs886075	1.10598e-10	-1.5023	-6.54214e-10	3.23464e-06	-1.55578	-6.54214e-10
50257020	rs2282750	3.39527e-08	-9.1304e-11	4.22452	7.29361e-05	-9.1304e-11	1.55988
50257389	rs35742391	1.13258e-10	-1.47853	-6.54214e-10	3.19155e-06	-1.56919	-6.54214e-10
50258885	rs150849136	2.15255e-10	-9.1304e-11	-0.836382	2.66181e-06	-9.1304e-11	-1.7507
50259237	rs115258642	1.02621e-10	-1.57716	-6.54214e-10	4.20797e-06	-1.29272	-6.54214e-10
50259551	rs79499880	1.80821e-10	0.352208	-1.36291	8.18162e-07	-1.14614	-1.78426
50260057	rs7636862	1.18624e-10	-1.43224	-6.54214e-10	3.13649e-06	-1.5866	-6.54214e-10
50260211	rs114779882	2.82281e-10	-0.565301	-6.54214e-10	3.13492e-06	-1.5871	-6.54214e-10
50260314	rs140191313	1.26039e-10	-1.37162	-6.54214e-10	8.28325e-06	-0.615465	-6.54214e-10
50260352	rs149845881	8.44309e-11	-9.1304e-11	-1.77227	2.82548e-06	-9.1304e-11	-1.69102
50260468	rs145831787	2.58001e-10	0.583442	-1.23868	8.32092e-07	-1.16135	-1.75216
50261332	rs9878345	1.1046e-10	-1.50355	-6.54214e-10	3.23732e-06	-1.55495	-6.54214e-10
50262017	rs12498048	3.07887e-08	-9.1304e-11	4.1267	6.78036e-05	-9.1304e-11	1.48691
50264706	rs41305602	1.95289e-10	-0.933721	-6.54214e-10	3.4812e-06	-1.48232	-6.54214e-10
50264760	rs587730343	3.04298e-10	-9.1304e-11	-0.490197	6.07795e-06	-9.1304e-11	-0.925033
50265096	rs12631192	8.57811e-11	-9.1304e-11	-1.75641	3.05856e-06	-9.1304e-11	-1.61176
50265856	rs117898093	1.38108e-10	-9.1304e-11	-1.28017	2.56816e-06	-9.1304e-11	-1.78651
50267128	rs4688682	3.14222e-08	-9.1304e-11	4.14707	6.74575e-05	-9.1304e-11	1.4818
50267837	rs9883222	9.42521e-09	-0.956647	3.89959	1.195e-05	-1.54755	1.29859
50268083	rs587747203	8.25331e-11	-9.1304e-11	-1.795	2.52544e-06	-9.1304e-11	-1.80328
50268452	rs75047196	8.6849e-11	-9.1304e-11	-1.74403	3.21356e-06	-9.1304e-11	-1.56232
50270165	rs11716295	8.67588e-10	0.557514	-6.54214e-10	8.38046e-06	-0.603798	-6.54214e-10
50270670	rs147797513	1.67203e-10	-1.08899	-6.54214e-10	3.28375e-06	-1.54071	-6.54214e-10
50271933	rs147427338	1.37424e-10	-1.28513	-6.54214e-10	3.54121e-06	-1.46523	-6.54214e-10
50272712	rs73082903	6.24492e-10	0.228735	-6.54214e-10	3.36018e-06	-1.51771	-6.54214e-10
50272813	rs4688742	3.02472e-08	-9.1304e-11	4.10896	6.5575e-05	-9.1304e-11	1.45349
50272953	rs60247651	2.16319e-10	0.308977	-1.14043	8.39742e-07	-1.18458	-1.71978
50274278	rs62260798	3.3445e-09	1.90687	-6.54214e-10	3.33298e-06	-1.52583	-6.54214e-10
50275754	rs144766900	1.90392e-10	-9.1304e-11	-0.959119	2.81636e-06	-9.1304e-11	-1.69425
50276357	rs142550625	1.01557e-10	-1.58758	-6.54214e-10	3.26561e-06	-1.54625	-6.54214e-10
50276692	rs117398803	9.89099e-11	-9.1304e-11	-1.61399	2.52561e-06	-9.1304e-11	-1.80322
50277128	rs79241059	6.04574e-10	-9.1304e-11	0.196321	7.83336e-06	-9.1304e-11	-0.671309
50278006	rs115425584	5.84666e-10	0.162838	-6.54214e-10	1.31579e-05	-0.152675	-6.54214e-10
50278069	rs6768830	1.10579e-10	-1.50247	-6.54214e-10	3.23501e-06	-1.55567	-6.54214e-10
50278613	rs2236943	2.94039e-08	-9.1304e-11	4.08068	6.31834e-05	-9.1304e-11	1.41634
50278717	rs58051625	3.6346e-10	0.570361	-0.882896	9.49149e-07	-1.16724	-1.61465
50280586	rs74904072	8.27584e-11	-9.1304e-11	-1.79228	3.1174e-06	-9.1304e-11	-1.5927
50280634	rs115561554	1.11952e-10	-1.49013	-6.54214e-10	4.30299e-06	-1.27039	-6.54214e-10
50280843	rs139348851	1.02749e-10	-1.57591	-6.54214e-10	3.21004e-06	-1.56342	-6.54214e-10
50280881	rs1894324	1.09054e-10	-1.51636	-6.54214e-10	3.26776e-06	-1.54559	-6.54214e-10
50281168	rs10510755	3.76266e-10	0.532178	-0.810086	9.5035e-07	-1.19972	-1.58091
50281756	rs4688741	2.87912e-08	-9.1304e-11	4.05962	6.2207e-05	-9.1304e-11	1.40077
50282876	rs114872512	1.19706e-09	0.87942	-6.54214e-10	1.35099e-05	-0.126275	-6.54214e-10
50283437	rs7645537	2.37346e-08	-9.1304e-11	3.86648	5.47548e-05	-9.1304e-11	1.27316
50284726	rs182065786	1.25802e-10	-9.1304e-11	-1.3735	1.25639e-05	-9.1304e-11	-0.198872
50285386	rs12634557	8.19299e-11	-9.1304e-11	-1.80234	2.61339e-06	-9.1304e-11	-1.76905
50285609	rs12634583	8.18576e-11	-9.1304e-11	-1.80322	2.63016e-06	-9.1304e-11	-1.76266
50285677	rs57319506	4.57837e-10	0.7009	-0.782591	1.03571e-06	-1.12682	-1.56779
50285930	rs57453427	1.08523e-10	-1.52124	-6.54214e-10	3.28094e-06	-1.54157	-6.54214e-10
50286953	rs2298952	9.89362e-11	0.0498075	-1.66354	1.1125e-06	-1.40913	-1.21396
50287260	rs2298953	6.30538e-09	-1.14235	3.68331	9.63838e-06	-1.58815	1.1242
50287551	rs2298954	6.50085e-09	-1.05382	3.62531	9.52921e-06	-1.57153	1.09619
50288243	rs201632611	1.91683e-08	-9.1304e-11	3.65281	5.46617e-05	-9.1304e-11	1.27146
50288462	rs9836046	1.17305e-10	-1.44342	-6.54214e-10	3.14588e-06	-1.58361	-6.54214e-10
50289635	rs12721536	3.88423e-10	-0.24611	-6.54214e-10	3.24839e-06	-1.55154	-6.54214e-10
50289853	rs762707	7.49699e-10	0.411469	-6.54214e-10	3.41114e-06	-1.50265	-6.54214e-10
50290016	rs28763896	1.57554e-10	-1.14843	-6.54214e-10	4.1221e-06	-1.31334	-6.54214e-10
50290755	rs71583822	1.03446e-10	-1.56915	-6.54214e-10	3.38816e-06	-1.50941	-6.54214e-10
50290830	rs12485390	2.06569e-08	-9.1304e-11	3.7276	5.02134e-05	-9.1304e-11	1.18658
50290902	rs2097247	1.05903e-09	1.60559	-0.848682	2.08659e-06	-0.39519	-1.59898
50291049	rs9851719	1.10578e-10	-1.50248	-6.54214e-10	3.23503e-06	-1.55566	-6.54214e-10
50291617	rs9852677	1.75125e-08	-1.26206	4.82453	1.3568e-05	-1.59627	1.47428
50291785	rs2282751	1.22514e-06	1.80683	6.00353	2.90975e-05	-0.82728	1.46823
50292193	rs2236944	5.44452e-09	-1.15666	3.55082	8.85507e-06	-1.59054	1.04183
50292324	rs11715758	0.0204905	12.9082	4.62686	2.30788e-06	-1.01272	-0.88065
50292460	rs118188122	9.65872e-11	-9.1304e-11	-1.63776	2.70914e-06	-9.1304e-11	-1.73307
50293203	rs115899015	1.22437e-10	-1.40061	-6.54214e-10	7.7881e-06	-0.677104	-6.54214e-10
50293392	rs181394846	1.18956e-10	-1.42945	-6.54214e-10	7.30652e-06	-0.740934	-6.54214e-10
50293809	rs185731969	8.35448e-11	-9.1304e-11	-1.78282	2.97791e-06	-9.1304e-11	-1.63848
50294066	rs41291724	1.03878e-09	1.53915	-0.801556	1.99085e-06	-0.464277	-1.57686
50294551	rs9830408	5.2432e-09	-1.14033	3.49682	8.60285e-06	-1.5801	1.0025
50296234	rs188823486	3.41118e-09	-9.1304e-11	1.92661	8.58545e-05	-9.1304e-11	1.72295
50297330	rs4547694	0.052554	13.3113	5.16558	3.18894e-06	-0.916263	-0.653749
50297626	rs371723833	9.46811e-11	-9.1304e-11	-1.65769	2.74747e-06	-9.1304e-11	-1.71902
50298902	rs74686281	8.29811e-11	-9.1304e-11	-1.78959	3.67765e-06	-9.1304e-11	-1.42743
50299140	rs79217622	2.21112e-08	-9.1304e-11	3.79563	5.12187e-05	-9.1304e-11	1.2064
50300117	rs4141060	2.78954e-07	0.927157	5.40344	6.76044e-06	-1.34595	0.52734
50301050	rs77097132	1.00574e-09	1.07815	-0.372872	1.64172e-06	-0.944908	-1.28905
50301433	rs35915701	1.3177e-10	-1.32714	-6.54214e-10	3.15388e-06	-1.58107	-6.54214e-10
50301571	rs12497018	9.12937e-09	-9.1304e-11	2.91105	2.86976e-05	-9.1304e-11	0.627112
50301584	rs9839427	0.000124939	7.19609	5.23904	1.47775e-05	-0.374796	0.338204
50302917	rs143885784	1.04038e-10	-1.56344	-6.54214e-10	4.16908e-06	-1.30201	-6.54214e-10
50302918	rs148188800	1.04283e-10	-1.56109	-6.54214e-10	4.05317e-06	-1.3302	-6.54214e-10
50304845	rs11916258	1.20229e-10	-1.41881	-6.54214e-10	3.11755e-06	-1.59265	-6.54214e-10
50304897	rs188024255	1.03446e-10	-1.56915	-6.54214e-10	3.38816e-06	-1.50941	-6.54214e-10
50305234	rs3755832	7.20149e-10	0.71437	-0.343116	1.23132e-06	-1.14871	-1.3729
50305572	rs80063532	8.18354e-11	-9.1304e-11	-1.80349	2.69272e-06	-9.1304e-11	-1.73915
50306249	rs3806708	2.05751e-10	-0.0967843	-0.78475	6.93455e-07	-1.44802	-1.64774
50306632	rs9875873	1.19399e-10	-1.42573	-6.54214e-10	3.12097e-06	-1.59156	-6.54214e-10
50307050	rs2269430	3.38424e-08	-9.1304e-11	4.22126	6.56852e-05	-9.1304e-11	1.45517
50307111	rs7641224	1.1995e-10	-1.42113	-6.54214e-10	3.11864e-06	-1.5923	-6.54214e-10
50307297	rs186383509	1.1722e-10	-9.1304e-11	-1.44415	1.09287e-05	-9.1304e-11	-0.338312
50307950	rs57978992	3.38424e-08	-9.1304e-11	4.22126	6.56852e-05	-9.1304e-11	1.45517
50308040	rs55689339	9.9012e-10	0.689622	-6.54214e-10	9.9601e-06	-0.431113	-6.54214e-10
50308718	rs4688739	4.23009e-10	-0.16081	-6.54214e-10	4.42769e-06	-1.24182	-6.54214e-10
50309124	rs12492880	3.21491e-08	-9.1304e-11	4.16994	6.57832e-05	-9.1304e-11	1.45666
50309416	rs146920089	1.02168e-10	-1.58159	-6.54214e-10	3.30892e-06	-1.53308	-6.54214e-10
50310310	rs12490837	3.44041e-08	-9.1304e-11	4.23773	0.000230158	-9.1304e-11	2.70906
50310922	rs41291728	1.01049e-10	-1.5926	-6.54214e-10	3.10579e-06	-1.59643	-6.54214e-10
50311321	rs2269431	9.78229e-11	-9.1304e-11	-1.62504	2.52495e-06	-9.1304e-11	-1.80348
50311900	rs2071203	4.26564e-08	-9.1304e-11	4.45273	7.89837e-05	-9.1304e-11	1.63954
50312822	rs59658833	1.23986e-10	-9.1304e-11	-1.38803	3.43714e-06	-9.1304e-11	-1.49506
50313448	rs76183352	3.63197e-10	-9.1304e-11	-0.313257	2.79777e-06	-9.1304e-11	-1.70088
50313527	rs762705	1.98523e-07	-1.19925	7.18971	3.30256e-05	-1.43832	2.20591
50314722	rs141193817	3.396e-10	-9.1304e-11	-0.380434	0.0241171	-9.1304e-11	7.36097
50315502	rs79753521	8.41335e-11	-9.1304e-11	-1.7758	3.14277e-06	-9.1304e-11	-1.5846
50316119	rs6776145	2.73245e-06	0.750414	7.86209	5.42868e-05	-1.19712	2.4617
50317470	rs4688738	4.03697e-08	-9.1304e-11	4.39763	7.48075e-05	-9.1304e-11	1.58522
50318315	rs112911401	2.97092e-10	-0.514162	-6.54214e-10	3.61694e-06	-1.44407	-6.54214e-10
50319526	rs150356212	6.61178e-10	0.50798	-0.22216	1.18609e-06	-1.25291	-1.30612
50322021	rs4688736	4.47832e-08	-9.1304e-11	4.50138	7.95181e-05	-9.1304e-11	1.64628
50322710	rs12635953	4.67393e-10	0.581684	-0.642717	9.13839e-07	-1.22276	-1.59704
50322931	rs12493693	4.39114e-08	-9.1304e-11	4.48173	7.83706e-05	-9.1304e-11	1.63175
50323172	rs12494414	3.45383e-08	-9.1304e-11	4.24162	5.1195e-05	-9.1304e-11	1.20594
50323292	rs77967087	9.35698e-11	-9.1304e-11	-1.6695	2.52502e-06	-9.1304e-11	-1.80345
50324405	rs142104077	1.77328e-10	-9.1304e-11	-1.0302	2.77669e-06	-9.1304e-11	-1.70844
50324672	rs12629572	2.70907e-06	0.704907	7.89901	5.65513e-05	-1.18339	2.48884
50326020	rs2229647	4.65835e-08	-9.1304e-11	4.5408	8.18719e-05	-9.1304e-11	1.67546
50326883	rs78165652	1.73204e-10	-1.05373	-6.54214e-10	3.5934e-06	-1.4506	-6.54214e-10
50327429	rs2071205	4.55081e-08	-9.1304e-11	4.51744	8.17476e-05	-9.1304e-11	1.67394
50327845	rs117692440	1.57597e-10	-9.1304e-11	-1.14816	9.8932e-06	-9.1304e-11	-0.437853
50328303	rs115696506	1.00661e-10	-1.59644	-6.54214e-10	3.69725e-06	-1.42211	-6.54214e-10
50328588	rs138558275	7.95868e-10	0.541464	-0.0702347	1.37229e-06	-1.19384	-1.21938
50329826	rs1076872	0.0523668	12.3838	6.08954	2.76055e-06	-1.25566	-0.458607
50330987	rs2071204	4.55081e-08	-9.1304e-11	4.51744	8.17476e-05	-9.1304e-11	1.67394
50331927	rs74398439	6.06496e-10	0.642819	-0.443324	1.01311e-06	-1.19719	-1.51949
50332697	rs13100173	4.14392e-08	5.66351	-1.23973	6.78431e-06	-1.40442	0.589335
50333627	rs3774753	1.06857e-08	-1.20365	4.27211	1.42196e-05	-1.59633	1.52125
50334231	rs2269432	4.08782e-08	-9.1304e-11	4.41015	7.77317e-05	-9.1304e-11	1.62356
50334481	rs34484133	1.0271e-10	-1.57629	-6.54214e-10	3.34383e-06	-1.52258	-6.54214e-10
50335788	rs145949543	8.5636e-11	-9.1304e-11	-1.7581	3.64055e-06	-9.1304e-11	-1.43757
50336055	rs2285043	4.1685e-08	-9.1304e-11	4.42969	7.88685e-05	-9.1304e-11	1.63808
50336147	rs76130291	1.6041e-10	-1.13047	-6.54214e-10	3.61736e-06	-1.44396	-6.54214e-10
50336292	rs72932959	4.1685e-08	-9.1304e-11	4.42969	7.88685e-05	-9.1304e-11	1.63808
50336454	rs11545105	1.12476e-10	-1.48547	-6.54214e-10	4.80785e-06	-1.15945	-6.54214e-10
50336661	rs2285044	4.1685e-08	-9.1304e-11	4.42969	7.88685e-05	-9.1304e-11	1.63808
50337032	rs34136796	1.63873e-09	2.83667	-1.64319	1.89938e-06	-1.48256	-0.605613
50337422	rs1283	1.4995e-08	3.40727	-6.54214e-10	3.85526e-05	0.922323	-6.54214e-10
50338047	rs117179004	6.08236e-10	-9.1304e-11	0.20236	2.88329e-06	-9.1304e-11	-1.67077
50339622	rs116482870	1.4446e-10	-1.2352	-6.54214e-10	3.52786e-06	-1.46901	-6.54214e-10
50339643	rs138951582	8.21916e-11	-9.1304e-11	-1.79915	2.6679e-06	-9.1304e-11	-1.74841
50340566	rs143778450	6.72685e-10	-9.1304e-11	0.303073	8.43005e-06	-9.1304e-11	-0.597898
50340762	rs113603579	1.01282e-10	-1.59029	-6.54214e-10	3.49669e-06	-1.47788	-6.54214e-10
50341071	rs62260802	2.5025e-09	1.61684	-6.54214e-10	1.16499e-05	-0.274405	-6.54214e-10
50341185	rs138555089	5.62798e-10	0.124716	-6.54214e-10	3.89109e-06	-1.37101	-6.54214e-10
50341326	rs12488302	4.50892e-08	-9.1304e-11	4.50819	8.36111e-05	-9.1304e-11	1.69648
50341480	rs62260803	2.86673e-09	1.75272	-6.54214e-10	1.20533e-05	-0.240364	-6.54214e-10
50341505	rs149952098	6.10972e-10	0.635145	-0.428298	1.04424e-06	-1.17381	-1.5126
50341569	rs377652320	8.18997e-11	-9.1304e-11	-1.80271	2.71889e-06	-9.1304e-11	-1.72948
50342552	rs151241807	1.23301e-10	-9.1304e-11	-1.39358	2.54023e-06	-9.1304e-11	-1.79744
50342621	rs79145265	4.42108e-08	-9.1304e-11	4.48852	8.23954e-05	-9.1304e-11	1.68183
50343600	rs55933602	2.63093e-09	1.66689	-6.54214e-10	1.20307e-05	-0.242236	-6.54214e-10
50344056	rs57944420	4.50892e-08	-9.1304e-11	4.50819	8.36111e-05	-9.1304e-11	1.69648
50344178	rs78138837	4.67594e-06	1.02572	8.12401	8.12543e-05	-1.06403	2.73192
50344519	rs78073598	1.54031e-08	-9.1304e-11	3.43412	4.629e-06	-9.1304e-11	-1.19736
50345177	rs148506936	1.54079e-10	-1.17074	-6.54214e-10	3.23113e-06	-1.55687	-6.54214e-10
50345941	rs145042586	3.02033e-10	-9.1304e-11	-0.497667	4.35272e-06	-9.1304e-11	-1.2589
50346878	rs12488235	4.50892e-08	-9.1304e-11	4.50819	8.36111e-05	-9.1304e-11	1.69648
50347139	rs12634784	8.18518e-11	-9.1304e-11	-1.80329	2.73804e-06	-9.1304e-11	-1.72246
50347140	rs12631938	8.18627e-11	-9.1304e-11	-1.80316	2.73244e-06	-9.1304e-11	-1.72451
50347498	rs4688734	4.50892e-08	-9.1304e-11	4.50819	8.36111e-05	-9.1304e-11	1.69648
50347595	rs76579309	4.42108e-08	-9.1304e-11	4.48852	8.23954e-05	-9.1304e-11	1.68183
50347933	rs139379641	8.53316e-10	0.574103	-0.033177	1.43902e-06	-1.20014	-1.1656
50350376	rs374528934	4.03689e-09	-9.1304e-11	2.09503	0.000207158	-9.1304e-11	2.60378
50351598	rs12492683	4.50892e-08	-9.1304e-11	4.50819	8.36111e-05	-9.1304e-11	1.69648
50351708	rs75987913	5.50031e-10	0.101771	-6.54214e-10	3.17138e-06	-1.57553	-6.54214e-10
50352200	rs11130248	4.50892e-08	-9.1304e-11	4.50819	8.36111e-05	-9.1304e-11	1.69648
50352384	rs12054403	4.50892e-08	-9.1304e-11	4.50819	8.36111e-05	-9.1304e-11	1.69648
50352458	rs9877046	0.0568626	11.9854	6.57025	1.73727e-06	-1.47083	-0.706553
50353615	rs61382127	1.03907e-10	-1.5647	-6.54214e-10	3.54973e-06	-1.46283	-6.54214e-10
50354065	rs12495261	4.50892e-08	-9.1304e-11	4.50819	8.36111e-05	-9.1304e-11	1.69648
50354447	rs116570617	1.03964e-10	-1.56416	-6.54214e-10	3.11898e-06	-1.5922	-6.54214e-10
50355548	rs80031801	8.25134e-11	-9.1304e-11	-1.79524	2.94532e-06	-9.1304e-11	-1.64948
50355730	rs35455589	4.50892e-08	-9.1304e-11	4.50819	8.36111e-05	-9.1304e-11	1.69648
50357869	rs709210	0.282359	13.1496	7.00865	2.80149e-06	-1.21248	-0.487074
50358464	rs7629917	1.08517e-10	-1.5213	-6.54214e-10	3.29761e-06	-1.5365	-6.54214e-10
50358514	rs4688733	4.59866e-08	-9.1304e-11	4.5279	8.48475e-05	-9.1304e-11	1.71115
50360802	rs4688732	4.59866e-08	-9.1304e-11	4.5279	8.48475e-05	-9.1304e-11	1.71115
50361284	rs115961639	1.00467e-09	0.704215	-6.54214e-10	1.18124e-05	-0.260548	-6.54214e-10
50361898	rs79010741	8.69433e-11	-9.1304e-11	-1.74295	3.40726e-06	-9.1304e-11	-1.50379
50362371	rs11549673	1.18199e-09	0.866748	-6.54214e-10	5.23694e-06	-1.07396	-6.54214e-10
50363771	rs2236946	4.89045e-08	-9.1304e-11	4.58942	8.88304e-05	-9.1304e-11	1.75703
50365232	rs142171159	1.03106e-10	-1.57245	-6.54214e-10	3.4748e-06	-1.48416	-6.54214e-10
50366459	rs144233132	1.45315e-10	-9.1304e-11	-1.2293	2.52238e-05	-9.1304e-11	0.498086
50367867	rs2073497	4.89045e-08	-9.1304e-11	4.58942	8.88304e-05	-9.1304e-11	1.75703
50368955	rs73082910	6.33484e-10	0.243031	-6.54214e-10	3.66284e-06	-1.43146	-6.54214e-10
50369546	rs2073498	1.05463e-09	0.627454	0.125285	1.52555e-06	-1.20366	-1.10368
50369914	rs78501918	1.28611e-09	0.793216	0.157959	1.64103e-06	-1.15043	-1.08395
50370481	rs72932987	4.89045e-08	-9.1304e-11	4.58942	8.88304e-05	-9.1304e-11	1.75703
50370660	rs80125713	3.17486e-10	-9.1304e-11	-0.447771	0.00451268	-9.1304e-11	5.68495
50370841	rs79117849	4.89045e-08	-9.1304e-11	4.58942	8.88304e-05	-9.1304e-11	1.75703
50371054	rs146763973	8.65416e-11	-9.1304e-11	-1.74758	3.37197e-06	-9.1304e-11	-1.5142
50371432	rs2236947	2.68206e-08	5.24271	-1.25399	5.88804e-06	-1.46761	0.510829
50371757	rs34495934	1.01854e-10	-1.58467	-6.54214e-10	3.88634e-06	-1.37223	-6.54214e-10
50372770	rs190126585	7.6932e-10	-9.1304e-11	0.437304	1.85222e-05	-9.1304e-11	0.189271
50372854	rs9311449	4.89045e-08	-9.1304e-11	4.58942	8.88304e-05	-9.1304e-11	1.75703
50373101	rs4688728	4.98845e-08	-9.1304e-11	4.60926	9.01559e-05	-9.1304e-11	1.77184
50373835	rs3774754	4.89045e-08	-9.1304e-11	4.58942	8.88304e-05	-9.1304e-11	1.75703
50374293	rs2073499	4.21443e-06	1.00626	8.03956	5.38423e-05	-1.36782	2.62418
50374568	rs57838764	6.87783e-06	1.05703	8.47858	9.54565e-05	-1.09124	2.92021
50375066	rs79536844	9.01345e-10	0.466709	0.128975	1.39686e-06	-1.29401	-1.10146
50376422	rs117344582	1.25272e-10	-9.1304e-11	-1.37771	2.91123e-06	-9.1304e-11	-1.66112
50377046	rs147944291	9.41473e-10	0.466709	0.172533	1.43416e-06	-1.29401	-1.07511
50377129	rs6446203	1.08324e-10	-1.52308	-6.54214e-10	3.34581e-06	-1.52199	-6.54214e-10
50377926	rs149145410	7.52756e-09	-9.1304e-11	2.71812	4.75594e-05	-9.1304e-11	1.13228
50378176	rs4688725	4.94529e-08	-9.1304e-11	4.60057	8.59768e-05	-9.1304e-11	1.72438
50378628	rs3213621	4.82885e-08	-9.1304e-11	4.57675	8.79392e-05	-9.1304e-11	1.74695
50378802	rs78166579	2.96856e-10	-0.514955	-6.54214e-10	3.79814e-06	-1.39519	-6.54214e-10
50378946	rs1989839	8.68403e-06	1.24079	8.528	0.000105038	-1.0291	2.95372
50380661	rs2301639	8.82147e-10	0.395852	0.178304	1.41673e-06	-1.30974	-1.07161
50380770	rs201896308	8.75436e-10	-9.1304e-11	0.566518	0.000243442	-9.1304e-11	2.76518
50384143	rs4688724	4.92412e-08	-9.1304e-11	4.59628	8.65515e-05	-9.1304e-11	1.73104
50384758	rs4688679	4.82751e-08	-9.1304e-11	4.57647	8.52867e-05	-9.1304e-11	1.71632
50387510	rs2073500	5.13653e-08	-9.1304e-11	4.63851	9.20895e-05	-9.1304e-11	1.79306
50387873	rs73082914	1.0201e-09	0.719455	-6.54214e-10	4.9913e-06	-1.122	-6.54214e-10
50388383	rs2233476	4.73296e-08	-9.1304e-11	4.55669	8.40432e-05	-9.1304e-11	1.70163
50388607	rs2233474	4.64963e-06	0.964451	8.17964	5.66441e-05	-1.38268	2.68976
50388639	rs2233473	9.49901e-11	-9.1304e-11	-1.65443	2.52473e-06	-9.1304e-11	-1.80357
50389960	rs150718057	1.22508e-10	-1.40002	-6.54214e-10	7.7979e-06	-0.675846	-6.54214e-10
50391017	rs182965524	1.07306e-10	-9.1304e-11	-1.53251	4.49666e-06	-9.1304e-11	-1.22637
50391468	rs58181992	3.76936e-08	-9.1304e-11	4.32904	7.12522e-05	-9.1304e-11	1.53652
50391555	rs73082917	1.06901e-10	-1.5363	-6.54214e-10	4.16152e-06	-1.30382	-6.54214e-10
50391636	rs35587949	4.12579e-08	-9.1304e-11	4.41939	7.62277e-05	-9.1304e-11	1.60402
50392469	rs79012548	9.1387e-11	-9.1304e-11	-1.6931	3.65849e-06	-9.1304e-11	-1.43265
50393217	rs146582711	7.66182e-10	-9.1304e-11	0.433216	0.000202159	-9.1304e-11	2.57935
50393256	rs117634736	1.75222e-10	-9.1304e-11	-1.04215	2.75315e-06	-9.1304e-11	-1.71696
50393676	rs77217288	1.35058e-09	0.437799	0.562286	1.67445e-06	-1.29369	-0.920523
50394298	rs189124941	1.10596e-10	-9.1304e-11	-1.50232	3.61153e-06	-9.1304e-11	-1.44557
50395020	rs143438532	3.0169e-10	-0.498804	-6.54214e-10	3.15779e-06	-1.57983	-6.54214e-10
50395522	rs114081069	1.13141e-10	-1.47957	-6.54214e-10	6.48634e-06	-0.860003	-6.54214e-10
50397242	rs2071801	3.66467e-08	-9.1304e-11	4.30088	6.97444e-05	-9.1304e-11	1.51514
50397264	rs113275492	1.02293e-10	-1.58036	-6.54214e-10	3.44271e-06	-1.49344	-6.54214e-10
50398889	rs3774755	3.66467e-08	-9.1304e-11	4.30088	6.97444e-05	-9.1304e-11	1.51514
50400006	rs192987706	1.02344e-10	-9.1304e-11	-1.57986	4.42278e-06	-9.1304e-11	-1.24293
50400076	rs587663159	1.21356e-10	-1.40947	-6.54214e-10	3.20061e-06	-1.56636	-6.54214e-10
50400081	rs45536634	1.08353e-09	0.46148	0.3183	1.56641e-06	-1.29532	-0.985589
50401118	rs144559371	8.8259e-11	-9.1304e-11	-1.72793	3.4196e-06	-9.1304e-11	-1.50018
50401841	rs12496815	2.3262e-08	-9.1304e-11	3.84637	4.44435e-05	-9.1304e-11	1.06452
50402309	rs2239801	1.3536e-09	0.702061	0.30026	1.46048e-06	-1.18473	-1.16621
50403308	rs149761786	4.56676e-10	-0.0842292	-6.54214e-10	2.97971e-05	0.664709	-6.54214e-10
50406058	rs76846888	1.44904e-09	0.672726	0.39773	1.91942e-06	-1.19709	-0.880584
50407256	rs2071804	1.98441e-08	-9.1304e-11	3.68746	3.76459e-05	-9.1304e-11	0.898524
50407344	rs2071803	1.19568e-09	0.672726	0.205544	1.61219e-06	-1.19709	-1.05501
50407616	rs150839696	1.04193e-10	-9.1304e-11	-1.56196	4.549e-06	-9.1304e-11	-1.21479
50408329	rs41308228	4.38703e-10	-0.124381	-6.54214e-10	6.17907e-06	-0.908533	-6.54214e-10
50408398	rs12629047	1.05905e-10	-9.1304e-11	-1.54566	4.66557e-06	-9.1304e-11	-1.18949
50408855	rs11914549	1.1247e-10	-1.48552	-6.54214e-10	3.24667e-06	-1.55207	-6.54214e-10
50409632	rs12629853	1.06136e-10	-9.1304e-11	-1.54348	4.41019e-06	-9.1304e-11	-1.24578
50409826	rs2236948	2.10707e-06	1.50074	6.85186	2.45882e-05	-1.20743	1.68
50410041	rs2236949	3.01603e-08	-9.1304e-11	4.10608	5.76176e-05	-9.1304e-11	1.32413
50410716	rs187300757	9.18394e-11	-9.1304e-11	-1.68816	3.68758e-06	-9.1304e-11	-1.42473
50411188	rs78671882	2.80276e-10	0.388312	-0.960741	7.12085e-07	-1.30586	-1.7634
50412797	rs2269569	5.29118e-09	-0.900975	3.26657	5.33592e-06	-1.54815	0.492912
50412945	rs2071802	8.78366e-10	0.793675	-0.223815	1.22462e-06	-1.15926	-1.3678
50414404	rs12490809	1.41196e-08	-9.1304e-11	3.34712	4.91008e-05	-9.1304e-11	1.16417
50414620	rs58415636	1.12984e-10	-1.48096	-6.54214e-10	3.23756e-06	-1.55488	-6.54214e-10
50414797	rs79937307	9.53873e-11	-9.1304e-11	-1.65026	3.94112e-06	-9.1304e-11	-1.35824
50415642	rs12485286	2.33097e-08	-9.1304e-11	3.84842	4.71603e-05	-9.1304e-11	1.12385
50416181	rs75017764	9.2136e-11	-9.1304e-11	-1.68494	3.70912e-06	-9.1304e-11	-1.41891
50416287	rs117760698	9.66312e-11	-9.1304e-11	-1.6373	4.02836e-06	-9.1304e-11	-1.33634
50416501	rs5030977	1.26082e-10	-1.37127	-6.54214e-10	1.52562e-05	-0.00471496	-6.54214e-10
50417365	rs182383311	1.35477e-10	-9.1304e-11	-1.2994	2.68236e-06	-9.1304e-11	-1.743
50417678	rs2269568	2.83498e-08	-9.1304e-11	4.04417	5.94282e-05	-9.1304e-11	1.35507
50417685	rs41308273	1.56155e-10	-1.15735	-6.54214e-10	1.1575e-05	-0.28085	-6.54214e-10
50418352	rs144048414	6.49651e-10	0.268232	-6.54214e-10	5.49917e-06	-1.0251	-6.54214e-10
50418547	rs56287038	1.10942e-10	-1.4992	-6.54214e-10	3.2773e-06	-1.54268	-6.54214e-10
50418873	rs7614770	7.13745e-09	-0.89123	3.55614	6.41944e-06	-1.54556	0.675188
50419348	rs7617345	1.01011e-10	-1.59298	-6.54214e-10	3.819e-06	-1.38971	-6.54214e-10
50420281	rs139145737	2.04918e-10	-0.885594	-6.54214e-10	4.16582e-06	-1.30279	-6.54214e-10
50420554	rs2236950	4.75518e-06	2.42573	6.74081	4.72335e-05	-0.962851	2.08825
50421081	rs2236951	1.10762e-06	1.72979	5.97973	1.04531e-05	-1.34542	0.962614
50421980	rs139444529	9.28916e-11	-9.1304e-11	-1.67677	4.33117e-06	-9.1304e-11	-1.26386
50422330	rs71326929	1.04087e-10	-1.56298	-6.54214e-10	3.20995e-06	-1.56344	-6.54214e-10
50422581	rs189194030	8.21251e-11	-9.1304e-11	-1.79996	2.85084e-06	-9.1304e-11	-1.68209
50422718	rs2236952	6.16379e-09	-1.55625	4.07449	7.44069e-06	-0.89814	0.175404
50423609	rs75418694	5.63932e-10	-9.1304e-11	0.12673	2.86105e-06	-9.1304e-11	-1.67851
50424182	rs2236953	1.82297e-09	0.334968	0.965051	1.02735e-06	-1.35233	-1.35039
50424330	rs117600296	1.21039e-10	-9.1304e-11	-1.41209	2.71845e-06	-9.1304e-11	-1.72964
50424443	rs117858399	2.01209e-10	-9.1304e-11	-0.903858	2.70875e-06	-9.1304e-11	-1.73321
50425177	rs2236954	2.08365e-09	0.237099	1.19658	1.441e-06	-1.44079	-0.923571
50425674	rs77801231	1.80849e-10	-1.01054	-6.54214e-10	9.44522e-06	-0.484191	-6.54214e-10
50425700	rs142549690	2.80734e-10	-9.1304e-11	-0.570796	3.02974e-06	-9.1304e-11	-1.62122
50427480	rs115310229	9.11746e-11	-9.1304e-11	-1.69543	3.1372e-06	-9.1304e-11	-1.58637
50427616	rs62260810	8.66701e-10	0.556491	-6.54214e-10	5.92072e-06	-0.951243	-6.54214e-10
50428138	rs9311451	8.1952e-11	-9.1304e-11	-1.80207	4.57084e-06	-9.1304e-11	-1.21
50428459	rs141566050	2.75536e-10	-0.589486	-6.54214e-10	4.59736e-06	-1.20422	-6.54214e-10
50428478	rs115586086	5.73903e-10	0.144256	-6.54214e-10	5.29722e-06	-1.06252	-6.54214e-10
50428766	rs762897	2.75635e-09	0.304569	1.40889	1.40264e-06	-1.35083	-1.04052
50428885	rs148115848	3.01191e-10	-0.50046	-6.54214e-10	3.99516e-06	-1.34462	-6.54214e-10
50429282	rs762895	1.6075e-09	0.169799	1.00443	9.5202e-07	-1.39769	-1.38118
50429876	rs2236955	1.68823e-09	0.0989016	1.12433	1.43429e-06	-1.47915	-0.889886
50429922	rs79316393	2.21249e-09	1.49367	-6.54214e-10	1.48647e-05	-0.0307123	-6.54214e-10
50430486	rs146280821	8.21111e-11	-9.1304e-11	-1.80013	2.62341e-06	-9.1304e-11	-1.76523
50431142	rs2073496	2.04574e-09	0.219127	1.19618	1.4823e-06	-1.446	-0.890107
50431194	rs2298955	1.84869e-09	0.0820358	1.232	1.34277e-06	-1.48355	-0.951416
50431410	rs734767	1.73386e-09	0.187841	1.06206	1.52725e-06	-1.45491	-0.851323
50431995	rs1107265	2.03916e-09	0.187841	1.22425	1.44672e-06	-1.45491	-0.905495
50433967	rs2282752	2.20493e-09	0.219127	1.27112	1.3905e-06	-1.446	-0.954039
50434984	rs12490042	2.18904e-09	0.169463	1.31355	8.60759e-07	-1.40878	-1.47086
50435832	rs62260811	1.61833e-09	1.18095	-6.54214e-10	9.91271e-06	-0.435883	-6.54214e-10
50436716	rs2282753	2.23992e-09	0.234875	1.27112	1.39685e-06	-1.44144	-0.954039
50436827	rs2282754	2.28367e-09	0.234875	1.29046	1.37479e-06	-1.44144	-0.969957
50437305	rs138650894	1.02043e-10	-1.58281	-6.54214e-10	3.90226e-06	-1.36814	-6.54214e-10
50438073	rs79685183	1.03474e-10	-1.56888	-6.54214e-10	5.76142e-06	-0.978516	-6.54214e-10
50438793	rs7613681	2.72769e-10	0.321026	-0.920605	7.04609e-05	-1.45204	2.9774
50440390	rs2236956	1.97271e-09	0.183349	1.19561	8.99309e-07	-1.39312	-1.44271
50440426	rs2236957	2.45465e-09	0.203449	1.39409	1.3295e-06	-1.45049	-0.99441
50440490	rs77483950	3.37142e-10	-9.1304e-11	-0.387699	0.0615499	-9.1304e-11	8.2979
50440552	rs17606778	6.1858e-10	0.219222	-6.54214e-10	5.27299e-06	-1.0671	-6.54214e-10
50441398	rs144831784	8.25309e-11	-9.1304e-11	-1.79503	3.21187e-06	-9.1304e-11	-1.56285
50441613	rs2236958	2.46997e-09	0.213651	1.39011	8.52867e-07	-1.3828	-1.50606
50441627	rs2236959	2.40563e-09	0.234875	1.34249	1.34626e-06	-1.44144	-0.990929
50442309	rs73833363	8.25372e-11	-9.1304e-11	-1.79495	4.16058e-06	-9.1304e-11	-1.30405
50442524	rs4688722	1.67438e-09	-9.1304e-11	1.21499	2.8957e-05	-9.1304e-11	0.63611
50442800	rs2282755	0.177198	14.0973	5.59505	1.44951e-06	-1.23416	-1.12431
50443329	rs74994278	6.01977e-10	0.192016	-6.54214e-10	5.44e-06	-1.03592	-6.54214e-10
50443341	rs74448976	6.01977e-10	0.192016	-6.54214e-10	5.44e-06	-1.03592	-6.54214e-10
50443601	rs77753325	4.49039e-10	-0.101095	-6.54214e-10	5.58944e-06	-1.00882	-6.54214e-10
50444647	rs369676189	1.54236e-10	-9.1304e-11	-1.16972	8.21081e-06	-9.1304e-11	-0.624249
50444675	rs147367607	1.07509e-10	-1.53063	-6.54214e-10	3.11271e-06	-1.59421	-6.54214e-10
50444683	rs138015072	1.3983e-10	-9.1304e-11	-1.26778	1.00942e-05	-9.1304e-11	-0.417735
50444816	rs147507102	9.61273e-11	-9.1304e-11	-1.64253	0.000724034	-9.1304e-11	3.85514
50444819	rs560181637	9.61273e-11	-9.1304e-11	-1.64253	0.000724034	-9.1304e-11	3.85514
50444820	rs527618603	9.61273e-11	-9.1304e-11	-1.64253	0.000724034	-9.1304e-11	3.85514
50444851	rs11712474	1.07676e-10	-1.52908	-6.54214e-10	6.8544e-06	-0.80481	-6.54214e-10
50445676	rs77798485	2.56866e-10	-0.65965	-6.54214e-10	3.16166e-06	-1.5786	-6.54214e-10
50446441	rs2236960	5.80895e-10	-9.1304e-11	0.156366	6.67074e-06	-9.1304e-11	-0.83197
50446524	rs2236961	2.56201e-09	0.626324	1.01402	1.05164e-06	-1.21677	-1.46258
50447295	rs9828829	2.02536e-11	-1.41578	-1.7841	1.15297e-06	-1.58664	-1.00072
50447973	rs75129392	8.9725e-11	-9.1304e-11	-1.71145	2.91903e-06	-9.1304e-11	-1.65845
50448515	rs2236962	2.71943e-09	0.592923	1.10705	1.0135e-06	-1.2305	-1.48579
50448632	rs2236963	3.53185e-09	0.609591	1.35178	9.49475e-07	-1.22367	-1.55788
50448666	rs62260813	3.05352e-10	-0.486738	-6.54214e-10	3.56326e-06	-1.45903	-6.54214e-10
50448778	rs6767505	1.9654e-11	-1.4512	-1.77873	1.21815e-06	-1.56435	-0.968014
50448947	rs17606896	3.07044e-10	-0.481213	-6.54214e-10	2.61356e-05	0.533598	-6.54214e-10
50449062	rs2236964	2.10493e-09	0.696679	0.747157	1.86103e-06	-1.27948	-0.829087
50449824	rs9839996	8.2612e-11	-9.1304e-11	-1.79405	4.09542e-06	-9.1304e-11	-1.31983
50449951	rs187495655	2.66076e-10	-0.624421	-6.54214e-10	1.57862e-05	0.0294356	-6.54214e-10
50450304	rs80094684	1.3977e-09	1.03438	-6.54214e-10	8.70684e-06	-0.565591	-6.54214e-10
50451146	rs115757282	8.21228e-11	-9.1304e-11	-1.79999	4.10204e-06	-9.1304e-11	-1.31822
50452125	rs76734502	1.49703e-10	-9.1304e-11	-1.19955	2.62196e-06	-9.1304e-11	-1.76578
50452132	rs7626470	8.36549e-11	-9.1304e-11	-1.7815	5.72702e-06	-9.1304e-11	-0.984506
50452237	rs2282756	3.40884e-09	0.534934	1.39099	9.14027e-07	-1.24945	-1.57015
50453456	rs2236965	1.90626e-09	0.679155	0.66554	1.95729e-06	-1.28598	-0.772165
50454771	rs111243025	1.07127e-10	-1.53419	-6.54214e-10	4.33523e-06	-1.26293	-6.54214e-10
50455424	rs79787036	9.32511e-11	-9.1304e-11	-1.67291	2.79038e-06	-9.1304e-11	-1.70352
50455470	rs6446206	2.42137e-09	0.714272	0.869613	1.7216e-06	-1.27292	-0.91353
50455867	rs13087550	3.28047e-09	0.643122	1.24442	9.86417e-07	-1.20981	-1.53357
50456059	rs743754	1.76707e-11	-1.56045	-1.77585	1.22144e-06	-1.57799	-0.951679
50456223	rs143026203	1.07789e-10	-1.52802	-6.54214e-10	7.57286e-06	-0.70513	-6.54214e-10
50456570	rs116375541	3.57628e-10	-0.328709	-6.54214e-10	6.58664e-06	-0.844657	-6.54214e-10
50457227	rs916217	3.77726e-09	0.709256	1.31929	1.00158e-06	-1.18205	-1.54607
50457599	rs7647409	1.76943e-11	-1.55911	-1.77585	1.2203e-06	-1.57892	-0.951679
50457737	rs77495508	3.00341e-10	-0.503286	-6.54214e-10	3.57363e-06	-1.45612	-6.54214e-10
50457993	rs1034409	1.7668e-11	-1.5606	-1.77585	1.22158e-06	-1.57788	-0.951679
50458014	rs114613304	1.00686e-10	-1.59619	-6.54214e-10	3.21944e-06	-1.56049	-6.54214e-10
50459323	rs2236966	8.18753e-11	-9.1304e-11	-1.80301	4.3196e-06	-9.1304e-11	-1.26654
50460510	rs79935684	8.23257e-11	-9.1304e-11	-1.79752	4.00206e-06	-9.1304e-11	-1.34289
50460735	rs145244097	8.30467e-11	-9.1304e-11	-1.7888	3.20033e-06	-9.1304e-11	-1.56645
50461240	rs2236967	3.27094e-09	0.745335	1.13929	1.04273e-06	-1.18287	-1.50499
50461524	rs9875233	8.25129e-11	-9.1304e-11	-1.79525	3.9304e-06	-9.1304e-11	-1.36096
50461774	rs183507293	1.16268e-10	-1.45231	-6.54214e-10	5.05198e-06	-1.10992	-6.54214e-10
50463935	rs1540293	1.64634e-10	0.206692	-1.31117	0.000157229	-1.40895	3.73695
50464335	rs9835537	2.70827e-09	0.747889	0.947972	1.679e-06	-1.26026	-0.951241
50464690	rs41295964	1.0066e-10	-1.59645	-6.54214e-10	4.14575e-06	-1.30762	-6.54214e-10
50465135	rs113669272	1.07624e-10	-1.52956	-6.54214e-10	4.38145e-06	-1.25232	-6.54214e-10
50465975	rs2236968	4.74188e-09	0.778162	1.47782	9.69045e-07	-1.169	-1.59214
50466421	rs138693802	1.02581e-10	-1.57755	-6.54214e-10	4.05578e-06	-1.32956	-6.54214e-10
50466479	rs114397936	5.41983e-10	0.0870318	-6.54214e-10	7.14907e-06	-0.762718	-6.54214e-10
50466545	rs147472537	1.13415e-09	-9.1304e-11	0.825438	1.80271e-05	-9.1304e-11	0.162174
50467412	rs80161213	9.60571e-11	-9.1304e-11	-1.64326	2.64642e-06	-9.1304e-11	-1.75649
50468491	rs2282757	8.32989e-11	-9.1304e-11	-1.78577	5.66807e-06	-9.1304e-11	-0.994851
50468679	rs74740161	8.34121e-11	-9.1304e-11	-1.78441	2.54912e-06	-9.1304e-11	-1.79395
50470047	rs2236969	8.41455e-11	-9.1304e-11	-1.77566	6.01218e-06	-9.1304e-11	-0.935912
50470444	rs2236970	8.30113e-11	-9.1304e-11	-1.78923	3.78698e-06	-9.1304e-11	-1.39813
50470952	rs60391761	8.37418e-11	-9.1304e-11	-1.78047	5.763e-06	-9.1304e-11	-0.978243
50471408	rs11917680	0.194176	14.0826	5.7012	1.53139e-06	-1.2024	-1.10112
50471724	rs3213520	8.20219e-11	-9.1304e-11	-1.80122	4.16799e-06	-9.1304e-11	-1.30227
50472339	rs147121806	1.29325e-10	-1.34587	-6.54214e-10	6.23303e-06	-0.899839	-6.54214e-10
50472890	rs35896972	1.43685e-10	-1.24058	-6.54214e-10	3.2678e-06	-1.54558	-6.54214e-10
50473164	rs28428559	1.71777e-11	-1.58641	-1.77818	1.24508e-06	-1.54565	-0.964851
50473349	rs2236971	5.27756e-09	0.976411	1.38661	1.0995e-06	-1.0826	-1.55224
50473924	rs2236972	1.70136e-11	-1.58294	-1.79125	1.2957e-06	-1.40092	-1.06973
50474284	rs2236973	3.29644e-09	0.862764	1.02963	1.63833e-06	-1.23169	-1.00433
50474574	rs2236974	1.68076e-10	0.205494	-1.28928	0.000186548	-1.42039	3.91938
50474624	rs62260815	9.93395e-10	0.692925	-6.54214e-10	6.16156e-06	-0.911371	-6.54214e-10
50474732	rs28580410	1.76728e-11	-1.55153	-1.78465	1.14296e-06	-1.59181	-1.00428
50475552	rs184258139	8.26412e-11	-9.1304e-11	-1.79369	2.88463e-06	-9.1304e-11	-1.6703
50475802	rs59619552	8.29769e-11	-9.1304e-11	-1.78964	3.7954e-06	-9.1304e-11	-1.39591
50475823	rs79642742	5.83912e-09	2.46413	-6.54214e-10	8.1917e-05	1.67601	-6.54214e-10
50476378	rs743757	3.35291e-09	0.730165	1.17921	1.50131e-06	-1.26695	-1.05641
50477335	rs77226922	8.36802e-11	-9.1304e-11	-1.7812	3.73218e-06	-9.1304e-11	-1.41271
50477707	rs78661034	8.21857e-11	-9.1304e-11	-1.79922	4.6386e-06	-9.1304e-11	-1.19529
50477809	rs11928538	1.10911e-10	-1.49947	-6.54214e-10	4.28786e-06	-1.27391	-6.54214e-10
50477905	rs2282758	4.67665e-09	0.66007	1.58206	8.96592e-07	-1.21824	-1.62061
50477923	rs76985526	5.50147e-10	0.101982	-6.54214e-10	8.70499e-06	-0.565804	-6.54214e-10
50478487	rs12488468	1.25556e-10	-0.145324	-1.23013	4.12164e-05	-1.38148	2.37062
50478854	rs9883635	1.68803e-11	-1.58597	-1.79608	1.14742e-06	-1.54662	-1.04556
50479018	rs9849892	2.3442e-10	-0.75109	-6.54214e-10	4.34377e-06	-1.26096	-6.54214e-10
50479107	rs9812540	8.2845e-11	-9.1304e-11	-1.79123	3.97158e-06	-9.1304e-11	-1.35054
50480102	rs9817768	1.70928e-11	-1.57654	-1.79301	1.39707e-06	-1.37831	-1.01702
50480131	rs9837658	1.71778e-11	-1.57614	-1.78845	1.42616e-06	-1.37701	-0.997701
50480863	rs762898	3.5991e-09	0.633393	1.34684	9.65266e-07	-1.18135	-1.5837
50481035	rs11917269	0.0122251	11.6987	5.31983	1.02179e-06	-1.48354	-1.2246
50481717	rs743756	3.19837e-09	0.492612	1.36958	1.30657e-06	-1.35237	-1.10993
50482994	rs61493458	1.6733e-11	-1.59641	-1.79441	1.24066e-06	-1.48459	-1.02947
50483228	rs28493735	8.3124e-11	-9.1304e-11	-1.78787	3.89703e-06	-9.1304e-11	-1.36949
50483437	rs2236975	4.29291e-09	0.528536	1.62798	8.65038e-07	-1.25654	-1.61814
50483682	rs9834856	8.31604e-11	-9.1304e-11	-1.78743	3.88814e-06	-9.1304e-11	-1.37177
50483683	rs9834579	8.31604e-11	-9.1304e-11	-1.78743	3.88814e-06	-9.1304e-11	-1.37177
50484081	rs117654337	9.371e-11	-9.1304e-11	-1.668	2.52643e-06	-9.1304e-11	-1.80289
50484108	rs9839266	8.44256e-11	-9.1304e-11	-1.77233	3.65125e-06	-9.1304e-11	-1.43463
50484336	rs59167171	8.4483e-11	-9.1304e-11	-1.77165	3.64279e-06	-9.1304e-11	-1.43695
50484688	rs58462551	8.45359e-11	-9.1304e-11	-1.77103	3.63512e-06	-9.1304e-11	-1.43906
50485005	rs71326932	4.79653e-09	0.59469	1.67276	8.66409e-07	-1.24473	-1.62837
50485958	rs2236976	1.71546e-11	-1.57157	-1.79437	1.37934e-06	-1.36251	-1.04558
50485986	rs62260817	4.01515e-09	2.08963	-6.54214e-10	3.43735e-06	-1.495	-6.54214e-10
50486057	rs2236977	1.68107e-11	-1.59604	-1.79015	1.27531e-06	-1.47601	-1.0105
50486114	rs117268912	8.76986e-11	-9.1304e-11	-1.7343	2.67768e-06	-9.1304e-11	-1.74475
50486239	rs2236978	1.7123e-11	-1.57113	-1.79666	1.35106e-06	-1.36116	-1.06765
50486895	rs2236979	3.07784e-09	0.577167	1.24661	1.42846e-06	-1.32291	-1.0502
50487487	rs114541445	1.55132e-10	-1.16393	-6.54214e-10	3.47377e-06	-1.48446	-6.54214e-10
50488278	rs79183523	2.21309e-10	-9.1304e-11	-0.808644	2.53676e-06	-9.1304e-11	-1.79881
50488687	rs9832993	1.66086e-11	-1.59578	-1.80251	1.12848e-06	-1.47222	-1.13661
50488732	rs2236980	8.74396e-11	-9.1304e-11	-1.73726	3.33164e-06	-9.1304e-11	-1.52624
50488845	rs2236981	3.9537e-09	0.560118	1.51409	1.25311e-06	-1.32894	-1.17513
50489143	rs114744033	2.96473e-10	-0.516248	-6.54214e-10	4.42885e-06	-1.24156	-6.54214e-10
50489208	rs9837861	1.70594e-11	-1.5681	-1.8034	1.23254e-06	-1.35213	-1.1685
50489399	rs2236982	1.70634e-11	-1.5681	-1.80317	1.24677e-06	-1.35213	-1.15702
50489989	rs142774456	1.23382e-10	-1.39292	-6.54214e-10	6.22874e-06	-0.900526	-6.54214e-10
50490001	rs116653549	1.09268e-10	-1.5144	-6.54214e-10	3.1195e-06	-1.59203	-6.54214e-10
50490065	rs9880285	8.58657e-11	-9.1304e-11	-1.75542	3.47303e-06	-9.1304e-11	-1.48467
50490244	rs2236983	2.61108e-09	0.355183	1.30413	8.86135e-07	-1.33531	-1.51528
50490594	rs9843693	1.94334e-11	-1.4377	-1.80351	9.62111e-07	-1.59121	-1.17711
50492156	rs2157328	1.70877e-11	-1.56633	-1.80351	1.22827e-06	-1.34698	-1.17711
50492528	rs2187815	1.71874e-11	-1.5605	-1.80352	1.22135e-06	-1.3307	-1.19904
50492653	rs9854585	1.70801e-11	-1.56677	-1.80352	1.20012e-06	-1.34824	-1.19904
50493004	rs77983325	1.11334e-10	-1.49567	-6.54214e-10	6.81717e-06	-0.810256	-6.54214e-10
50493380	rs743859	1.71206e-11	-1.56446	-1.80346	1.20119e-06	-1.34166	-1.20473
50493550	rs743857	2.96666e-09	0.526228	1.26076	1.39335e-06	-1.34079	-1.0572
50494497	rs2282760	3.61357e-09	0.592923	1.39133	9.49689e-07	-1.2305	-1.55082
50494630	rs2282761	8.9062e-11	-9.1304e-11	-1.71887	3.21969e-06	-9.1304e-11	-1.56041
50494940	rs80231164	8.69403e-11	-9.1304e-11	-1.74298	3.37221e-06	-9.1304e-11	-1.51413
50495364	rs116162163	2.9737e-10	-0.513228	-6.54214e-10	3.24108e-06	-1.55379	-6.54214e-10
50495487	rs2236984	3.12594e-09	0.543138	1.29615	1.37752e-06	-1.3349	-1.07452
50496873	rs4688721	3.99626e-09	-9.1304e-11	2.08491	2.52477e-06	-9.1304e-11	-1.80355
50497035	rs4688720	4.07627e-09	0.643212	1.46152	9.36596e-07	-1.22513	-1.57008
50497598	rs78964043	8.98266e-11	-9.1304e-11	-1.71032	3.17515e-06	-9.1304e-11	-1.57434
50498475	rs7649603	1.7194e-11	-1.56098	-1.80266	1.17679e-06	-1.332	-1.23491
50499532	rs9863307	1.71953e-11	-1.5605	-1.80306	1.17517e-06	-1.3307	-1.23759
50499706	rs9863857	8.58406e-11	-9.1304e-11	-1.75571	3.43922e-06	-9.1304e-11	-1.49445
50499727	rs9311453	1.72154e-11	-1.55896	-1.80344	1.24289e-06	-1.32654	-1.18573
50499944	rs34866311	1.34457e-10	-1.30696	-6.54214e-10	3.19357e-06	-1.56856	-6.54214e-10
50500201	rs76312831	2.62984e-10	-0.636109	-6.54214e-10	3.17236e-06	-1.57522	-6.54214e-10
50500270	rs73835503	1.72232e-11	-1.55847	-1.80347	1.2411e-06	-1.32523	-1.18848
50500483	rs78999018	8.90584e-11	-9.1304e-11	-1.71891	3.19049e-06	-9.1304e-11	-1.56952
50500817	rs114982205	1.72808e-10	-1.05602	-6.54214e-10	3.77414e-06	-1.40153	-6.54214e-10
50501365	rs2236985	9.22687e-11	-9.1304e-11	-1.6835	3.03288e-06	-9.1304e-11	-1.62019
50502014	rs2236986	2.91631e-09	-9.1304e-11	1.76987	2.53913e-06	-9.1304e-11	-1.79788
50502031	rs79984120	2.66738e-10	-9.1304e-11	-0.621937	2.52479e-06	-9.1304e-11	-1.80354
50502200	rs116062681	1.22739e-10	-1.39814	-6.54214e-10	3.11442e-06	-1.59366	-6.54214e-10
50502238	rs144991048	1.01683e-10	-9.1304e-11	-1.58634	5.1274e-06	-9.1304e-11	-1.0951
50503170	rs929047	7.80829e-08	0.811184	4.24614	2.69173e-05	-1.1382	1.70126
50504008	rs140768314	1.25258e-10	-9.1304e-11	-1.37783	6.04709e-06	-9.1304e-11	-0.930123
50504514	rs9814606	1.70212e-11	-1.57031	-1.80343	1.16166e-06	-1.3587	-1.22114
50504546	rs2236987	8.82384e-08	0.626997	4.5526	6.23253e-06	-1.30505	0.405132
50504598	rs34547772	1.36592e-10	-1.29121	-6.54214e-10	3.2097e-06	-1.56352	-6.54214e-10
50504896	rs2236988	7.92979e-08	0.812971	4.25979	2.56867e-05	-1.15416	1.67043
50505395	rs2236989	0.151308	13.479	6.05539	1.5049e-06	-1.27792	-1.04305
50505930	rs144881474	5.01705e-10	0.00980773	-6.54214e-10	5.42e-06	-1.03961	-6.54214e-10
50506057	rs113044297	1.02302e-10	-1.58027	-6.54214e-10	4.35401e-06	-1.2586	-6.54214e-10
50506073	rs12637870	0.000166112	7.64175	5.07822	9.46762e-07	-1.45972	-1.32469
50507904	rs150489533	1.25535e-10	-9.1304e-11	-1.37562	6.0662e-06	-9.1304e-11	-0.926968
50508014	rs80316826	9.10756e-11	-9.1304e-11	-1.69651	3.08463e-06	-9.1304e-11	-1.60327
50508213	rs4688719	8.32268e-08	0.84804	4.27308	2.72871e-05	-1.13906	1.71578
50508326	rs11130250	8.16314e-08	0.828684	4.27308	2.75206e-05	-1.13054	1.71578
50508498	rs7642779	1.73925e-11	-1.54979	-1.80237	1.18683e-06	-1.30278	-1.25564
50508820	rs9311455	9.13124e-11	-9.1304e-11	-1.69392	3.07381e-06	-9.1304e-11	-1.60678
50509258	rs74764336	1.09122e-10	-9.1304e-11	-1.51574	2.57408e-06	-9.1304e-11	-1.78421
50509864	rs147400454	9.51739e-11	-9.1304e-11	-1.6525	2.86551e-06	-9.1304e-11	-1.67696
50510503	rs79379501	9.32254e-11	-9.1304e-11	-1.67318	3.39498e-06	-9.1304e-11	-1.5074
50510658	rs2236990	1.76329e-11	-1.53641	-1.80203	1.21727e-06	-1.27049	-1.2626
50510824	rs9990256	1.76449e-11	-1.53573	-1.80203	1.21918e-06	-1.26892	-1.2626
50512804	rs11918571	1.00658e-10	-1.59647	-6.54214e-10	3.46703e-06	-1.4864	-6.54214e-10
50512974	rs73082936	5.25557e-09	2.35884	-6.54214e-10	9.82406e-06	-0.444866	-6.54214e-10
50513157	rs916288	2.09671e-11	-1.50087	-1.66438	1.18906e-06	-0.834137	-1.7224
50513613	rs41291734	7.30107e-09	2.68757	-6.54214e-10	0.000109585	1.967	-6.54214e-10
50513831	rs78431498	1.13993e-10	-1.47206	-6.54214e-10	7.26549e-06	-0.746564	-6.54214e-10
50514612	rs2282762	7.6567e-08	0.470563	4.56715	6.36207e-06	-1.3225	0.443153
50515600	rs13099869	4.66304e-08	0.58344	3.95836	2.19087e-05	-1.20278	1.55996
50515750	rs78997807	1.03387e-10	-9.1304e-11	-1.56973	2.76342e-06	-9.1304e-11	-1.71323
50516599	rs60697422	1.73217e-11	-1.58426	-1.77198	8.93892e-07	-1.40604	-1.43583
50516886	rs74530845	5.14007e-10	-9.1304e-11	0.0340341	9.18072e-06	-9.1304e-11	-0.512595
50517669	rs73082941	2.75802e-10	1.21124	-1.79976	1.16926e-06	-1.00274	-1.57059
50518289	rs562546832	1.12514e-10	-1.48513	-6.54214e-10	3.14623e-06	-1.5835	-6.54214e-10
50518935	rs8180034	3.53544e-08	0.478948	3.78603	2.30937e-05	-1.24069	1.65055
50519141	rs11715725	2.06947e-09	1.42684	-6.54214e-10	5.98566e-06	-0.940335	-6.54214e-10
50519392	rs736471	7.81048e-11	-0.178883	-1.67127	8.14506e-07	-1.40752	-1.52736
50519490	rs114614876	1.37e-10	-1.28822	-6.54214e-10	4.35448e-06	-1.2585	-6.54214e-10
50520128	rs6787890	3.36386e-08	0.352699	3.86253	2.28888e-05	-1.27784	1.67879
50520534	rs116885806	8.41059e-11	-9.1304e-11	-1.77613	2.60474e-06	-9.1304e-11	-1.77237
50520639	rs80049775	2.41866e-10	-9.1304e-11	-0.719819	0.0385954	-9.1304e-11	7.83119
50520695	rs6788459	3.77654e-08	0.398455	3.93249	2.46128e-05	-1.25918	1.73275
50521177	rs2027854	3.66787e-08	0.41436	3.88739	2.50328e-05	-1.25263	1.74311
50521402	rs12492113	1.37229e-08	-0.213196	3.53181	1.60519e-05	-1.45276	1.49889
50522063	rs4688718	1.85337e-09	1.26259	0.0539728	0.000191901	1.31858	1.2087
50522362	rs59101538	1.18641e-10	-9.1304e-11	-1.4321	2.53009e-06	-9.1304e-11	-1.80145
50522718	rs13090170	4.62094e-10	-0.0724361	-6.54214e-10	4.87491e-06	-1.1456	-6.54214e-10
50522877	rs56766970	1.8059e-11	-1.58894	-1.72562	7.34234e-07	-1.42613	-1.61249
50523494	rs1467916	8.2737e-11	-0.313535	-1.479	1.51032e-05	-1.49157	1.47678
50523668	rs1467914	6.30497e-08	-0.159958	5.00343	2.39266e-05	-1.51188	1.95717
50524221	rs6786523	5.39922e-08	-0.0698065	4.7582	2.00818e-05	-1.4801	1.75021
50524558	rs12494849	5.25038e-08	-0.117729	4.77817	1.99496e-05	-1.5014	1.76491
50525017	rs1467913	5.29536e-08	-0.0892288	4.7582	1.98031e-05	-1.49407	1.75021
50525154	rs41499647	2.79386e-05	5.6791	5.25821	1.38647e-06	-1.59092	-0.812018
50525703	rs555012060	1.50977e-10	-9.1304e-11	-1.19108	1.56797e-05	-9.1304e-11	0.0226664
50526129	rs56050567	1.01967e-10	-1.58355	-6.54214e-10	4.03907e-06	-1.33369	-6.54214e-10
50526217	rs114506524	1.07719e-10	-1.52868	-6.54214e-10	4.8003e-06	-1.16102	-6.54214e-10
50526880	rs9867588	8.70904e-08	-0.200189	5.36669	4.14774e-05	-1.52886	2.52431
50527218	rs58432784	7.94732e-11	-0.408637	-1.42415	2.38069e-05	-1.52546	1.96574
50527549	rs35684775	7.89766e-11	-0.420781	-1.41827	2.35486e-05	-1.52841	1.95777
50527874	rs743856	6.51068e-10	-0.38316	0.653571	8.37005e-06	-1.47859	0.873548
50528092	rs763030	8.03843e-08	-0.131905	5.21828	4.58666e-05	-1.5132	2.60924
50528212	rs35829757	7.76381e-11	-0.420781	-1.43536	2.57348e-05	-1.52841	2.04655
50529504	rs147504953	1.0205e-10	-9.1304e-11	-1.58274	2.57241e-06	-9.1304e-11	-1.78486
50529986	rs12494707	1.35933e-08	-9.1304e-11	3.30913	3.9511e-06	-9.1304e-11	-1.35571
50531835	rs79821347	3.68808e-10	-0.297927	-6.54214e-10	3.40217e-06	-1.50529	-6.54214e-10
50532006	rs6807916	6.72781e-11	-0.493533	-1.50584	1.96205e-05	-1.53908	1.78596
50532900	rs73835511	4.84458e-11	-0.527214	-1.80054	1.20269e-06	-1.5521	-0.993036
50534041	rs78342753	1.0066e-10	-1.59646	-6.54214e-10	4.24789e-06	-1.28328	-6.54214e-10
50534129	rs35053615	4.66429e-11	-0.562756	-1.80293	1.12745e-06	-1.55401	-1.05573
50534350	rs7613931	4.61459e-11	-0.574071	-1.80233	1.14451e-06	-1.55628	-1.03844
50534635	rs9814874	6.09872e-09	-1.13933	3.64696	6.94652e-07	-1.53057	-1.56348
50535195	rs35335661	4.71511e-11	-0.551378	-1.80347	1.10062e-06	-1.55168	-1.08215
50535221	rs35986136	4.60912e-11	-0.574071	-1.80351	1.09096e-06	-1.55628	-1.08637
50535915	rs36059704	4.51163e-11	-0.595395	-1.80357	1.063e-06	-1.56042	-1.10819
50536092	rs35198275	4.39288e-11	-0.622073	-1.80356	1.06708e-06	-1.57001	-1.09477
50536273	rs752183	1.83296e-10	0.50568	-1.50278	0.000145709	-1.31949	3.5714
50536297	rs150679923	8.9208e-11	-9.1304e-11	-1.71723	3.29586e-06	-9.1304e-11	-1.53703
50536383	rs71326934	4.39421e-11	-0.622073	-1.80326	1.09493e-06	-1.57001	-1.069
50537048	rs61423002	4.67187e-11	-0.62497	-1.73909	1.32434e-06	-1.56093	-0.887856
50538600	rs61018691	5.35177e-11	-0.546385	-1.68181	1.61764e-06	-1.54187	-0.706864
50538995	rs57361338	4.86043e-11	-0.580436	-1.74406	1.37149e-06	-1.54942	-0.864385
50539185	rs73835516	4.78988e-11	-0.591659	-1.74745	1.34967e-06	-1.55181	-0.878031
50539219	rs1107312	2.04673e-08	-0.753424	4.4718	9.27917e-07	-1.31787	-1.48665
50539263	rs73835517	4.83819e-11	-0.591659	-1.73742	1.37678e-06	-1.55181	-0.858145
50539429	rs116427462	2.39322e-10	-0.730394	-6.54214e-10	1.15223e-05	-0.285413	-6.54214e-10
50539527	rs34860383	4.77914e-11	-0.591659	-1.7497	1.33732e-06	-1.55181	-0.887221
50539595	rs34704833	4.72688e-11	-0.602819	-1.74953	1.29081e-06	-1.55414	-0.920293
50540425	rs36046126	4.66491e-11	-0.613915	-1.75163	1.27692e-06	-1.5564	-0.928848
50541769	rs34762184	4.7381e-11	-0.60265	-1.74733	1.29589e-06	-1.55904	-0.911458
50541915	rs35908181	4.82075e-11	-0.624948	-1.70774	1.20737e-06	-1.55861	-0.982647
50542726	rs3806706	1.94223e-08	-0.632726	4.2987	9.83602e-07	-1.24676	-1.49947
50544417	rs73082948	2.73088e-11	-1.30312	-1.59787	1.55863e-06	-1.59643	-0.689461
50544715	rs12493985	1.90122e-09	-1.0419	2.38394	5.23904e-07	-1.58699	-1.78916
50544811	rs34267788	2.69168e-11	-1.31104	-1.60441	1.53494e-06	-1.59645	-0.704756
50544836	rs34434811	2.70774e-11	-1.30509	-1.60441	1.53489e-06	-1.59649	-0.704756
50544863	rs35864641	2.71136e-11	-1.29301	-1.61515	1.49653e-06	-1.59637	-0.730185
50545833	rs4533647	2.6842e-11	-1.30509	-1.61314	1.48655e-06	-1.59649	-0.736757
50546340	rs750510	2.01504e-09	-1.05048	2.45067	5.21432e-07	-1.58808	-1.79279
50546737	rs62262960	3.07352e-10	-0.480209	-6.54214e-10	5.08099e-06	-1.1042	-6.54214e-10
50546842	rs78395062	1.06155e-10	-1.54331	-6.54214e-10	3.13944e-06	-1.58566	-6.54214e-10
50548895	rs754298	1.80499e-09	-1.26626	2.55637	5.13327e-07	-1.59624	-1.8003
50551417	rs9868262	3.77634e-10	-0.274277	-6.54214e-10	5.06632e-06	-1.10709	-6.54214e-10
50552029	rs4688716	3.48215e-08	-9.1304e-11	4.24979	3.80044e-06	-9.1304e-11	-1.39458
50552866	rs11715134	2.83375e-10	0.764745	-1.32618	0.000611908	-1.20956	4.89644
50553156	rs35694819	9.45586e-11	-0.114679	-1.5443	1.17795e-05	0.309966	-0.573303
50553721	rs4688715	4.16829e-08	-9.1304e-11	4.42964	3.9119e-06	-9.1304e-11	-1.36568
50553764	rs76600689	1.12586e-10	-9.1304e-11	-1.48449	2.59473e-06	-9.1304e-11	-1.77622
50554805	rs116925460	1.30288e-10	-9.1304e-11	-1.33846	2.53371e-06	-9.1304e-11	-1.80002
50554961	rs117258445	8.86351e-11	-9.1304e-11	-1.72368	2.88451e-06	-9.1304e-11	-1.67034
50555065	rs13084476	2.30461e-11	-1.29316	-1.77755	1.10119e-06	-1.59587	-1.03744
50555933	rs17050991	1.45837e-08	-0.638699	4.01816	1.10216e-06	-1.18548	-1.44695
50556503	rs77516299	1.77806e-10	-9.1304e-11	-1.02751	2.82078e-06	-9.1304e-11	-1.69269
50556581	rs12491812	1.24198e-08	-0.828534	4.04737	9.65095e-07	-1.30623	-1.459
50558176	rs57591074	8.5499e-10	-9.1304e-11	0.542886	2.54542e-06	-9.1304e-11	-1.7954
50558373	rs79402695	1.8974e-10	-0.962548	-6.54214e-10	4.05821e-06	-1.32896	-6.54214e-10
50558817	rs61574029	1.57719e-08	-0.688954	4.14673	1.08052e-06	-1.21817	-1.43409
50559237	rs79321595	1.91947e-10	-0.950986	-6.54214e-10	4.13094e-06	-1.3112	-6.54214e-10
50560201	rs61613532	1.45138e-08	-0.816857	4.19151	1.00104e-06	-1.29903	-1.42963
50560466	rs146695916	1.97423e-10	-0.922853	-6.54214e-10	4.56278e-06	-1.21177	-6.54214e-10
50560498	rs61193866	1.37254e-08	-0.800004	4.1188	9.9961e-07	-1.28859	-1.4415
50560558	rs72938758	1.59362e-08	-0.723366	4.19151	1.06162e-06	-1.24027	-1.42963
50560693	rs4688714	4.03322e-11	-0.73966	-1.77139	3.70245e-06	-1.51537	0.0946664
50560821	rs149000659	1.23279e-10	-9.1304e-11	-1.39375	8.14516e-06	-9.1304e-11	-0.632276
50562042	rs11720093	8.39221e-11	-0.361733	-1.41658	0.000331855	-1.53512	4.61012
50562529	rs150346039	1.3646e-10	-9.1304e-11	-1.29217	2.96272e-06	-9.1304e-11	-1.64359
50562566	rs12487817	1.9086e-08	-0.634454	4.28296	1.15081e-06	-1.1827	-1.40653
50564170	rs12486143	1.94739e-08	-0.605115	4.27374	1.15868e-06	-1.16338	-1.41903
50565137	rs750453	2.119e-09	-1.10836	2.55885	5.18502e-07	-1.58649	-1.80002
50566497	rs4688713	1.28914e-08	-0.62926	3.88538	1.04813e-06	-1.17929	-1.5034
50566535	rs6766638	1.5327e-08	-0.616212	4.04538	1.10074e-06	-1.17071	-1.46301
50566730	rs114783302	1.09021e-10	-1.51666	-6.54214e-10	3.25567e-06	-1.5493	-6.54214e-10
50567007	rs34756253	2.59926e-11	-1.28703	-1.66337	1.32447e-06	-1.59556	-0.853126
50567736	rs11719998	1.48706e-09	-1.08436	2.18071	5.24276e-07	-1.58281	-1.79263
50568188	rs73835531	1.12163e-08	-0.752929	3.86985	9.79239e-07	-1.25906	-1.49162
50569152	rs67425923	2.25079e-11	-1.46452	-1.62982	1.5182e-06	-1.54351	-0.768664
50569775	rs17050995	1.03985e-08	-0.828637	3.86985	9.34067e-07	-1.30629	-1.49162
50570449	rs142922893	1.57175e-10	-1.15084	-6.54214e-10	4.58027e-06	-1.20794	-6.54214e-10
50570552	rs144954862	2.21334e-10	-0.808531	-6.54214e-10	3.1058e-06	-1.59643	-6.54214e-10
50571585	rs7652260	5.857e-11	-0.42615	-1.71183	1.34428e-06	-1.36947	-1.06438
50573756	rs529380973	9.39338e-11	-9.1304e-11	-1.66561	2.81039e-06	-9.1304e-11	-1.69638
50574213	rs398703	1.57026e-09	-1.25401	2.4048	5.1255e-07	-1.59648	-1.80158
50574367	rs7628500	2.09939e-10	-0.861386	-6.54214e-10	3.60272e-06	-1.44801	-6.54214e-10
50575312	rs12491425	2.12849e-09	-1.26775	2.72272	5.11643e-07	-1.59628	-1.80355
50575898	rs4688712	1.45673e-09	-1.24717	2.32291	5.13676e-07	-1.59648	-1.79939
50576839	rs628081	8.39861e-10	-1.46425	1.98928	5.70858e-07	-1.54113	-1.74919
50577415	rs13091933	1.95796e-11	-1.45829	-1.77542	1.09352e-06	-1.57606	-1.06424
50578281	rs17051000	1.08556e-08	-0.910726	3.99495	9.3601e-07	-1.32041	-1.47542
50578579	rs146714917	5.02364e-10	0.0111207	-6.54214e-10	4.27745e-06	-1.27634	-6.54214e-10
50579050	rs6784166	2.16494e-11	-1.41313	-1.72009	1.11588e-06	-1.59085	-1.02921
50579086	rs78393402	1.36116e-10	-1.2947	-6.54214e-10	6.0433e-06	-0.93075	-6.54214e-10
50579382	rs73084740	1.3767e-10	-1.28334	-6.54214e-10	0.0001075	1.94779	-6.54214e-10
50579906	rs35714264	2.15393e-11	-1.42255	-1.71577	1.13256e-06	-1.58905	-1.01617
50580658	rs420536	1.75382e-11	-1.5706	-1.77322	1.15425e-06	-1.26678	-1.31947
50581248	rs391620	2.15395e-09	-1.33883	2.80569	5.13815e-07	-1.59206	-1.80353
50581957	rs12494094	1.02852e-08	-0.964697	3.99495	9.04865e-07	-1.35425	-1.47542
50584640	rs77462565	3.012e-10	-0.500429	-6.54214e-10	4.95406e-06	-1.12949	-6.54214e-10
50584999	rs13076850	3.09192e-11	-1.38698	-1.38985	2.0374e-06	-1.59632	-0.421708
50585013	rs116890310	9.03933e-11	-9.1304e-11	-1.70403	2.68402e-06	-9.1304e-11	-1.74239
50585347	rs117219453	1.97009e-09	-9.1304e-11	1.37763	1.53295e-05	-9.1304e-11	8.16705e-05
50587075	rs139606809	9.89456e-11	-9.1304e-11	-1.61363	2.77497e-06	-9.1304e-11	-1.70906
50588025	rs4640555	2.82678e-08	-9.1304e-11	4.04128	3.67839e-06	-9.1304e-11	-1.42723
50588176	rs56170012	1.12212e-08	-1.01936	4.13672	8.82832e-07	-1.44461	-1.40971
50589366	rs60552073	1.08102e-08	-0.893748	3.97379	9.69746e-07	-1.3096	-1.45083
50589455	rs399484	2.9051e-11	-1.37551	-1.46364	1.73118e-06	-1.59588	-0.585021
50589611	rs73084757	1.44412e-10	-1.23553	-6.54214e-10	0.000125752	2.10461	-6.54214e-10
50590628	rs4688710	1.01815e-08	-0.911946	3.93207	9.55009e-07	-1.32118	-1.45455
50590675	rs809454	8.05536e-10	-1.14922	1.63252	5.203e-07	-1.59198	-1.79107
50590946	rs6787521	3.37317e-11	-1.3533	-1.33646	1.67778e-06	-1.59516	-0.617062
50591727	rs11130252	2.83555e-11	-1.46255	-1.40083	2.12872e-06	-1.57441	-0.399769
50591856	rs143367823	8.19201e-11	-9.1304e-11	-1.80246	3.97824e-06	-9.1304e-11	-1.34886
50592359	rs55913858	1.59517e-10	-1.13605	-6.54214e-10	3.26646e-06	-1.54599	-6.54214e-10
50592504	rs56116307	1.78319e-09	1.27795	-6.54214e-10	1.15716e-05	-0.281149	-6.54214e-10
50592768	rs443030	8.64729e-10	-1.23551	1.78973	5.14977e-07	-1.59649	-1.79685
50592877	rs56153510	1.53072e-10	-1.1773	-6.54214e-10	3.24272e-06	-1.55329	-6.54214e-10
50593844	rs17051014	1.34955e-10	-9.1304e-11	-1.30326	0.0394853	-9.1304e-11	7.85398
50594734	rs35690191	2.84228e-11	-1.3533	-1.50771	1.59155e-06	-1.59516	-0.669829
50594807	rs115287501	2.57616e-10	-0.656735	-6.54214e-10	4.17363e-06	-1.30091	-6.54214e-10
50594812	rs665912	1.94317e-11	-1.5149	-1.7264	2.49828e-06	-1.00283	-0.811271
50594836	rs129310	1.24248e-09	-1.17165	2.08831	5.13964e-07	-1.59397	-1.80133
50595141	rs2269506	2.54321e-10	0.9454	-1.61501	0.000600798	-0.91217	4.58073
50595281	rs13083004	2.83872e-11	-1.34243	-1.51983	1.553e-06	-1.59584	-0.693676
50596824	rs118103718	2.6353e-11	-1.2249	-1.71172	1.46018e-06	-0.672774	-1.67836
50597092	rs1034405	3.04541e-11	-1.26282	-1.52917	1.50887e-06	-1.59179	-0.726554
50597948	rs2269505	1.39731e-09	-1.10978	2.14388	5.16862e-07	-1.58727	-1.80241
50598047	rs35655236	2.81809e-11	-1.3479	-1.52166	1.54785e-06	-1.59553	-0.6973
50598396	rs41291736	1.47077e-10	-1.21724	-6.54214e-10	3.20358e-06	-1.56543	-6.54214e-10
50599491	rs34399912	2.95673e-11	-1.28574	-1.53579	1.50738e-06	-1.59386	-0.725467
50599511	rs113014003	7.55841e-10	0.419628	-6.54214e-10	0.000104168	1.91631	-6.54214e-10
50603713	rs114644068	1.25412e-10	-1.3766	-6.54214e-10	3.76248e-06	-1.40462	-6.54214e-10
50604818	rs80068458	1.01503e-10	-1.58812	-6.54214e-10	4.94374e-06	-1.13158	-6.54214e-10
50605622	rs145852774	9.12236e-10	0.607695	-6.54214e-10	1.32037e-05	-0.149201	-6.54214e-10
50605805	rs146634968	1.08369e-10	-9.1304e-11	-1.52266	2.59529e-06	-9.1304e-11	-1.776
50605877	rs34166957	1.81294e-10	-1.00808	-6.54214e-10	3.69269e-06	-1.42335	-6.54214e-10
50606374	rs3804627	1.56994e-09	-1.07338	2.22397	5.22285e-07	-1.57587	-1.80337
50606807	rs2232245	1.50007e-10	-1.19752	-6.54214e-10	3.22228e-06	-1.55961	-6.54214e-10
50607064	rs34584636	2.86618e-11	-1.29179	-1.56084	1.43184e-06	-1.59439	-0.776353
50607198	rs186122455	9.27914e-11	-9.1304e-11	-1.67785	3.04523e-06	-9.1304e-11	-1.61612
50608448	rs2227293	1.32775e-08	-0.754656	4.04028	1.07804e-06	-1.21846	-1.4361
50608480	rs2227292	2.87822e-08	-9.1304e-11	4.05931	3.66339e-06	-9.1304e-11	-1.43131
50609808	rs2355321	2.83475e-11	-1.29179	-1.57187	1.39953e-06	-1.59439	-0.799173
50610696	rs417592	1.5662e-09	-1.08414	2.23235	5.19657e-07	-1.58085	-1.80344
50611721	rs112970572	7.28215e-09	2.68498	-6.54214e-10	0.000162373	2.36019	-6.54214e-10
50612658	rs399971	1.61103e-09	-1.04015	2.21657	5.25974e-07	-1.56887	-1.80334
50612876	rs183180224	9.03286e-11	-9.1304e-11	-1.70475	2.60634e-06	-9.1304e-11	-1.77175
50613893	rs62262965	1.49016e-10	-1.20415	-6.54214e-10	3.21586e-06	-1.56161	-6.54214e-10
50614688	rs2227280	2.90615e-11	-1.27346	-1.56533	1.42117e-06	-1.59262	-0.785598
50615472	rs116108034	6.55734e-10	0.277551	-6.54214e-10	2.26482e-05	0.39038	-6.54214e-10
50615539	rs388483	5.81006e-11	-0.368073	-1.77795	5.26133e-06	-1.43641	0.367095
50616538	rs139853420	1.03318e-10	-1.57039	-6.54214e-10	3.65508e-06	-1.43358	-6.54214e-10
50616646	rs17787569	2.89855e-11	-1.27346	-1.56794	1.41349e-06	-1.59262	-0.791017
50616783	rs2269507	2.86922e-11	-1.28574	-1.56583	1.41793e-06	-1.59386	-0.786645
50617422	rs762889	2.90756e-08	-9.1304e-11	4.06945	3.69828e-06	-9.1304e-11	-1.42183
50617502	rs2232253	2.90468e-11	-1.27346	-1.56583	1.41968e-06	-1.59262	-0.786645
50620043	rs2285090	1.30173e-08	-0.849211	4.11504	1.03214e-06	-1.28089	-1.41717
50623193	rs3752449	2.98449e-08	-9.1304e-11	4.09556	3.69716e-06	-9.1304e-11	-1.42213
50623376	rs76995058	1.05937e-10	-9.1304e-11	-1.54536	2.58235e-06	-9.1304e-11	-1.781
50623575	rs3749265	1.55199e-08	-0.654131	4.09581	1.17054e-06	-1.15016	-1.42207
50623676	rs1894459	1.51798e-08	-0.657097	4.07661	1.16248e-06	-1.1522	-1.42694
50624872	rs67588094	2.87981e-11	-1.27346	-1.57443	1.39454e-06	-1.59262	-0.804512
50625521	rs695170	1.72914e-09	-1.04015	2.28732	5.25856e-07	-1.56887	-1.80356
50627050	rs79192940	1.56177e-08	-0.647853	4.09581	1.17561e-06	-1.14584	-1.42207
50627339	rs4688709	3.04213e-08	-9.1304e-11	4.11469	3.71523e-06	-9.1304e-11	-1.41726
50628029	rs34646335	1.82547e-10	-1.00119	-6.54214e-10	3.12935e-06	-1.58887	-6.54214e-10
50628537	rs34889917	2.94075e-11	-1.24818	-1.57878	1.38634e-06	-1.58943	-0.813605
50628931	rs441516	1.67686e-09	-1.03168	2.24815	5.26888e-07	-1.56695	-1.80351
50629340	rs59949730	2.8975e-11	-1.26094	-1.58083	1.378e-06	-1.59115	-0.817921
50629659	rs12494326	1.06253e-08	-1.05225	4.11504	9.09656e-07	-1.40722	-1.41717
50629756	rs141067988	1.15178e-10	-9.1304e-11	-1.46173	3.08777e-06	-9.1304e-11	-1.60225
50629978	rs2239750	2.98449e-08	-9.1304e-11	4.09556	3.69716e-06	-9.1304e-11	-1.42213
50630221	rs67813889	2.92049e-11	-1.25304	-1.58083	1.37975e-06	-1.58987	-0.817921
50630814	rs34202063	2.85502e-11	-1.27346	-1.58308	1.36947e-06	-1.59262	-0.822658
50630938	rs77461480	1.54404e-10	-9.1304e-11	-1.16863	2.79075e-06	-9.1304e-11	-1.70339
50631800	rs2355323	1.80316e-09	-1.03168	2.32077	5.26913e-07	-1.56695	-1.80347
50632070	rs117295690	9.56615e-11	-9.1304e-11	-1.64739	2.52579e-06	-9.1304e-11	-1.80315
50632474	rs146753195	1.65692e-10	-1.09807	-6.54214e-10	3.18673e-06	-1.57071	-6.54214e-10
50632595	rs140440099	1.78604e-10	-1.02303	-6.54214e-10	3.21838e-06	-1.56082	-6.54214e-10
50632870	rs13094336	2.84112e-11	-1.26094	-1.60048	1.30404e-06	-1.59115	-0.873086
50633835	rs61316441	1.04514e-08	-1.04952	4.09581	9.06668e-07	-1.40561	-1.42207
50634026	rs4688707	1.04514e-08	-1.04952	4.09581	9.06668e-07	-1.40561	-1.42207
50635008	rs114158393	1.00657e-10	-1.59649	-6.54214e-10	3.61495e-06	-1.44462	-6.54214e-10
50635553	rs7646236	1.8186e-09	-1.02315	2.32077	5.27954e-07	-1.56498	-1.80347
50635590	rs73086963	1.46172e-09	1.07916	-6.54214e-10	1.0632e-05	-0.365829	-6.54214e-10
50636111	rs201198	3.08867e-11	-1.19637	-1.58151	1.37093e-06	-1.58125	-0.832962
50636364	rs201197	3.07418e-11	-1.19637	-1.58621	1.35748e-06	-1.58125	-0.842823
50636916	rs114344914	5.80103e-10	0.155002	-6.54214e-10	4.67595e-06	-1.18727	-6.54214e-10
50637070	rs201196	3.07418e-11	-1.19637	-1.58621	1.35748e-06	-1.58125	-0.842823
50637383	rs71326937	2.89335e-11	-1.25459	-1.58861	1.33843e-06	-1.59032	-0.847883
50637469	rs453570	1.8186e-09	-1.02315	2.32077	5.27954e-07	-1.56498	-1.80347
50640830	rs490634	3.0839e-11	-1.23697	-1.54245	1.2608e-06	-1.58585	-0.912108
50641182	rs117543888	1.078e-10	-9.1304e-11	-1.52793	2.76653e-06	-9.1304e-11	-1.71211
50642975	rs201194	2.94718e-11	-1.27377	-1.551	1.23232e-06	-1.59284	-0.927959
50643305	rs201193	1.84921e-09	-1.10932	2.42363	5.21651e-07	-1.58013	-1.80033
50644134	rs175634	1.74658e-09	-1.15039	2.4076	5.16156e-07	-1.59029	-1.80076
50644221	rs74957911	8.55383e-11	-9.1304e-11	-1.75924	3.66893e-06	-9.1304e-11	-1.4298
50644343	rs117227840	1.08445e-10	-9.1304e-11	-1.52196	2.78547e-06	-9.1304e-11	-1.70528
50644507	rs114038753	1.42243e-10	-1.25066	-6.54214e-10	6.40578e-06	-0.872499	-6.54214e-10
50645158	rs2239753	1.16544e-08	-0.908459	4.06369	9.64955e-07	-1.31897	-1.44641
50645413	rs2239752	1.07396e-08	-0.928084	4.00158	9.2328e-07	-1.33138	-1.47814
50645689	rs143786338	1.57425e-10	-1.14925	-6.54214e-10	4.91097e-06	-1.13823	-6.54214e-10
50646863	rs78292306	1.65109e-10	-1.1016	-6.54214e-10	4.75399e-06	-1.17072	-6.54214e-10
50647343	rs1872184	5.65143e-09	-1.16183	3.59329	8.72959e-07	-1.3105	-1.55506
50647888	rs2239751	5.41642e-09	-1.25759	3.64657	7.26251e-07	-1.50603	-1.54353
50648722	rs114161669	1.18409e-10	-1.43406	-6.54214e-10	3.56688e-06	-1.45801	-6.54214e-10
50649370	rs6768300	3.20073e-11	-1.13344	-1.6088	1.14359e-06	-1.55672	-1.0388
50649499	rs414171	1.67091e-09	-1.16271	2.37562	5.19695e-07	-1.58269	-1.80152
50650892	rs809451	3.19998e-11	-1.14756	-1.59491	1.1864e-06	-1.56078	-0.997989
50651395	rs743753	6.52301e-09	-1.26092	3.83581	7.56913e-07	-1.50775	-1.50045
50651751	rs873985	1.81244e-10	-1.00836	-6.54214e-10	3.176e-06	-1.57408	-6.54214e-10
50652201	rs138788385	1.14083e-10	-9.1304e-11	-1.47128	6.8111e-06	-9.1304e-11	-0.811147
50652469	rs1076904	1.96843e-10	-0.925796	-6.54214e-10	3.83211e-06	-1.38629	-6.54214e-10
50654322	rs147430081	2.3144e-10	-9.1304e-11	-0.763884	4.90632e-06	-9.1304e-11	-1.13918
50657660	rs34632971	2.9226e-11	-1.22639	-1.60676	1.10763e-06	-1.57952	-1.04796
50657826	rs375544	1.57917e-09	-1.16984	2.32629	5.18555e-07	-1.58394	-1.80247
50658211	rs62263011	3.05918e-09	1.8177	-6.54214e-10	3.54164e-06	-1.46511	-6.54214e-10
50658512	rs813243	1.53443e-09	-1.1909	2.31861	5.16757e-07	-1.58733	-1.80255
50659586	rs66867590	2.86908e-11	-1.23276	-1.61887	1.12338e-06	-1.58086	-1.0325
50659625	rs116923890	9.71513e-11	-9.1304e-11	-1.63193	2.5528e-06	-9.1304e-11	-1.79251
50660331	rs3792323	2.05525e-08	-9.1304e-11	3.72254	3.35139e-06	-9.1304e-11	-1.52032
50662081	rs3804628	2.85895e-11	-1.23276	-1.62241	1.11527e-06	-1.58086	-1.03975
50662845	rs71326939	1.40917e-10	-1.26003	-6.54214e-10	3.35657e-06	-1.51878	-6.54214e-10
50662932	rs3804629	8.18321e-11	-9.1304e-11	-1.80353	2.75789e-06	-9.1304e-11	-1.71523
50663332	rs79176091	1.55617e-10	-1.1608	-6.54214e-10	3.35404e-06	-1.51953	-6.54214e-10
50663574	rs3792325	3.30236e-09	-1.10872	3.0029	5.68107e-07	-1.56411	-1.73104
50663629	rs616589	4.53768e-09	-1.12904	3.341	5.85894e-07	-1.57191	-1.6924
50663761	rs3792327	8.18836e-11	-9.1304e-11	-1.80291	4.63475e-06	-9.1304e-11	-1.19612
50664139	rs3792328	1.59048e-09	-1.16271	2.32629	5.19203e-07	-1.58269	-1.80247
50665514	rs59909173	1.04376e-10	-9.1304e-11	-1.5602	2.7248e-06	-9.1304e-11	-1.7273
50666243	rs115269729	1.39523e-10	-1.26997	-6.54214e-10	6.22852e-06	-0.900561	-6.54214e-10
50667463	rs34846525	2.83954e-11	-1.23276	-1.62922	1.0997e-06	-1.58086	-1.05381
50668532	rs616689	4.56221e-09	-1.39584	3.6132	6.85392e-07	-1.56281	-1.54465
50668547	rs41308269	1.04828e-10	-1.55589	-6.54214e-10	3.57886e-06	-1.45466	-6.54214e-10
50669191	rs17051038	8.94462e-11	-9.1304e-11	-1.71457	4.68489e-06	-9.1304e-11	-1.18536
50669655	rs55852549	1.3741e-10	-1.28523	-6.54214e-10	3.14939e-06	-1.58249	-6.54214e-10
50670078	rs2040397	2.59161e-11	-1.16142	-1.79192	1.80965e-06	-0.756734	-1.37984
50670793	rs58427389	2.12995e-08	-9.1304e-11	3.75823	3.33959e-06	-9.1304e-11	-1.52385
50671362	rs3804632	1.62193e-09	-1.14826	2.33143	5.20454e-07	-1.58002	-1.80274
50671766	rs112256201	5.56723e-09	2.41645	-6.54214e-10	0.000138289	2.19964	-6.54214e-10
50672500	rs147064444	1.08706e-10	-1.51956	-6.54214e-10	3.49462e-06	-1.47848	-6.54214e-10
50673010	rs9868889	5.23188e-09	-1.35616	3.71048	7.00423e-07	-1.5455	-1.54027
50673138	rs13084771	2.88086e-11	-1.21996	-1.62757	1.10649e-06	-1.57812	-1.05039
50673525	rs150151525	1.91968e-10	-9.1304e-11	-0.950877	0.308819	-9.1304e-11	9.91081
50673526	rs138636117	1.88276e-10	-9.1304e-11	-0.970297	0.287284	-9.1304e-11	9.83853
50673928	rs448028	1.66142e-09	-1.14826	2.35549	5.20455e-07	-1.58002	-1.80274
50674468	rs396302	1.75578e-09	-1.14826	2.41072	5.20031e-07	-1.58002	-1.80355
50674912	rs137893299	8.36357e-11	-9.1304e-11	-1.78173	2.99903e-06	-9.1304e-11	-1.63141
50674940	rs650655	5.176e-09	-1.3669	3.71048	6.97013e-07	-1.55038	-1.54027
50675516	rs78685844	8.57864e-09	-9.1304e-11	2.84883	4.36994e-06	-9.1304e-11	-1.25495
50676596	rs443436	1.636e-09	-1.15551	2.34732	5.19869e-07	-1.58138	-1.8025
50677055	rs685887	3.54638e-10	-0.337107	-6.54214e-10	3.28807e-06	-1.5394	-6.54214e-10
50678280	rs13096264	2.87722e-11	-1.22639	-1.62241	1.11676e-06	-1.57952	-1.03975
50678499	rs13096772	2.8624e-11	-1.22639	-1.62757	1.10495e-06	-1.57952	-1.05039
50678659	rs808148	5.25912e-09	-1.37003	3.72955	6.98954e-07	-1.55177	-1.5361
50678732	rs808149	1.70385e-09	-1.16271	2.39515	5.19378e-07	-1.58269	-1.80213
50678967	rs79850873	6.91204e-10	0.330231	-6.54214e-10	8.18211e-06	-0.62775	-6.54214e-10
50679244	rs6791880	2.82979e-11	-1.23276	-1.63266	1.09186e-06	-1.58086	-1.06096
50680114	rs6783922	5.20513e-09	-1.37151	3.72071	7.01209e-07	-1.55243	-1.53222
50680130	rs6771348	5.20513e-09	-1.37151	3.72071	7.01209e-07	-1.55243	-1.53222
50680386	rs71326941	1.72246e-11	-1.55868	-1.80319	1.53593e-06	-0.880227	-1.42034
50680490	rs4476497	5.20513e-09	-1.37151	3.72071	7.01209e-07	-1.55243	-1.53222
50680758	rs9682401	1.59867e-09	-1.16271	2.33143	5.19065e-07	-1.58269	-1.80274
50681336	rs745356	5.28835e-09	-1.37299	3.73805	7.03457e-07	-1.55309	-1.52836
50682815	rs147674866	1.0655e-10	-1.53959	-6.54214e-10	3.56932e-06	-1.45733	-6.54214e-10
50683809	rs876105	5.08003e-09	-1.37594	3.7008	7.0224e-07	-1.55438	-1.5288
50683977	rs876104	4.84812e-09	-1.37755	3.65569	6.98829e-07	-1.55508	-1.53297
50684011	rs876103	5.42238e-09	-1.37594	3.76602	7.02784e-07	-1.55438	-1.52803
50684811	rs11711534	7.82831e-11	-0.300821	-1.54705	5.80931e-07	-1.53147	-1.74135
50684999	rs60877431	5.96069e-09	-1.2825	3.76724	7.3314e-07	-1.53902	-1.5011
50685642	rs9879397	4.76347e-09	-1.37594	3.63646	6.91874e-07	-1.55438	-1.54368
50685690	rs79159165	1.92055e-08	-9.1304e-11	3.65475	3.28719e-06	-9.1304e-11	-1.53967
50686062	rs1385025	9.60661e-10	-1.52136	2.18078	5.23739e-07	-1.5731	-1.80337
50686198	rs11130254	3.79294e-10	-0.269892	-6.54214e-10	4.19347e-06	-1.29617	-6.54214e-10
50686517	rs2170840	5.18082e-09	-1.41045	3.75496	6.90702e-07	-1.56863	-1.53112
50686747	rs115482549	1.04549e-10	-1.55855	-6.54214e-10	3.52949e-06	-1.46855	-6.54214e-10
50687825	rs6446208	4.76826e-09	-1.39362	3.65515	7.00918e-07	-1.5619	-1.52317
50687862	rs12491440	5.52311e-09	-1.27599	3.68448	7.31303e-07	-1.51542	-1.52721
50688640	rs112870327	1.44273e-10	-1.23649	-6.54214e-10	6.5956e-06	-0.843298	-6.54214e-10
50689039	rs12489607	5.40633e-09	-1.31229	3.69941	7.20878e-07	-1.53313	-1.52385
50690570	rs4688705	5.01391e-09	-1.41448	3.72625	6.94724e-07	-1.57018	-1.52376
50691887	rs145436636	2.0237e-10	-0.898106	-6.54214e-10	1.27138e-05	-0.187012	-6.54214e-10
50692172	rs7637429	1.36079e-10	-1.29497	-6.54214e-10	3.14308e-06	-1.5845	-6.54214e-10
50692394	rs4261877	3.64547e-11	-0.935944	-1.67619	1.27182e-05	-1.47707	1.2904
50692835	rs12492540	5.73054e-09	-1.25405	3.69941	7.42037e-07	-1.5042	-1.52385
50693407	rs34492910	2.76444e-11	-1.27519	-1.61359	1.1241e-06	-1.59098	-1.02174
50693838	rs77563310	1.58909e-10	-1.13987	-6.54214e-10	3.11458e-06	-1.59361	-6.54214e-10
50693998	rs17051043	5.74854e-09	-1.26945	3.71795	7.39283e-07	-1.51211	-1.51966
50694626	rs17051045	5.80027e-09	-1.26945	3.72691	7.36366e-07	-1.51211	-1.52361
50694706	rs78292799	1.03122e-10	-1.57229	-6.54214e-10	5.50912e-06	-1.0233	-6.54214e-10
50695135	rs900735	1.51562e-09	-1.21853	2.33391	5.14416e-07	-1.59228	-1.80214
50695362	rs728902	5.63373e-09	-1.27273	3.70105	7.35241e-07	-1.51377	-1.52348
50695409	rs728901	1.51562e-09	-1.21853	2.33391	5.14416e-07	-1.59228	-1.80214
50695772	rs1013233	1.59799e-09	-1.20492	2.37322	5.15605e-07	-1.59074	-1.80138
50696023	rs72942785	5.66201e-09	-1.26772	3.70105	7.37112e-07	-1.51123	-1.52348
50697043	rs12492093	5.68481e-09	-1.27101	3.70836	7.3273e-07	-1.5129	-1.52778
50697541	rs78104031	5.86708e-10	0.166324	-6.54214e-10	5.61918e-06	-1.00351	-6.54214e-10
50697693	rs57910827	5.86952e-09	-1.25759	3.72691	7.40858e-07	-1.50603	-1.52361
50698155	rs12492982	4.80746e-09	-1.39837	3.66809	6.91901e-07	-1.56969	-1.52832
50698195	rs113739481	3.60117e-09	1.98081	-6.54214e-10	0.000330824	3.07188	-6.54214e-10
50698231	rs35531616	2.86917e-11	-1.25074	-1.60085	1.15742e-06	-1.58738	-0.996127
50698236	rs34390947	2.81132e-11	-1.26917	-1.6028	1.14973e-06	-1.59016	-1.00001
50699192	rs35429015	2.81679e-11	-1.26917	-1.60085	1.1542e-06	-1.59016	-0.996127
50699383	rs55996371	1.42266e-10	-1.2505	-6.54214e-10	3.16271e-06	-1.57827	-6.54214e-10
50699715	rs11716398	1.46554e-09	-1.19802	2.2798	5.15492e-07	-1.58988	-1.80246
50699836	rs36011798	2.80484e-11	-1.27519	-1.59908	1.15736e-06	-1.59098	-0.992588
50700288	rs72942794	5.7822e-09	-1.2489	3.70323	7.46607e-07	-1.50152	-1.5204
50701090	rs77124719	2.72489e-11	-1.26917	-1.63402	1.12157e-06	-1.59016	-1.02481
50701250	rs80033764	2.32424e-09	-1.30638	2.84933	1.39418e-05	-0.419286	0.324474
50701801	rs34848480	1.47863e-09	-1.20492	2.29559	5.1519e-07	-1.59074	-1.80218
50701942	rs369008921	8.19044e-11	-9.1304e-11	-1.80265	2.54815e-06	-9.1304e-11	-1.79433
50702484	rs68191286	2.83751e-11	-1.26917	-1.59353	1.17113e-06	-1.59016	-0.981567
50702510	rs6794155	5.32844e-09	-1.38494	3.75755	7.1424e-07	-1.55826	-1.50798
50702933	rs181265123	1.29102e-10	-9.1304e-11	-1.3476	8.76452e-06	-9.1304e-11	-0.558989
50703275	rs61549968	2.74328e-11	-1.30294	-1.59353	1.16876e-06	-1.59219	-0.981567
50703289	rs59036236	5.80982e-09	-1.26267	3.72178	7.44432e-07	-1.50865	-1.51618
50703635	rs2076927	5.78057e-09	-1.26772	3.72178	7.42513e-07	-1.51123	-1.51618
50703858	rs751851	1.45375e-09	-1.24505	2.31875	5.1339e-07	-1.59465	-1.80177
50704132	rs62263042	1.36689e-10	-1.2905	-6.54214e-10	3.14593e-06	-1.58359	-6.54214e-10
50705454	rs74422202	1.20425e-10	-1.41717	-6.54214e-10	3.2119e-06	-1.56284	-6.54214e-10
50705872	rs12486717	6.10687e-09	-1.22953	3.73849	7.60388e-07	-1.49127	-1.51236
50706496	rs1971976	1.50297e-09	-1.21176	2.31875	5.14988e-07	-1.59154	-1.80177
50706980	rs13085096	2.80924e-11	-1.28117	-1.59154	1.1739e-06	-1.59173	-0.97764
50707187	rs13089719	2.80924e-11	-1.28117	-1.59154	1.1739e-06	-1.59173	-0.97764
50707887	rs56347941	1.92077e-10	-0.950305	-6.54214e-10	3.74437e-06	-1.40945	-6.54214e-10
50708169	rs13075344	2.19044e-11	-1.40843	-1.71309	9.95466e-07	-1.5888	-1.14544
50708720	rs1077215	2.09136e-08	-9.1304e-11	3.73995	3.37932e-06	-9.1304e-11	-1.51203
50711001	rs34985176	2.58994e-11	-1.18082	-1.77316	1.84468e-06	-0.806052	-1.31134
50711073	rs73072416	1.0633e-10	-1.54166	-6.54214e-10	3.1606e-06	-1.57894	-6.54214e-10
50711083	rs73072418	2.81602e-11	-1.26308	-1.60721	1.1711e-06	-1.58929	-0.982466
50714581	rs56856095	6.1648e-09	-1.34059	3.85899	7.35716e-07	-1.5461	-1.49051
50716111	rs138835577	8.55475e-11	-9.1304e-11	-1.75913	3.37426e-06	-9.1304e-11	-1.51353
50717858	rs141655545	1.99846e-10	-0.910657	-6.54214e-10	1.0093e-05	-0.417862	-6.54214e-10
50718100	rs3943212	1.68779e-09	-1.19802	2.42099	5.1648e-07	-1.58988	-1.80054
50719345	rs6779819	1.7112e-09	-1.17741	2.41416	5.17341e-07	-1.58906	-1.79969
50720265	rs34266990	2.87991e-11	-1.25694	-1.59092	1.22883e-06	-1.58837	-0.935269
50720888	rs35566897	2.88515e-11	-1.25694	-1.5891	1.23335e-06	-1.58837	-0.931602
50720909	rs13094785	3.21385e-11	-1.17343	-1.56472	1.2918e-06	-1.57591	-0.897746
50720991	rs34866096	2.82626e-11	-1.2682	-1.59847	1.20758e-06	-1.59049	-0.95059
50721022	rs56142306	1.03415e-10	-1.56946	-6.54214e-10	3.26575e-06	-1.54621	-6.54214e-10
50721892	rs2035484	6.08083e-09	-1.33034	3.83503	7.41625e-07	-1.5415	-1.48712
50723919	rs150066411	8.31692e-11	-9.1304e-11	-1.78733	2.67003e-06	-9.1304e-11	-1.74761
50723927	rs6796769	1.6692e-09	-1.17028	2.38217	5.17375e-07	-1.58809	-1.8006
50724724	rs112879712	4.83403e-09	2.27523	-6.54214e-10	0.000120546	2.06233	-6.54214e-10
50725691	rs2086827	1.5661e-09	-1.17741	2.32555	5.16214e-07	-1.58906	-1.80187
50726143	rs184116433	1.15601e-10	-9.1304e-11	-1.45806	2.62427e-06	-9.1304e-11	-1.7649
50726194	rs62260125	4.69892e-10	-0.0557004	-6.54214e-10	3.12319e-06	-1.59084	-6.54214e-10
50726456	rs58529408	2.38357e-08	-9.1304e-11	3.87074	3.49414e-06	-9.1304e-11	-1.47861
50726974	rs149490411	9.33267e-11	-9.1304e-11	-1.6721	5.43431e-06	-9.1304e-11	-1.03697
50727034	rs6776224	1.5661e-09	-1.17741	2.32555	5.16214e-07	-1.58906	-1.80187
50727754	rs55672941	1.38813e-10	-1.27507	-6.54214e-10	3.15915e-06	-1.5794	-6.54214e-10
50727794	rs6446210	3.11555e-11	-1.18026	-1.58895	1.24733e-06	-1.5774	-0.931299
50727896	rs55748593	2.3023e-09	1.53346	-6.54214e-10	1.40694e-05	-0.0856952	-6.54214e-10
50728646	rs77553353	6.08083e-09	-1.33034	3.83503	7.41625e-07	-1.5415	-1.48712
50728997	rs6446212	1.5953e-09	-1.19802	2.36463	5.16217e-07	-1.58988	-1.80105
50730021	rs62260127	1.41061e-10	-1.25901	-6.54214e-10	3.15943e-06	-1.57931	-6.54214e-10
50730251	rs9826757	1.62851e-09	-1.17741	2.36463	5.16639e-07	-1.58906	-1.80105
50731206	rs113649916	2.88968e-11	-1.26308	-1.58139	1.25143e-06	-1.58929	-0.91612
50731296	rs74726635	8.82503e-11	-9.1304e-11	-1.72803	2.77309e-06	-9.1304e-11	-1.70974
50731408	rs28412709	2.395e-11	-1.27408	-1.75815	1.73462e-06	-0.923416	-1.2555
50731423	rs112656971	2.88968e-11	-1.26308	-1.58139	1.25143e-06	-1.58929	-0.91612
50732402	rs7615703	1.61703e-09	-1.18449	2.36463	5.16166e-07	-1.58998	-1.80105
50732729	rs11130255	2.87216e-11	-1.26917	-1.58139	1.25034e-06	-1.59016	-0.91612
50733572	rs148508727	9.80168e-11	-9.1304e-11	-1.62306	2.55161e-06	-9.1304e-11	-1.79298
50734104	rs114318273	5.14187e-10	0.034384	-6.54214e-10	4.31606e-06	-1.26736	-6.54214e-10
50734791	rs71326944	2.87216e-11	-1.26917	-1.58139	1.25034e-06	-1.59016	-0.91612
50734849	rs7645212	1.62851e-09	-1.17741	2.36463	5.16639e-07	-1.58906	-1.80105
50734970	rs71326945	2.77249e-11	-1.30448	-1.58139	1.2453e-06	-1.5942	-0.91612
50735388	rs1966921	1.62851e-09	-1.17741	2.36463	5.16639e-07	-1.58906	-1.80105
50735933	rs73072438	2.87216e-11	-1.26917	-1.58139	1.25034e-06	-1.59016	-0.91612
50736395	rs114554694	1.01871e-10	-1.5845	-6.54214e-10	3.77887e-06	-1.40027	-6.54214e-10
50737293	rs1563684	1.64017e-09	-1.17028	2.36463	5.17143e-07	-1.58809	-1.80105
50737456	rs62260128	4.56705e-09	2.21842	-6.54214e-10	3.96966e-06	-1.35102	-6.54214e-10
50737694	rs73072442	2.86632e-11	-1.26917	-1.58342	1.24527e-06	-1.59016	-0.920188
50739697	rs2168866	3.03556e-11	-1.2118	-1.58342	1.25426e-06	-1.58297	-0.920188
50740039	rs2125369	3.0069e-11	-1.2118	-1.59291	1.23052e-06	-1.58297	-0.939294
50741003	rs2609038	2.38634e-10	-0.733272	-6.54214e-10	6.41382e-06	-0.871245	-6.54214e-10
50743100	rs144058882	8.48511e-11	-9.1304e-11	-1.76731	2.69791e-06	-9.1304e-11	-1.73723
50743142	rs73072446	1.06719e-10	-1.53801	-6.54214e-10	3.12829e-06	-1.58921	-6.54214e-10
50743441	rs190103349	1.02406e-10	-9.1304e-11	-1.57926	2.67672e-06	-9.1304e-11	-1.74511
50743684	rs75077622	2.93111e-10	-0.527651	-6.54214e-10	5.08345e-06	-1.10371	-6.54214e-10
50743869	rs35170043	3.03556e-11	-1.2118	-1.58342	1.25426e-06	-1.58297	-0.920188
50744232	rs13089255	2.86187e-11	-1.21919	-1.63496	1.17418e-06	-1.58166	-0.98747
50745664	rs2609036	3.03556e-11	-1.2118	-1.58342	1.25426e-06	-1.58297	-0.920188
50746994	rs2609035	3.03556e-11	-1.2118	-1.58342	1.25426e-06	-1.58297	-0.920188
50747047	rs2355341	2.99148e-11	-1.2118	-1.59805	1.20069e-06	-1.58297	-0.96384
50747485	rs1458387	3.03556e-11	-1.2118	-1.58342	1.25426e-06	-1.58297	-0.920188
50748140	rs6778680	1.85457e-09	-1.09696	2.41416	5.22904e-07	-1.57837	-1.79969
50748460	rs34773360	3.03556e-11	-1.2118	-1.58342	1.25426e-06	-1.58297	-0.920188
50748598	rs7611428	3.24479e-11	-1.11616	-1.61241	1.18603e-06	-1.56595	-0.99314
50749011	rs11710858	3.24479e-11	-1.11616	-1.61241	1.18603e-06	-1.56595	-0.99314
50749265	rs6446213	1.86905e-09	-1.08918	2.41416	5.23693e-07	-1.57686	-1.79969
50749365	rs72944726	6.49027e-09	-1.28395	3.85381	7.61587e-07	-1.5194	-1.48266
50749786	rs72944730	6.40793e-09	-1.29672	3.85381	7.56823e-07	-1.52567	-1.48266
50750145	rs1824281	1.85457e-09	-1.09696	2.41416	5.22904e-07	-1.57837	-1.79969
50750374	rs74489388	1.5815e-10	-9.1304e-11	-1.14466	0.0481911	-9.1304e-11	8.05323
50751149	rs17659990	1.30361e-10	-1.33789	-6.54214e-10	3.11762e-06	-1.59263	-6.54214e-10
50751643	rs17051403	6.42877e-09	-1.29347	3.85381	7.58022e-07	-1.52409	-1.48266
50752406	rs936406	3.00087e-11	-1.21199	-1.59473	1.22595e-06	-1.583	-0.942983
50752559	rs936405	3.00087e-11	-1.21199	-1.59473	1.22595e-06	-1.583	-0.942983
50753363	rs1458386	3.02066e-11	-1.20542	-1.59473	1.22749e-06	-1.58175	-0.942983
50753532	rs75978636	2.97167e-10	-0.51391	-6.54214e-10	3.81303e-06	-1.39128	-6.54214e-10
50754004	rs1965263	3.02066e-11	-1.20542	-1.59473	1.22749e-06	-1.58175	-0.942983
50754211	rs1463497	3.03778e-11	-1.20542	-1.58907	1.24161e-06	-1.58175	-0.931543
50754276	rs1463496	2.98138e-11	-1.21851	-1.59473	1.22448e-06	-1.5842	-0.942983
50755160	rs1975834	2.98138e-11	-1.21851	-1.59473	1.22448e-06	-1.5842	-0.942983
50757234	rs1824280	3.02653e-11	-1.20542	-1.59279	1.23233e-06	-1.58175	-0.939047
50757396	rs4429624	3.0067e-11	-1.21199	-1.59279	1.23078e-06	-1.583	-0.939047
50757892	rs1902960	3.02066e-11	-1.20542	-1.59473	1.22749e-06	-1.58175	-0.942983
50758454	rs4688703	2.98138e-11	-1.21851	-1.59473	1.22448e-06	-1.5842	-0.942983
50758698	rs144509287	8.23085e-11	-9.1304e-11	-1.79773	2.55698e-06	-9.1304e-11	-1.79087
50759485	rs7650574	3.02066e-11	-1.20542	-1.59473	1.22749e-06	-1.58175	-0.942983
50759683	rs7629253	3.02066e-11	-1.20542	-1.59473	1.22749e-06	-1.58175	-0.942983
50760711	rs2883652	2.99508e-11	-1.21199	-1.59666	1.22115e-06	-1.583	-0.946909
50760904	rs6800008	3.01483e-11	-1.20542	-1.59666	1.22268e-06	-1.58175	-0.946909
50761300	rs139685089	9.18314e-11	-9.1304e-11	-1.68825	2.68656e-06	-9.1304e-11	-1.74144
50761440	rs184608585	2.48378e-10	-0.693251	-6.54214e-10	4.92522e-06	-1.13533	-6.54214e-10
50762822	rs6446214	3.02962e-11	-1.19879	-1.59839	1.21997e-06	-1.58044	-0.950435
50763034	rs7652715	3.2066e-11	-1.10882	-1.63159	1.14164e-06	-1.56408	-1.03315
50763413	rs12639126	3.03487e-11	-1.19879	-1.59666	1.22428e-06	-1.58044	-0.946909
50764842	rs73072475	8.23632e-11	-0.278237	-1.51883	0.000635886	-1.53663	5.26195
50765079	rs6446215	3.03487e-11	-1.19879	-1.59666	1.22428e-06	-1.58044	-0.946909
50766914	rs182797915	1.35774e-10	-1.29721	-6.54214e-10	3.1137e-06	-1.59389	-6.54214e-10
50769966	rs1563683	3.06113e-11	-1.19211	-1.59473	1.23077e-06	-1.57907	-0.942983
50770158	rs2125366	3.07587e-11	-1.18537	-1.59666	1.22769e-06	-1.57765	-0.946909
50771004	rs4688702	3.06113e-11	-1.19211	-1.59473	1.23077e-06	-1.57907	-0.942983
50771624	rs73072483	1.38643e-09	-1.46154	2.48782	1.31e-05	-0.211044	0.0539544
50771819	rs9820606	6.22326e-09	-0.0105167	2.53836	8.71815e-07	-1.07001	-1.79687
50771992	rs9824522	6.13404e-09	-0.0249566	2.53836	8.64604e-07	-1.07832	-1.79687
50772664	rs9825535	2.10065e-09	-0.124578	1.56638	8.40085e-07	-1.12847	-1.77548
50773154	rs9867489	5.94917e-09	-0.039332	2.52213	8.56975e-07	-1.08656	-1.79749
50773804	rs9831288	2.03866e-09	-0.138613	1.55046	8.34705e-07	-1.13637	-1.77401
50774235	rs185434127	1.0357e-09	0.734631	-6.54214e-10	1.7504e-05	0.132728	-6.54214e-10
50774665	rs62260152	9.42151e-08	1.48443	3.7607	9.55486e-06	-1.37474	0.90209
50775182	rs145340006	2.45094e-10	-0.706562	-6.54214e-10	1.71185e-05	0.11046	-6.54214e-10
50775432	rs75851136	1.00658e-10	-1.59648	-6.54214e-10	3.58449e-06	-1.45308	-6.54214e-10
50775446	rs11712367	6.25955e-09	-0.0249566	2.55862	8.65089e-07	-1.07832	-1.7963
50776308	rs5000953	3.09004e-11	-1.19211	-1.58533	1.25435e-06	-1.57907	-0.924006
50776497	rs4485709	6.31418e-09	0.00398791	2.53836	8.79144e-07	-1.06164	-1.79687
50776882	rs12495399	3.17597e-08	0.197849	3.9599	3.16186e-06	-0.109613	-1.46893
50777126	rs6775012	3.09618e-11	-1.19211	-1.58334	1.25936e-06	-1.57907	-0.920025
50777952	rs62260153	1.62709e-10	-1.11624	-6.54214e-10	3.47676e-06	-1.4836	-6.54214e-10
50778204	rs9839684	3.10174e-11	-1.19211	-1.58155	1.26389e-06	-1.57907	-0.916434
50779625	rs371863763	8.40656e-11	-9.1304e-11	-1.77661	2.71055e-06	-9.1304e-11	-1.73255
50781328	rs138524520	2.47049e-10	-0.698617	-6.54214e-10	1.73078e-05	0.121458	-6.54214e-10
50781416	rs36091095	1.74131e-10	-1.0484	-6.54214e-10	3.74943e-06	-1.4081	-6.54214e-10
50781612	rs2675802	3.87236e-11	-1.19211	-1.35965	1.77301e-06	-1.57907	-0.577948
50781799	rs75595893	8.78626e-11	-9.1304e-11	-1.73243	4.63688e-06	-9.1304e-11	-1.19566
50782206	rs73072496	1.34337e-10	-1.30785	-6.54214e-10	3.8968e-06	-1.36954	-6.54214e-10
50782765	rs9824444	6.00498e-09	0.00398791	2.48815	8.77534e-07	-1.06164	-1.7987
50783365	rs60552386	3.17597e-08	0.197849	3.9599	3.16186e-06	-0.109613	-1.46893
50783479	rs181101685	3.80002e-10	-9.1304e-11	-0.268028	7.03898e-05	-9.1304e-11	1.52435
50784082	rs6784055	2.0323e-10	-0.893865	-6.54214e-10	3.14454e-06	-1.58403	-6.54214e-10
50784776	rs62260156	4.77143e-10	-0.0403882	-6.54214e-10	3.11875e-06	-1.59227	-6.54214e-10
50785241	rs4028317	3.3777e-11	-1.08649	-1.60194	1.23848e-06	-1.55813	-0.957686
50788586	rs2675810	2.95329e-11	-1.25694	-1.56576	1.292e-06	-1.58837	-0.885144
50788785	rs148526875	2.16819e-10	-9.1304e-11	-0.829141	2.36187e-05	-9.1304e-11	0.43234
50789151	rs2608989	2.95329e-11	-1.25694	-1.56576	1.292e-06	-1.58837	-0.885144
50789232	rs2675809	2.97736e-11	-1.25074	-1.56384	1.29815e-06	-1.58738	-0.881377
50789602	rs11927030	4.2327e-09	2.14239	-6.54214e-10	3.79699e-06	-1.39549	-6.54214e-10
50790523	rs2608988	2.97736e-11	-1.25074	-1.56384	1.29815e-06	-1.58738	-0.881377
50791137	rs34058359	2.94652e-11	-1.26308	-1.56191	1.30057e-06	-1.58929	-0.877604
50792107	rs13060835	2.9831e-11	-1.25074	-1.56191	1.30306e-06	-1.58738	-0.877604
50792427	rs77998445	1.68465e-08	-9.1304e-11	3.5237	4.05407e-06	-9.1304e-11	-1.32998
50792841	rs34627371	2.96467e-11	-1.25694	-1.56191	1.30178e-06	-1.58837	-0.877604
50793739	rs77125954	4.29265e-09	2.15646	-6.54214e-10	3.80943e-06	-1.39222	-6.54214e-10
50794403	rs62260158	1.30322e-10	-1.3382	-6.54214e-10	3.11792e-06	-1.59253	-6.54214e-10
50794670	rs6783865	3.17498e-11	-1.1596	-1.59072	1.24864e-06	-1.57278	-0.934868
50794814	rs4688698	5.6829e-08	0.743579	3.99602	6.95589e-06	0.670067	-1.46018
50795456	rs2609008	2.97675e-11	-1.25694	-1.55784	1.31217e-06	-1.58837	-0.869655
50796281	rs13095920	2.97675e-11	-1.25694	-1.55784	1.31217e-06	-1.58837	-0.869655
50796351	rs2675769	2.97675e-11	-1.25694	-1.55784	1.31217e-06	-1.58837	-0.869655
50796834	rs141245887	8.32765e-11	-9.1304e-11	-1.78604	5.20061e-06	-9.1304e-11	-1.08092
50797071	rs7621650	1.73514e-09	-0.227909	1.47855	8.11205e-07	-1.1721	-1.76683
50797275	rs2675771	2.97675e-11	-1.25694	-1.55784	1.31217e-06	-1.58837	-0.869655
50797870	rs2675772	2.98315e-11	-1.25694	-1.5557	1.31766e-06	-1.58837	-0.865479
50797893	rs2675773	2.98315e-11	-1.25694	-1.5557	1.31766e-06	-1.58837	-0.865479
50798070	rs2675774	2.98315e-11	-1.25694	-1.5557	1.31766e-06	-1.58837	-0.865479
50798274	rs148996405	2.68713e-10	-0.614559	-6.54214e-10	5.16616e-06	-1.08757	-6.54214e-10
50798490	rs76847536	1.13638e-10	-9.1304e-11	-1.47519	2.72104e-06	-9.1304e-11	-1.72869
50798607	rs35140911	2.97069e-11	-1.26308	-1.55374	1.32146e-06	-1.58929	-0.861674
50798652	rs148179194	8.5518e-10	0.543108	-6.54214e-10	2.69811e-05	0.565438	-6.54214e-10
50798902	rs4482663	3.16483e-11	-1.16654	-1.58698	1.25609e-06	-1.57437	-0.927324
50799340	rs61557316	1.97355e-08	-9.1304e-11	3.68197	3.30028e-06	-9.1304e-11	-1.53569
50799662	rs2609025	2.97069e-11	-1.26308	-1.55374	1.32146e-06	-1.58929	-0.861674
50800146	rs2609024	2.97069e-11	-1.26308	-1.55374	1.32146e-06	-1.58929	-0.861674
50801841	rs12486154	3.05204e-08	0.21295	3.905	3.16383e-06	-0.0958635	-1.48206
50803565	rs144955874	1.35786e-10	-9.1304e-11	-1.29713	1.07349e-05	-9.1304e-11	-0.356196
50803588	rs2675777	2.983e-11	-1.26308	-1.54961	1.33209e-06	-1.58929	-0.853661
50804141	rs145692731	3.09869e-08	0.228118	3.905	3.20784e-06	-0.0820481	-1.48206
50804163	rs148121598	2.983e-11	-1.26308	-1.54961	1.33209e-06	-1.58929	-0.853661
50804623	rs150144969	1.26e-10	-9.1304e-11	-1.37192	2.68481e-06	-9.1304e-11	-1.74209
50804973	rs9830082	4.6095e-09	-0.146529	2.3742	8.14865e-07	-1.13264	-1.80179
50805695	rs182799288	9.58692e-11	-9.1304e-11	-1.64522	5.78848e-06	-9.1304e-11	-0.973831
50805704	rs2199051	3.2271e-11	-1.15393	-1.58011	1.32582e-06	-1.56766	-0.880003
50806969	rs2609007	2.97078e-11	-1.26917	-1.54763	1.33603e-06	-1.59016	-0.849834
50809153	rs35517507	2.97729e-11	-1.26917	-1.54544	1.34168e-06	-1.59016	-0.845616
50809393	rs116915188	8.51551e-11	-9.1304e-11	-1.76373	2.75635e-06	-9.1304e-11	-1.71579
50809998	rs2675816	2.98324e-11	-1.26917	-1.54344	1.34685e-06	-1.59016	-0.841773
50811625	rs61676409	3.49426e-08	0.31882	3.93444	4.74764e-06	0.25237	-1.42442
50811795	rs2609006	2.98195e-11	-1.26917	-1.54387	1.34572e-06	-1.59016	-0.842606
50812352	rs116054851	1.14596e-10	-1.46679	-6.54214e-10	4.07648e-06	-1.32447	-6.54214e-10
50813179	rs2609005	2.98195e-11	-1.26917	-1.54387	1.34572e-06	-1.59016	-0.842606
50813534	rs72942530	3.01371e-08	0.236127	3.86918	3.20412e-06	-0.0747502	-1.49051
50813608	rs2262810	2.98195e-11	-1.26917	-1.54387	1.34572e-06	-1.59016	-0.842606
50813854	rs2199050	2.97055e-11	-1.27519	-1.54168	1.35032e-06	-1.59098	-0.838386
50814442	rs2262811	1.20853e-10	-1.41363	-6.54214e-10	3.88817e-06	-1.37176	-6.54214e-10
50814508	rs2355350	1.51862e-09	-0.288615	1.40597	8.01047e-07	-1.19283	-1.7587
50815636	rs17660179	2.97055e-11	-1.27519	-1.54168	1.35032e-06	-1.59098	-0.838386
50816822	rs2609003	2.97651e-11	-1.27519	-1.53967	1.35552e-06	-1.59098	-0.834541
50816961	rs2675813	2.97651e-11	-1.27519	-1.53967	1.35552e-06	-1.59098	-0.834541
50817164	rs34602347	2.97651e-11	-1.27519	-1.53967	1.35552e-06	-1.59098	-0.834541
50817167	rs34900426	2.97651e-11	-1.27519	-1.53967	1.35552e-06	-1.59098	-0.834541
50817444	rs2675812	2.9831e-11	-1.27519	-1.53746	1.36127e-06	-1.59098	-0.830304
50817771	rs117849134	1.13685e-10	-9.1304e-11	-1.47477	2.77119e-06	-9.1304e-11	-1.71043
50818296	rs2675827	2.9831e-11	-1.27519	-1.53746	1.36127e-06	-1.59098	-0.830304
50818396	rs4688696	2.98966e-08	0.228118	3.86918	3.18082e-06	-0.0820481	-1.49051
50820117	rs12496601	3.06007e-08	0.251396	3.86918	3.24902e-06	-0.0608339	-1.49051
50820486	rs9838283	3.16929e-11	-1.18026	-1.57185	1.29065e-06	-1.5774	-0.897155
50820714	rs2609001	2.98913e-11	-1.27519	-1.53544	1.36654e-06	-1.59098	-0.826444
50821329	rs35098074	2.97134e-11	-1.28117	-1.53544	1.3655e-06	-1.59173	-0.826444
50821797	rs2125365	1.55215e-10	-1.16339	-6.54214e-10	4.48983e-06	-1.22789	-6.54214e-10
50821914	rs147614989	2.15225e-10	-9.1304e-11	-0.836518	2.33561e-05	-9.1304e-11	0.421159
50823597	rs7639828	4.25956e-09	-0.160342	2.30906	8.07654e-07	-1.14044	-1.80289
50824215	rs62261860	1.13533e-08	-0.332075	3.46114	7.6084e-06	-1.3949	0.694453
50824230	rs140021702	1.14771e-10	-1.46526	-6.54214e-10	3.50941e-06	-1.47425	-6.54214e-10
50824660	rs147462817	2.55085e-10	-0.666608	-6.54214e-10	7.99617e-06	-0.650738	-6.54214e-10
50825067	rs2608999	2.9969e-11	-1.28117	-1.52687	1.38793e-06	-1.59173	-0.810153
50825303	rs6446220	1.43233e-09	-0.275314	1.33416	8.1425e-07	-1.18543	-1.74976
50825635	rs140406358	1.18873e-10	-1.43015	-6.54214e-10	7.05225e-06	-0.776354	-6.54214e-10
50825861	rs34048522	3.00805e-11	-1.27519	-1.52913	1.38305e-06	-1.59098	-0.814432
50826351	rs116991238	4.52509e-10	-9.1304e-11	-0.0933966	1.06161e-05	-9.1304e-11	-0.367331
50826658	rs75943683	9.60835e-11	-9.1304e-11	-1.64299	2.55439e-06	-9.1304e-11	-1.79189
50827379	rs67410403	3.01485e-11	-1.27519	-1.52687	1.38898e-06	-1.59098	-0.810153
50827602	rs71329007	3.01485e-11	-1.27519	-1.52687	1.38898e-06	-1.59098	-0.810153
50827848	rs4688695	2.99277e-08	0.266731	3.83161	3.26597e-06	-0.0468514	-1.49929
50828517	rs73074994	1.98998e-11	-1.42626	-1.79123	1.06005e-06	-1.27521	-1.39618
50829826	rs73074997	2.20061e-10	-0.814297	-6.54214e-10	0.000374802	3.1967	-6.54214e-10
50830182	rs79264818	3.0712e-11	-1.26308	-1.52047	1.40827e-06	-1.58929	-0.798046
50830570	rs11717049	1.83434e-11	-1.49669	-1.80224	1.91585e-06	-0.670254	-1.40929
50831517	rs79842041	1.36296e-10	-9.1304e-11	-1.29337	2.75256e-06	-9.1304e-11	-1.71717
50832103	rs12486828	4.84141e-08	0.693211	3.88613	6.44742e-06	0.620501	-1.48652
50832369	rs140778304	1.54659e-10	-1.16698	-6.54214e-10	4.47499e-06	-1.2312	-6.54214e-10
50833047	rs2608997	3.11096e-11	-1.25074	-1.51994	1.41236e-06	-1.58738	-0.797058
50833246	rs13095706	3.04718e-11	-1.26917	-1.52223	1.40237e-06	-1.59016	-0.801377
50833360	rs13075377	3.04718e-11	-1.26917	-1.52223	1.40237e-06	-1.59016	-0.801377
50833438	rs11928733	4.23626e-09	-0.13265	2.27588	8.20108e-07	-1.12477	-1.80325
50833495	rs13096268	3.06578e-11	-1.26308	-1.52223	1.40359e-06	-1.58929	-0.801377
50833591	rs34456131	3.06578e-11	-1.26308	-1.52223	1.40359e-06	-1.58929	-0.801377
50833742	rs147112955	1.34618e-10	-9.1304e-11	-1.30576	2.56159e-06	-9.1304e-11	-1.78907
50833878	rs11130259	3.21992e-11	-1.18704	-1.54922	1.3471e-06	-1.57883	-0.852915
50833926	rs3106826	3.06578e-11	-1.26308	-1.52223	1.40359e-06	-1.58929	-0.801377
50834061	rs79295073	2.70616e-08	0.282133	3.71553	3.23431e-06	-0.0328028	-1.52308
50834161	rs3101107	3.05943e-11	-1.26308	-1.52431	1.3981e-06	-1.58929	-0.805295
50834674	rs148732098	1.35724e-10	-9.1304e-11	-1.29758	1.07266e-05	-9.1304e-11	-0.356969
50834758	rs141473884	8.91759e-11	-9.1304e-11	-1.71759	3.20463e-06	-9.1304e-11	-1.5651
50836602	rs11914934	2.82216e-09	1.73706	-6.54214e-10	3.4874e-06	-1.48054	-6.54214e-10
50836911	rs11915036	2.88464e-10	-0.543634	-6.54214e-10	3.53436e-06	-1.46717	-6.54214e-10
50837083	rs6446222	4.29428e-09	-0.103295	2.26013	8.33837e-07	-1.10805	-1.80337
50837725	rs62258667	2.78144e-09	1.72252	-6.54214e-10	3.47801e-06	-1.48324	-6.54214e-10
50837991	rs7639301	4.35516e-09	-0.0892156	2.26013	8.40591e-07	-1.09998	-1.80337
50838395	rs12497067	5.05658e-08	0.753648	3.86918	6.81526e-06	0.679977	-1.49051
50838551	rs2675800	3.07128e-11	-1.25694	-1.52658	1.39339e-06	-1.58837	-0.809597
50839017	rs9844519	3.23705e-11	-1.17343	-1.55753	1.32943e-06	-1.57591	-0.869039
50839188	rs2675799	3.07128e-11	-1.25694	-1.52658	1.39339e-06	-1.58837	-0.809597
50839803	rs72942567	5.69167e-08	0.87196	3.86918	7.65708e-06	0.796443	-1.49051
50840348	rs1598926	1.54299e-09	-0.186902	1.32018	8.45907e-07	-1.14913	-1.74791
50840373	rs12492367	2.93301e-08	0.282133	3.79603	3.28505e-06	-0.0328028	-1.50751
50841751	rs138523729	3.06497e-11	-1.25694	-1.52864	1.38796e-06	-1.58837	-0.813501
50842376	rs2675794	3.0777e-11	-1.25074	-1.53069	1.38392e-06	-1.58738	-0.817397
50842478	rs12487821	2.89989e-08	0.289451	3.77736	3.29293e-06	-0.0261251	-1.5118
50843007	rs2675793	3.09701e-11	-1.24449	-1.53069	1.38536e-06	-1.58635	-0.817397
50844281	rs2675792	3.19481e-11	-1.2134	-1.53069	1.3822e-06	-1.58862	-0.817397
50844836	rs34712521	3.11617e-11	-1.23181	-1.5372	1.37134e-06	-1.5841	-0.829815
50845228	rs114297667	1.24577e-10	-1.38328	-6.54214e-10	3.16242e-06	-1.57836	-6.54214e-10
50845399	rs12490519	8.63641e-08	1.32652	3.83161	1.18781e-05	1.24429	-1.49929
50845568	rs77907284	9.03746e-11	-9.1304e-11	-1.70424	2.8628e-06	-9.1304e-11	-1.6779
50845681	rs2609037	3.09006e-11	-1.24449	-1.53294	1.37945e-06	-1.58635	-0.821674
50845981	rs79695765	2.82216e-09	1.73706	-6.54214e-10	3.4874e-06	-1.48054	-6.54214e-10
50846401	rs76699816	1.01589e-10	-1.58727	-6.54214e-10	4.19211e-06	-1.2965	-6.54214e-10
50846601	rs2168863	3.08378e-11	-1.24449	-1.53497	1.3741e-06	-1.58635	-0.825554
50846794	rs2675791	3.08378e-11	-1.24449	-1.53497	1.3741e-06	-1.58635	-0.825554
50847250	rs2675790	3.1033e-11	-1.23818	-1.53497	1.37561e-06	-1.58525	-0.825554
50847489	rs2675789	3.1033e-11	-1.23818	-1.53497	1.37561e-06	-1.58525	-0.825554
50847702	rs67316637	3.1033e-11	-1.23818	-1.53497	1.37561e-06	-1.58525	-0.825554
50848015	rs2675788	3.1033e-11	-1.23818	-1.53497	1.37561e-06	-1.58525	-0.825554
50848066	rs12494776	2.85164e-08	0.289451	3.76058	3.28036e-06	-0.0261251	-1.51562
50848166	rs2609020	3.1033e-11	-1.23818	-1.53497	1.37561e-06	-1.58525	-0.825554
50848394	rs2675787	3.1033e-11	-1.23818	-1.53497	1.37561e-06	-1.58525	-0.825554
50848441	rs114646090	2.1186e-10	-0.852278	-6.54214e-10	4.29509e-06	-1.27223	-6.54214e-10
50849368	rs9869945	4.47391e-09	-0.0465904	2.2444	8.61437e-07	-1.07539	-1.80346
50849448	rs149834433	7.26906e-10	0.380594	-6.54214e-10	1.0953e-05	-0.336084	-6.54214e-10
50850743	rs2609021	3.09639e-11	-1.23818	-1.5372	1.36976e-06	-1.58525	-0.829815
50851100	rs1947607	3.09639e-11	-1.23818	-1.5372	1.36976e-06	-1.58525	-0.829815
50851433	rs2609022	3.09639e-11	-1.23818	-1.5372	1.36976e-06	-1.58525	-0.829815
50852142	rs34576538	3.09639e-11	-1.23818	-1.5372	1.36976e-06	-1.58525	-0.829815
50852176	rs17660513	3.09639e-11	-1.23818	-1.5372	1.36976e-06	-1.58525	-0.829815
50852317	rs34320663	3.09639e-11	-1.23818	-1.5372	1.36976e-06	-1.58525	-0.829815
50853864	rs3940822	3.06673e-11	-1.23818	-1.54683	1.31275e-06	-1.58525	-0.872324
50854125	rs2675828	3.09639e-11	-1.23818	-1.5372	1.36976e-06	-1.58525	-0.829815
50854271	rs60602904	2.87497e-08	0.297601	3.76058	3.30485e-06	-0.0186879	-1.51562
50854353	rs2675829	3.09639e-11	-1.23818	-1.5372	1.36976e-06	-1.58525	-0.829815
50854529	rs2085587	3.09639e-11	-1.23818	-1.5372	1.36976e-06	-1.58525	-0.829815
50854591	rs2085588	3.30219e-11	-1.14555	-1.56549	1.31741e-06	-1.56942	-0.88461
50855461	rs2061388	3.09639e-11	-1.23818	-1.5372	1.36976e-06	-1.58525	-0.829815
50855518	rs62258671	5.39502e-08	1.08936	3.59826	9.65344e-06	-1.25157	0.789179
50856087	rs11921011	3.32968e-11	-1.13128	-1.57147	1.30664e-06	-1.56584	-0.896402
50856529	rs189590207	3.26926e-09	-9.1304e-11	1.88411	3.45209e-05	-9.1304e-11	0.811863
50856768	rs2675830	3.09639e-11	-1.23818	-1.5372	1.36976e-06	-1.58525	-0.829815
50857286	rs62258672	2.86357e-09	1.75162	-6.54214e-10	3.49693e-06	-1.47781	-6.54214e-10
50857346	rs114025812	1.01613e-10	-1.58704	-6.54214e-10	4.13206e-06	-1.31092	-6.54214e-10
50857588	rs73833887	3.09639e-11	-1.23818	-1.5372	1.36976e-06	-1.58525	-0.829815
50857796	rs2609031	3.1033e-11	-1.23818	-1.53497	1.37561e-06	-1.58525	-0.825554
50857832	rs1966920	3.1033e-11	-1.23818	-1.53497	1.37561e-06	-1.58525	-0.825554
50858068	rs1471177	3.04561e-11	-1.25694	-1.53497	1.37133e-06	-1.58837	-0.825554
50858674	rs13065995	3.1033e-11	-1.23818	-1.53497	1.37561e-06	-1.58525	-0.825554
50859020	rs2608993	3.1033e-11	-1.23818	-1.53497	1.37561e-06	-1.58525	-0.825554
50860142	rs114701174	1.7572e-10	-1.03931	-6.54214e-10	9.15655e-06	-0.515231	-6.54214e-10
50860736	rs12494708	2.82161e-08	0.304951	3.73449	3.31486e-06	-0.0119788	-1.51931
50861024	rs71329008	3.1033e-11	-1.23818	-1.53497	1.37561e-06	-1.58525	-0.825554
50861562	rs2675832	3.08378e-11	-1.24449	-1.53497	1.3741e-06	-1.58635	-0.825554
50861611	rs10510754	4.20456e-09	-0.0750718	2.21079	8.47295e-07	-1.09185	-1.80356
50862363	rs2675834	3.1033e-11	-1.23818	-1.53497	1.37561e-06	-1.58525	-0.825554
50862740	rs2675835	3.10962e-11	-1.23818	-1.53294	1.38096e-06	-1.58525	-0.821674
50863104	rs2675836	3.1033e-11	-1.23818	-1.53497	1.37561e-06	-1.58525	-0.825554
50863317	rs115168092	1.24631e-10	-1.38285	-6.54214e-10	4.76545e-06	-1.16831	-6.54214e-10
50863960	rs2675837	3.1033e-11	-1.23818	-1.53497	1.37561e-06	-1.58525	-0.825554
50864422	rs144866201	1.31145e-10	-9.1304e-11	-1.3319	2.89516e-06	-9.1304e-11	-1.66666
50865881	rs2355696	3.1033e-11	-1.23818	-1.53497	1.37561e-06	-1.58525	-0.825554
50866106	rs2355697	4.47871e-09	-0.0178506	2.21674	8.75881e-07	-1.05867	-1.80356
50866200	rs56844171	2.79112e-08	0.313135	3.71545	3.32826e-06	-0.00450683	-1.52274
50866507	rs58356214	2.85043e-08	0.332242	3.71736	3.31914e-06	-0.00337144	-1.52662
50866573	rs2085580	3.34272e-11	-1.13128	-1.56756	1.31676e-06	-1.56584	-0.888685
50867588	rs2045511	3.1033e-11	-1.23818	-1.53497	1.37561e-06	-1.58525	-0.825554
50867740	rs2045510	3.1033e-11	-1.23818	-1.53497	1.37561e-06	-1.58525	-0.825554
50868120	rs17051468	5.04891e-08	0.835104	3.7862	7.26632e-06	0.760157	-1.50661
50868391	rs138962473	1.47615e-10	-9.1304e-11	-1.21359	0.0290828	-9.1304e-11	7.5482
50868436	rs115888014	9.16953e-11	0.0479081	-1.73764	6.62241e-07	-1.3878	-1.75403
50868515	rs2675804	3.1033e-11	-1.23818	-1.53497	1.37561e-06	-1.58525	-0.825554
50868583	rs4346542	4.4682e-09	0.0126042	2.18393	8.91657e-07	-1.04083	-1.80354
50869101	rs12491402	2.89566e-08	0.368447	3.6969	3.48621e-06	0.0460295	-1.52691
50869143	rs111914568	2.87276e-11	-1.3304	-1.51994	1.39997e-06	-1.59619	-0.797058
50869346	rs13099712	3.1033e-11	-1.23818	-1.53497	1.37561e-06	-1.58525	-0.825554
50869779	rs13100403	3.1033e-11	-1.23818	-1.53497	1.37561e-06	-1.58525	-0.825554
50869954	rs116772900	9.6224e-09	2.96365	-6.54214e-10	8.42673e-05	1.70429	-6.54214e-10
50871586	rs2125364	3.12312e-11	-1.23181	-1.53497	1.37719e-06	-1.5841	-0.825554
50872176	rs75377711	1.09816e-10	-1.50939	-6.54214e-10	3.11506e-06	-1.59345	-6.54214e-10
50872976	rs11917538	4.43982e-09	-0.0465904	2.23676	8.61384e-07	-1.07539	-1.80353
50873740	rs6763990	3.0743e-11	-1.22904	-1.5535	1.31718e-06	-1.593	-0.861201
50874112	rs2675784	2.88891e-11	-1.3248	-1.51994	1.39975e-06	-1.59635	-0.797058
50874280	rs2608990	2.91532e-11	-1.31341	-1.52223	1.39353e-06	-1.59649	-0.801377
50875048	rs2219432	2.87276e-11	-1.3304	-1.51994	1.39997e-06	-1.59619	-0.797058
50875146	rs2219431	2.88891e-11	-1.3248	-1.51994	1.39975e-06	-1.59635	-0.797058
50876124	rs1458385	1.58707e-09	-0.101694	1.26314	8.9504e-07	-1.10059	-1.74
50876769	rs1379874	2.87877e-11	-1.3304	-1.51785	1.40549e-06	-1.59619	-0.793124
50876831	rs1379873	2.89783e-11	-1.34144	-1.50022	1.45326e-06	-1.5957	-0.760191
50877498	rs115778686	1.78688e-10	-1.02256	-6.54214e-10	3.77088e-06	-1.40239	-6.54214e-10
50878122	rs9875961	1.59701e-09	-0.058891	1.22658	9.23029e-07	-1.0758	-1.73399
50878440	rs60917457	1.00645e-07	1.55289	3.75827	1.46139e-05	1.46751	-1.51524
50878734	rs2609019	2.88891e-11	-1.3248	-1.51994	1.39975e-06	-1.59635	-0.797058
50880360	rs1379875	2.89496e-11	-1.3248	-1.51785	1.40527e-06	-1.59635	-0.793124
50880677	rs7638082	1.5092e-09	-0.101694	1.21282	9.0233e-07	-1.10059	-1.73189
50881291	rs73079138	1.19193e-09	0.875124	-6.54214e-10	1.01889e-05	-0.408401	-6.54214e-10
50881857	rs2609018	2.89496e-11	-1.3248	-1.51785	1.40527e-06	-1.59635	-0.793124
50881974	rs1531271	2.89496e-11	-1.3248	-1.51785	1.40527e-06	-1.59635	-0.793124
50881994	rs1531270	9.17372e-11	-0.246903	-1.44237	0.000946415	-1.52981	5.65279
50882396	rs9859692	1.5092e-09	-0.101694	1.21282	9.0233e-07	-1.10059	-1.73189
50883792	rs4688752	9.22278e-08	1.48416	3.73965	1.35985e-05	1.39973	-1.51947
50884142	rs2085586	2.86025e-11	-1.3304	-1.52431	1.38849e-06	-1.59619	-0.805295
50884219	rs2085585	2.86025e-11	-1.3304	-1.52431	1.38849e-06	-1.59619	-0.805295
50884232	rs2085584	2.86025e-11	-1.3304	-1.52431	1.38849e-06	-1.59619	-0.805295
50886749	rs62258674	1.33592e-10	-1.31342	-6.54214e-10	3.18683e-06	-1.57067	-6.54214e-10
50886802	rs146245122	1.08778e-10	-1.5189	-6.54214e-10	4.11321e-06	-1.3155	-6.54214e-10
50887492	rs13072085	2.85161e-11	-1.3248	-1.53294	1.36572e-06	-1.59635	-0.821674
50887538	rs116739049	3.44442e-10	-0.366278	-6.54214e-10	5.55758e-06	-1.01454	-6.54214e-10
50887577	rs146044884	1.66009e-10	-9.1304e-11	-1.09616	0.0559888	-9.1304e-11	8.20321
50887862	rs4130897	1.59561e-10	-1.13578	-6.54214e-10	3.39133e-06	-1.50848	-6.54214e-10
50888044	rs73079145	1.50742e-10	-1.19263	-6.54214e-10	3.25753e-06	-1.54873	-6.54214e-10
50888677	rs2085583	1.61067e-10	-1.12638	-6.54214e-10	4.64606e-06	-1.19368	-6.54214e-10
50889393	rs150198841	1.48462e-10	-1.20788	-6.54214e-10	3.73218e-06	-1.41271	-6.54214e-10
50890839	rs2085582	2.81167e-11	-1.3304	-1.54144	1.34392e-06	-1.59619	-0.837923
50890984	rs115981680	2.03776e-10	-0.89118	-6.54214e-10	5.91413e-06	-0.952356	-6.54214e-10
50891886	rs6770954	2.97267e-11	-1.2486	-1.56756	1.27934e-06	-1.59467	-0.888685
50894785	rs36057916	2.73643e-11	-1.35552	-1.54344	1.34216e-06	-1.59365	-0.841773
50895209	rs77561225	9.21346e-08	1.51842	3.70438	1.39546e-05	1.43352	-1.52741
50895926	rs77027002	1.08064e-08	-9.1304e-11	3.07969	4.37073e-06	-9.1304e-11	-1.25477
50896991	rs2609016	2.81167e-11	-1.3304	-1.54144	1.34392e-06	-1.59619	-0.837923
50897315	rs7642158	2.99396e-11	-1.23561	-1.57341	1.26597e-06	-1.59362	-0.900246
50897386	rs11921930	4.65547e-08	1.13169	3.40849	9.66993e-06	-1.13565	0.674969
50898420	rs74509778	1.26264e-10	-9.1304e-11	-1.36983	2.71429e-06	-9.1304e-11	-1.73117
50900103	rs2219433	2.98775e-11	-1.23561	-1.57549	1.26077e-06	-1.59362	-0.904361
50900354	rs12639243	4.61831e-09	0.0117528	2.21783	8.91194e-07	-1.04133	-1.80356
50900974	rs2675825	2.80604e-11	-1.3304	-1.54344	1.33875e-06	-1.59619	-0.841773
50901345	rs2609028	2.80604e-11	-1.3304	-1.54344	1.33875e-06	-1.59619	-0.841773
50901817	rs2125368	6.96236e-08	1.23828	3.70438	1.05867e-05	1.15731	-1.52741
50901934	rs140958184	2.48171e-10	-0.694086	-6.54214e-10	4.40549e-06	-1.24685	-6.54214e-10
50902213	rs77031559	3.09981e-10	-0.471692	-6.54214e-10	3.30026e-06	-1.5357	-6.54214e-10
50902312	rs2675822	2.75007e-11	-1.35055	-1.54344	1.33907e-06	-1.59596	-0.841773
50902456	rs2675821	2.73627e-11	-1.35558	-1.54344	1.33964e-06	-1.59553	-0.841773
50902953	rs2262847	1.8915e-07	2.16704	3.77505	2.39398e-05	1.95725	-1.51141
50903207	rs1841067	2.80604e-11	-1.3304	-1.54344	1.33875e-06	-1.59619	-0.841773
50903878	rs137989594	3.21981e-10	-0.433711	-6.54214e-10	5.07244e-06	-1.10588	-6.54214e-10
50904642	rs1598927	3.12332e-11	-1.1952	-1.57152	1.27656e-06	-1.58904	-0.896498
50904811	rs80257383	1.28278e-10	-9.1304e-11	-1.35401	2.6948e-06	-9.1304e-11	-1.73837
50904909	rs2675819	2.80604e-11	-1.3304	-1.54344	1.33875e-06	-1.59619	-0.841773
50906647	rs71329014	2.80604e-11	-1.3304	-1.54344	1.33875e-06	-1.59619	-0.841773
50908897	rs2168865	2.80604e-11	-1.3304	-1.54344	1.33875e-06	-1.59619	-0.841773
50908993	rs189012487	2.48107e-10	-0.694343	-6.54214e-10	9.95605e-06	-0.43152	-6.54214e-10
50909434	rs1598928	2.80604e-11	-1.3304	-1.54344	1.33875e-06	-1.59619	-0.841773
50909994	rs74947469	2.03847e-10	-9.1304e-11	-0.890832	3.73364e-06	-9.1304e-11	-1.41232
50910004	rs62257803	3.13916e-09	1.84351	-6.54214e-10	3.54817e-06	-1.46327	-6.54214e-10
50910359	rs4530518	2.93646e-11	-1.255	-1.57341	1.26409e-06	-1.5951	-0.900246
50910499	rs4346541	1.48808e-09	-0.116009	1.21305	8.94903e-07	-1.10882	-1.73192
50910625	rs2355700	4.34542e-09	-0.0165351	2.18521	8.76574e-07	-1.0579	-1.80353
50911302	rs78848524	1.02464e-10	-1.5787	-6.54214e-10	4.05397e-06	-1.33	-6.54214e-10
50912294	rs66472954	2.78495e-11	-1.33595	-1.54544	1.33391e-06	-1.59597	-0.845616
50912347	rs67672341	2.78495e-11	-1.33595	-1.54544	1.33391e-06	-1.59597	-0.845616
50913439	rs67211895	2.78495e-11	-1.33595	-1.54544	1.33391e-06	-1.59597	-0.845616
50913949	rs35193996	2.78495e-11	-1.33595	-1.54544	1.33391e-06	-1.59597	-0.845616
50914241	rs2355702	2.96833e-11	-1.24213	-1.57549	1.26007e-06	-1.59417	-0.904361
50914783	rs138617371	8.31293e-11	-9.1304e-11	-1.78781	4.54388e-06	-9.1304e-11	-1.21592
50915158	rs4511895	2.10918e-11	-1.51829	-1.64103	2.8402e-05	-0.850828	1.46759
50915743	rs148366291	2.78495e-11	-1.33595	-1.54544	1.33391e-06	-1.59597	-0.845616
50915928	rs34058795	2.78495e-11	-1.33595	-1.54544	1.33391e-06	-1.59597	-0.845616
50916648	rs144358790	2.78495e-11	-1.33595	-1.54544	1.33391e-06	-1.59597	-0.845616
50916897	rs576269189	2.55461e-09	-9.1304e-11	1.63745	2.55266e-06	-9.1304e-11	-1.79257
50916956	rs151017204	1.50455e-10	0.0438695	-1.23841	0.00881637	-1.46019	7.81486
50917299	rs146838416	1.69986e-10	-1.07249	-6.54214e-10	3.49044e-06	-1.47967	-6.54214e-10
50917791	rs116492618	1.40313e-10	-1.26433	-6.54214e-10	3.77067e-06	-1.40245	-6.54214e-10
50919168	rs4552340	7.70988e-10	-0.689011	1.12848	6.34956e-07	-1.45836	-1.72554
50919292	rs78956898	2.80045e-11	-1.3304	-1.54544	1.33362e-06	-1.59619	-0.845616
50919618	rs76747326	2.78495e-11	-1.33595	-1.54544	1.33391e-06	-1.59597	-0.845616
50919626	rs7633959	2.96833e-11	-1.24213	-1.57549	1.26007e-06	-1.59417	-0.904361
50919757	rs146662777	1.22966e-10	-9.1304e-11	-1.3963	1.00583e-05	-9.1304e-11	-0.421298
50919922	rs13084627	2.3717e-11	-1.24281	-1.7992	8.06711e-07	-1.35644	-1.58805
50920349	rs76644123	2.78495e-11	-1.33595	-1.54544	1.33391e-06	-1.59597	-0.845616
50920469	rs12490039	3.13458e-08	0.440253	3.70438	4.82591e-06	0.37171	-1.52741
50920951	rs192612777	1.64397e-10	-1.10592	-6.54214e-10	9.39111e-06	-0.489937	-6.54214e-10
50921261	rs6795573	4.32102e-09	-0.00753203	2.17057	9.05237e-07	-1.02578	-1.80348
50921599	rs71329017	2.77887e-11	-1.33595	-1.54763	1.32829e-06	-1.59597	-0.849834
50921662	rs66684483	2.77887e-11	-1.33595	-1.54763	1.32829e-06	-1.59597	-0.849834
50924102	rs79829948	8.8059e-08	1.52679	3.65077	1.39037e-05	1.44177	-1.53931
50925785	rs74365977	2.77887e-11	-1.33595	-1.54763	1.32829e-06	-1.59597	-0.849834
50927009	rs11928389	1.5409e-08	-0.123237	3.55774	7.56621e-06	-1.46714	0.761135
50927145	rs13093798	3.00181e-11	-1.24449	-1.56191	1.30441e-06	-1.58635	-0.877604
50927363	rs141606272	1.71091e-10	-1.06601	-6.54214e-10	3.67812e-06	-1.4273	-6.54214e-10
50927540	rs13088434	3.00181e-11	-1.24449	-1.56191	1.30441e-06	-1.58635	-0.877604
50927802	rs72937253	2.58693e-08	0.384283	3.56833	3.4303e-06	0.060511	-1.55756
50928246	rs74844562	1.12746e-10	-1.48306	-6.54214e-10	4.89019e-06	-1.14247	-6.54214e-10
50929873	rs62257807	3.06797e-10	-0.482018	-6.54214e-10	3.16499e-06	-1.57755	-6.54214e-10
50930962	rs72937251	2.54008e-08	0.384283	3.55005	3.41695e-06	0.060511	-1.56146
50931450	rs112213545	3.00821e-11	-1.24449	-1.55979	1.30985e-06	-1.58635	-0.873444
50932324	rs11130263	3.18243e-11	-1.15212	-1.59585	1.21309e-06	-1.57101	-0.965518
50932486	rs145426311	5.07667e-10	0.0216222	-6.54214e-10	5.71164e-05	1.31539	-6.54214e-10
50932726	rs2355705	3.18091e-11	-1.15579	-1.59266	1.26131e-06	-1.55876	-0.938787
50932822	rs73079191	2.98945e-11	-1.25074	-1.55979	1.30849e-06	-1.58738	-0.873444
50933638	rs6769733	1.39374e-09	-0.116009	1.14755	9.04015e-07	-1.10882	-1.72179
50934156	rs181183923	8.23547e-11	-9.1304e-11	-1.79717	2.55908e-06	-9.1304e-11	-1.79005
50934315	rs34972378	2.98945e-11	-1.25074	-1.55979	1.30849e-06	-1.58738	-0.873444
50934349	rs62257806	5.00622e-10	0.00764683	-6.54214e-10	3.13307e-06	-1.58769	-6.54214e-10
50934600	rs140184249	2.44423e-10	-0.709304	-6.54214e-10	4.36406e-06	-1.2563	-6.54214e-10
50935778	rs60746111	2.03478e-10	-0.892647	-6.54214e-10	3.94062e-06	-1.35836	-6.54214e-10
50935786	rs80351783	2.03478e-10	-0.892647	-6.54214e-10	3.94062e-06	-1.35836	-6.54214e-10
50936517	rs151209464	2.99526e-11	-1.25074	-1.55784	1.31346e-06	-1.58738	-0.869655
50936687	rs12485524	2.47795e-08	0.37594	3.53363	3.37919e-06	0.0528809	-1.56494
50937196	rs62257814	3.30605e-10	-0.407281	-6.54214e-10	3.2548e-06	-1.54957	-6.54214e-10
50937219	rs13085320	2.98945e-11	-1.25074	-1.55979	1.30849e-06	-1.58738	-0.873444
50937225	rs150105468	8.30361e-11	-9.1304e-11	-1.78893	2.60949e-06	-9.1304e-11	-1.77055
50937416	rs4446201	6.5865e-09	0.662615	1.92196	1.47462e-06	-0.542948	-1.79835
50937594	rs13086545	2.99526e-11	-1.25074	-1.55784	1.31346e-06	-1.58738	-0.869655
50937600	rs144343956	1.60468e-10	-1.13011	-6.54214e-10	4.63005e-06	-1.19713	-6.54214e-10
50937834	rs61627377	3.90835e-08	0.743739	3.62151	6.78964e-06	0.731777	-1.54608
50937957	rs2355707	2.47795e-08	0.37594	3.53363	3.37919e-06	0.0528809	-1.56494
50938678	rs13092418	3.02378e-11	-1.25074	-1.54837	1.28157e-06	-1.58738	-0.894229
50939067	rs13097480	2.99526e-11	-1.25074	-1.55784	1.31346e-06	-1.58738	-0.869655
50939943	rs75945821	2.98945e-11	-1.25074	-1.55979	1.30849e-06	-1.58738	-0.873444
50940844	rs35071080	2.90551e-11	-1.28117	-1.55784	1.30776e-06	-1.59173	-0.869655
50941441	rs7625232	3.91365e-09	-0.0313205	2.09534	8.69694e-07	-1.06652	-1.80279
50941768	rs75206874	2.95853e-11	-1.26308	-1.55784	1.31095e-06	-1.58929	-0.869655
50942307	rs142340979	2.97098e-11	-1.25694	-1.55979	1.3072e-06	-1.58837	-0.873444
50943450	rs140888694	2.12092e-08	-9.1304e-11	3.75398	3.41265e-06	-9.1304e-11	-1.50221
50943494	rs569246657	1.25089e-10	-9.1304e-11	-1.37918	2.75253e-06	-9.1304e-11	-1.71718
50943622	rs145460602	8.30519e-11	-9.1304e-11	-1.78874	2.61023e-06	-9.1304e-11	-1.77026
50944579	rs13085759	2.97675e-11	-1.25694	-1.55784	1.31217e-06	-1.58837	-0.869655
50944584	rs137943402	2.29883e-10	-0.770634	-6.54214e-10	3.671e-06	-1.42924	-6.54214e-10
50945367	rs73081114	2.97675e-11	-1.25694	-1.55784	1.31217e-06	-1.58837	-0.869655
50945503	rs4452323	2.97675e-11	-1.25694	-1.55784	1.31217e-06	-1.58837	-0.869655
50946367	rs13088041	2.97675e-11	-1.25694	-1.55784	1.31217e-06	-1.58837	-0.869655
50946649	rs35842302	2.97675e-11	-1.25694	-1.55784	1.31217e-06	-1.58837	-0.869655
50946842	rs13088988	2.97675e-11	-1.25694	-1.55784	1.31217e-06	-1.58837	-0.869655
50948501	rs72937262	4.47911e-08	0.957174	3.54439	6.43425e-06	0.694255	-1.56232
50948707	rs34006781	2.97675e-11	-1.25694	-1.55784	1.31217e-06	-1.58837	-0.869655
50949432	rs72937265	4.01207e-08	0.775645	3.6158	6.58215e-06	0.701627	-1.54697
50950346	rs35082196	2.97675e-11	-1.25694	-1.55784	1.31217e-06	-1.58837	-0.869655
50950638	rs13090437	2.07004e-10	-0.875463	-6.54214e-10	3.98038e-06	-1.34832	-6.54214e-10
50950745	rs28762180	2.97675e-11	-1.25694	-1.55784	1.31217e-06	-1.58837	-0.869655
50950909	rs4447760	1.27614e-09	-0.159072	1.10247	8.89241e-07	-1.1334	-1.71369
50951692	rs35122553	2.97675e-11	-1.25694	-1.55784	1.31217e-06	-1.58837	-0.869655
50951758	rs34307982	2.95853e-11	-1.26308	-1.55784	1.31095e-06	-1.58929	-0.869655
50952307	rs67895930	2.95853e-11	-1.26308	-1.55784	1.31095e-06	-1.58929	-0.869655
50952460	rs34640865	2.95853e-11	-1.26308	-1.55784	1.31095e-06	-1.58929	-0.869655
50952934	rs79802124	1.19041e-10	-1.42874	-6.54214e-10	3.21924e-06	-1.56056	-6.54214e-10
50952967	rs118157523	9.90517e-11	-9.1304e-11	-1.61256	6.2255e-06	-9.1304e-11	-0.901046
50953454	rs150245860	1.81138e-10	-1.00895	-6.54214e-10	3.85076e-06	-1.38143	-6.54214e-10
50953933	rs12492850	2.92045e-08	0.494759	3.57911	4.95352e-06	0.425297	-1.5549
50954329	rs35150418	2.96488e-11	-1.26308	-1.5557	1.31644e-06	-1.58929	-0.865479
50954504	rs34075959	2.96488e-11	-1.26308	-1.5557	1.31644e-06	-1.58929	-0.865479
50954638	rs67794896	2.96488e-11	-1.26308	-1.5557	1.31644e-06	-1.58929	-0.865479
50954676	rs68096338	2.98315e-11	-1.25694	-1.5557	1.31766e-06	-1.58837	-0.865479
50955012	rs4688697	4.08825e-08	0.812814	3.59744	6.80029e-06	0.738214	-1.55095
50955224	rs34855107	3.00169e-11	-1.25074	-1.5557	1.31895e-06	-1.58738	-0.865479
50955718	rs78367270	3.1876e-11	-1.18674	-1.55961	1.32027e-06	-1.57877	-0.873095
50956008	rs143189157	2.96488e-11	-1.26308	-1.5557	1.31644e-06	-1.58929	-0.865479
50956372	rs7616183	3.67699e-09	-0.0897523	2.0914	8.40894e-07	-1.10029	-1.8027
50956459	rs141778723	2.96488e-11	-1.26308	-1.5557	1.31644e-06	-1.58929	-0.865479
50956791	rs138360806	2.93721e-11	-1.26308	-1.56507	1.26911e-06	-1.58929	-0.902091
50956793	rs75767837	2.38162e-08	0.360139	3.50978	3.31517e-06	0.0384344	-1.56963
50956915	rs149246503	2.97069e-11	-1.26308	-1.55374	1.32146e-06	-1.58929	-0.861674
50957788	rs4688693	3.18418e-11	-1.16614	-1.58128	1.27063e-06	-1.57428	-0.915907
50957844	rs139064121	2.95853e-11	-1.26308	-1.55784	1.31095e-06	-1.58929	-0.869655
50958587	rs117742814	8.71548e-11	-9.1304e-11	-1.74052	2.56057e-06	-9.1304e-11	-1.78947
50959214	rs112564820	1.79474e-08	0.131623	3.45538	2.49762e-06	-0.233432	-1.58093
50959822	rs57732473	2.95267e-11	-1.26917	-1.55374	1.32031e-06	-1.59016	-0.861674
50959940	rs35121433	2.95267e-11	-1.26917	-1.55374	1.32031e-06	-1.59016	-0.861674
50960348	rs35190976	2.95267e-11	-1.26917	-1.55374	1.32031e-06	-1.59016	-0.861674
50960614	rs36018544	2.95267e-11	-1.26917	-1.55374	1.32031e-06	-1.59016	-0.861674
50960634	rs116771349	1.01006e-10	-1.59302	-6.54214e-10	4.45824e-06	-1.23495	-6.54214e-10
50962131	rs76201741	1.0169e-08	-9.1304e-11	3.0189	4.48796e-06	-9.1304e-11	-1.2283
50962368	rs7627266	3.71618e-09	-0.0791508	2.0914	8.5846e-07	-1.07961	-1.8027
50962551	rs34786937	2.95848e-11	-1.26917	-1.55178	1.32535e-06	-1.59016	-0.857863
50962794	rs34184643	2.95267e-11	-1.26917	-1.55374	1.32031e-06	-1.59016	-0.861674
50964223	rs71329023	2.95267e-11	-1.26917	-1.55374	1.32031e-06	-1.59016	-0.861674
50965041	rs68130118	2.9469e-11	-1.26917	-1.5557	1.31529e-06	-1.59016	-0.865479
50965291	rs34284887	2.1147e-10	-0.85412	-6.54214e-10	4.03079e-06	-1.33574	-6.54214e-10
50965468	rs74966608	3.76694e-09	2.02581	-6.54214e-10	6.00672e-05	1.36576	-6.54214e-10
50965660	rs67843425	2.94058e-11	-1.26917	-1.55784	1.30981e-06	-1.59016	-0.869655
50966039	rs73081144	2.94058e-11	-1.26917	-1.55784	1.30981e-06	-1.59016	-0.869655
50966191	rs61108141	3.40499e-09	-0.118543	2.04334	8.27882e-07	-1.11675	-1.80183
50967228	rs7623868	2.91724e-11	-1.27519	-1.55979	1.3038e-06	-1.59098	-0.873444
50967299	rs7623976	2.91724e-11	-1.27519	-1.55979	1.3038e-06	-1.59098	-0.873444
50967539	rs115848957	9.99819e-10	0.699371	-6.54214e-10	3.15698e-05	0.722499	-6.54214e-10
50967904	rs7429494	1.15565e-10	-1.45837	-6.54214e-10	3.12468e-06	-1.59037	-6.54214e-10
50967965	rs79581101	1.26317e-08	-9.1304e-11	3.23576	4.75929e-06	-9.1304e-11	-1.1696
50967970	rs35499413	2.91104e-11	-1.27519	-1.56191	1.29839e-06	-1.59098	-0.877604
50968137	rs78831030	1.06081e-10	-1.544	-6.54214e-10	3.53225e-06	-1.46777	-6.54214e-10
50968274	rs78459504	1.05556e-10	-9.1304e-11	-1.54896	2.60931e-06	-9.1304e-11	-1.77061
50968294	rs140038119	5.93889e-10	-9.1304e-11	0.178489	1.34024e-05	-9.1304e-11	-0.134264
50968320	rs7427526	1.91293e-08	-9.1304e-11	3.65077	3.28836e-06	-9.1304e-11	-1.53931
50968346	rs80044051	6.05919e-10	0.198542	-6.54214e-10	7.47218e-06	-0.718514	-6.54214e-10
50968897	rs4078296	7.07682e-08	1.44918	3.50978	1.24948e-05	1.36523	-1.56963
50969437	rs36110549	2.91104e-11	-1.27519	-1.56191	1.29839e-06	-1.59098	-0.877604
50969703	rs66626892	2.92864e-11	-1.26917	-1.56191	1.29944e-06	-1.59016	-0.877604
50969965	rs12488948	2.12956e-08	0.336974	3.42108	3.18682e-06	0.0172658	-1.58794
50970412	rs4131887	2.91104e-11	-1.27519	-1.56191	1.29839e-06	-1.59098	-0.877604
50971594	rs78601534	1.93268e-10	-9.1304e-11	-0.944124	2.75989e-06	-9.1304e-11	-1.71451
50972527	rs76766938	8.2394e-11	-9.1304e-11	-1.79669	3.93638e-06	-9.1304e-11	-1.35944
50972844	rs112040988	1.79532e-09	1.28474	-6.54214e-10	2.15852e-05	0.342306	-6.54214e-10
50973119	rs62257822	4.48843e-10	-0.101531	-6.54214e-10	5.94034e-06	-0.947934	-6.54214e-10
50974813	rs62257823	4.3484e-08	0.883765	3.58818	1.09941e-05	-1.02542	0.693084
50974834	rs9832952	1.13886e-09	-0.207818	1.0374	8.87345e-07	-1.14741	-1.70182
50975576	rs142860803	1.04828e-10	-9.1304e-11	-1.55588	6.01579e-06	-9.1304e-11	-0.935313
50975962	rs140470091	1.38668e-09	1.02646	-6.54214e-10	2.84521e-05	0.618521	-6.54214e-10
50976873	rs13079565	2.92864e-11	-1.26917	-1.56191	1.29944e-06	-1.59016	-0.877604
50976939	rs13079136	2.91104e-11	-1.27519	-1.56191	1.29839e-06	-1.59098	-0.877604
50977139	rs9868870	3.0945e-11	-1.18704	-1.58895	1.24554e-06	-1.57883	-0.931299
50978365	rs35492420	2.91104e-11	-1.27519	-1.56191	1.29839e-06	-1.59098	-0.877604
50978624	rs34628582	2.89371e-11	-1.28117	-1.56191	1.2974e-06	-1.59173	-0.877604
50980398	rs12488831	1.96923e-08	0.328736	3.35104	3.11883e-06	0.00974056	-1.60198
50980986	rs12629842	1.40752e-10	-9.1304e-11	-1.2612	2.9876e-06	-9.1304e-11	-1.63523
50982164	rs62257830	1.87986e-10	-0.971838	-6.54214e-10	3.63774e-06	-1.43834	-6.54214e-10
50982915	rs73081159	1.65581e-10	-1.09874	-6.54214e-10	0.000138991	2.20471	-6.54214e-10
50983156	rs71329026	1.66533e-10	-1.09301	-6.54214e-10	3.55032e-06	-1.46266	-6.54214e-10
50983348	rs140282196	1.46956e-10	-9.1304e-11	-1.21807	5.11723e-06	-9.1304e-11	-1.09709
50983674	rs6446239	2.87552e-08	0.689304	3.36907	4.04525e-06	0.266249	-1.59841
50984782	rs7372342	3.33948e-08	0.80488	3.40307	6.47867e-06	0.730404	-1.59159
50985254	rs60882641	3.36608e-08	0.812814	3.40307	6.52947e-06	0.738214	-1.59159
50985443	rs112271582	2.37586e-09	1.56491	-6.54214e-10	3.48257e-06	-1.48193	-6.54214e-10
50985566	rs58720544	3.94001e-08	0.970249	3.40307	6.92738e-06	0.79737	-1.59159
50987194	rs7433217	3.10838e-09	-0.117309	1.95096	8.30566e-07	-1.11605	-1.7993
50987228	rs35875816	2.88277e-11	-1.28708	-1.55979	1.3019e-06	-1.59243	-0.873444
50988027	rs34481683	2.89988e-11	-1.28117	-1.55979	1.30281e-06	-1.59173	-0.873444
50989687	rs149216182	9.4779e-11	-9.1304e-11	-1.65666	4.32218e-06	-9.1304e-11	-1.26594
50989689	rs146911705	1.78745e-10	-1.02225	-6.54214e-10	3.21774e-06	-1.56102	-6.54214e-10
50992116	rs149318788	1.11666e-09	0.809897	-6.54214e-10	3.52785e-05	0.833574	-6.54214e-10
50992787	rs61638760	2.88838e-11	-1.28708	-1.55784	1.30684e-06	-1.59243	-0.869655
50993009	rs72937299	1.25105e-08	-0.0731669	3.29929	2.14312e-06	-0.355325	-1.61211
50993792	rs13086922	2.87111e-11	-1.28708	-1.56384	1.29161e-06	-1.59243	-0.881377
50994207	rs6771085	2.88838e-11	-1.28708	-1.55784	1.30684e-06	-1.59243	-0.869655
50994412	rs141494203	1.65911e-10	-1.09675	-6.54214e-10	3.16577e-06	-1.5773	-6.54214e-10
50995025	rs13097744	3.09215e-10	-0.474165	-6.54214e-10	3.68242e-06	-1.42613	-6.54214e-10
50996082	rs57642230	2.83422e-11	-1.29774	-1.56611	1.28618e-06	-1.59219	-0.885829
50996257	rs60184902	1.49785e-08	-0.119989	3.52616	2.30862e-06	-0.326872	-1.56618
50997303	rs139488306	1.69765e-10	-1.07379	-6.54214e-10	3.18071e-06	-1.5726	-6.54214e-10
50997702	rs6763779	2.95655e-11	-1.28708	-1.53452	1.31974e-06	-1.59243	-0.859834
50997703	rs6763781	2.95655e-11	-1.28708	-1.53452	1.31974e-06	-1.59243	-0.859834
50997890	rs192053058	1.72751e-10	-1.05635	-6.54214e-10	8.03322e-06	-0.646115	-6.54214e-10
50998816	rs9869826	8.65295e-11	-0.268832	-1.47889	0.000774653	-1.53461	5.45733
50998859	rs144825588	3.64298e-10	-9.1304e-11	-0.310231	6.85075e-06	-9.1304e-11	-0.805343
50998971	rs34836308	2.87665e-11	-1.28708	-1.56191	1.29649e-06	-1.59243	-0.877604
50999730	rs55675754	1.4623e-10	-1.22302	-6.54214e-10	3.19129e-06	-1.56927	-6.54214e-10
50999864	rs79073578	1.52967e-10	-1.17798	-6.54214e-10	3.46271e-06	-1.48765	-6.54214e-10
51000176	rs75848843	1.11699e-10	-1.49239	-6.54214e-10	3.1484e-06	-1.58281	-6.54214e-10
51000663	rs66793762	1.83088e-11	-1.50591	-1.79492	9.43486e-07	-1.36897	-1.41891
51000680	rs78657447	1.2337e-10	-9.1304e-11	-1.39302	0.0305279	-9.1304e-11	7.5967
51001131	rs6810241	3.03902e-11	-1.19946	-1.59462	1.22826e-06	-1.58133	-0.942772
51002194	rs13085827	2.83749e-11	-1.29294	-1.56976	1.27582e-06	-1.59308	-0.893029
51003213	rs4132022	2.88277e-11	-1.28708	-1.55979	1.3019e-06	-1.59243	-0.873444
51005328	rs55900868	2.88838e-11	-1.28708	-1.55784	1.30684e-06	-1.59243	-0.869655
51005644	rs115072729	1.58451e-10	-1.14276	-6.54214e-10	4.57621e-06	-1.20883	-6.54214e-10
51005812	rs71329027	2.87151e-11	-1.29294	-1.55784	1.30599e-06	-1.59308	-0.869655
51006237	rs6775938	3.18309e-11	-1.18834	-1.55942	1.3085e-06	-1.58808	-0.872739
51006260	rs13077958	2.87767e-11	-1.29294	-1.5557	1.31146e-06	-1.59308	-0.865479
51006603	rs34438446	1.71049e-11	-1.5654	-1.80344	1.39044e-06	-0.882483	-1.5176
51009435	rs9879725	8.21301e-11	-0.274902	-1.525	0.000617988	-1.53592	5.23269
51010078	rs77166744	1.04443e-10	-9.1304e-11	-1.55956	2.7815e-06	-9.1304e-11	-1.70671
51010427	rs118098222	1.08657e-10	-9.1304e-11	-1.52001	2.83217e-06	-9.1304e-11	-1.68866
51015834	rs186719756	8.38107e-11	-9.1304e-11	-1.77964	3.2109e-06	-9.1304e-11	-1.56315
51016534	rs36056105	2.89526e-11	-1.29294	-1.54961	1.32705e-06	-1.59308	-0.853661
51017284	rs111362255	2.22294e-10	-0.804205	-6.54214e-10	1.18712e-05	-0.255585	-6.54214e-10
51017304	rs9838433	9.12767e-10	-0.322593	0.930869	8.39608e-07	-1.22408	-1.68044
51017440	rs115916770	2.62805e-10	-0.636792	-6.54214e-10	4.50665e-06	-1.22415	-6.54214e-10
51017631	rs113846841	1.04688e-10	-1.55722	-6.54214e-10	4.13313e-06	-1.31067	-6.54214e-10
51017673	rs188105644	1.49403e-10	-1.20156	-6.54214e-10	6.60134e-06	-0.842427	-6.54214e-10
51017750	rs67445615	2.89526e-11	-1.29294	-1.54961	1.32705e-06	-1.59308	-0.853661
51018142	rs114961666	1.46105e-09	1.07871	-6.54214e-10	2.01723e-05	0.27461	-6.54214e-10
51018146	rs9823942	2.8596e-11	-1.28708	-1.56786	1.28144e-06	-1.59243	-0.889278
51019111	rs74610908	1.65203e-10	-9.1304e-11	-1.10103	2.5623e-06	-9.1304e-11	-1.78879
51019119	rs55785224	2.87851e-11	-1.29874	-1.54961	1.32627e-06	-1.59367	-0.853661
51019129	rs12488700	3.00651e-08	0.733966	3.36895	6.00071e-06	0.660606	-1.59843
51020242	rs7372046	3.15208e-11	-1.20214	-1.55541	1.3163e-06	-1.58996	-0.864918
51020335	rs60292376	2.87851e-11	-1.29874	-1.54961	1.32627e-06	-1.59367	-0.853661
51020636	rs57378417	2.89526e-11	-1.29294	-1.54961	1.32705e-06	-1.59308	-0.853661
51021313	rs7427615	2.97637e-08	0.741799	3.35104	6.0257e-06	0.668316	-1.60198
51021763	rs4073739	2.97637e-08	0.741799	3.35104	6.0257e-06	0.668316	-1.60198
51022105	rs142654390	1.4283e-10	-9.1304e-11	-1.24655	2.73356e-06	-9.1304e-11	-1.7241
51024903	rs11130267	3.12892e-11	-1.21571	-1.54922	1.33001e-06	-1.5916	-0.852915
51024982	rs12494214	5.03346e-09	0.192908	2.12275	3.01213e-06	0.150834	-1.77789
51025966	rs35693100	2.87851e-11	-1.29874	-1.54961	1.32627e-06	-1.59367	-0.853661
51026265	rs35273485	2.87851e-11	-1.29874	-1.54961	1.32627e-06	-1.59367	-0.853661
51026621	rs34040634	2.87851e-11	-1.29874	-1.54961	1.32627e-06	-1.59367	-0.853661
51026806	rs76293890	1.11351e-10	-9.1304e-11	-1.49551	2.62511e-06	-9.1304e-11	-1.76458
51026817	rs12490502	4.23243e-09	0.128562	2.01377	2.7992e-06	0.087256	-1.78762
51026892	rs13093289	2.87851e-11	-1.29874	-1.54961	1.32627e-06	-1.59367	-0.853661
51027178	rs12491206	2.5934e-08	0.640283	3.31482	5.3389e-06	0.568425	-1.62311
51027733	rs7428086	3.01147e-11	-1.22582	-1.57737	1.2655e-06	-1.58612	-0.908114
51028258	rs143035667	1.83079e-10	-0.998288	-6.54214e-10	3.19962e-06	-1.56667	-6.54214e-10
51028298	rs7426759	2.87227e-11	-1.29874	-1.55178	1.32071e-06	-1.59367	-0.857863
51029164	rs7614482	7.18379e-10	-0.393921	0.762715	8.50288e-07	-1.25035	-1.64153
51029707	rs6446243	8.62215e-10	-0.393921	0.945222	8.15366e-07	-1.25035	-1.68347
51029868	rs140535840	9.73307e-11	-9.1304e-11	-1.63009	2.52524e-06	-9.1304e-11	-1.80336
51031803	rs12185906	3.14239e-11	-1.29294	-1.4677	1.31009e-06	-1.59308	-0.866528
51031945	rs73083294	1.11175e-10	-1.4971	-6.54214e-10	3.12238e-06	-1.5911	-6.54214e-10
51032607	rs7429035	3.14239e-11	-1.29294	-1.4677	1.31009e-06	-1.59308	-0.866528
51032614	rs144702524	8.93446e-11	-9.1304e-11	-1.7157	3.11462e-06	-9.1304e-11	-1.59359
51033378	rs116453951	1.12676e-10	-1.48369	-6.54214e-10	3.11428e-06	-1.5937	-6.54214e-10
51033604	rs115680081	1.83492e-10	-0.99603	-6.54214e-10	9.11785e-06	-0.519466	-6.54214e-10
51033710	rs189033023	2.71028e-10	-0.605981	-6.54214e-10	4.5944e-06	-1.20486	-6.54214e-10
51033741	rs7629809	3.14239e-11	-1.29294	-1.4677	1.31009e-06	-1.59308	-0.866528
51034625	rs35481031	3.14239e-11	-1.29294	-1.4677	1.31009e-06	-1.59308	-0.866528
51035476	rs140470008	2.47302e-10	-0.697592	-6.54214e-10	4.77433e-06	-1.16645	-6.54214e-10
51035636	rs13062018	3.14239e-11	-1.29294	-1.4677	1.31009e-06	-1.59308	-0.866528
51036565	rs34002537	3.39484e-11	-1.20913	-1.47423	1.31337e-06	-1.57964	-0.87746
51036733	rs372676501	1.34726e-10	-9.1304e-11	-1.30496	4.79208e-06	-9.1304e-11	-1.16274
51037258	rs6446245	9.1554e-10	-0.19983	0.81114	9.00377e-07	-1.1564	-1.67824
51037466	rs13064199	3.45726e-11	-1.18862	-1.47652	1.31422e-06	-1.57515	-0.881307
51037709	rs72939228	1.70697e-08	0.733966	2.80289	5.40809e-06	0.660606	-1.70241
51038375	rs7614881	3.89851e-11	-1.1197	-1.42532	1.42927e-06	-1.57594	-0.796593
51038910	rs12496621	3.03015e-08	0.741799	3.36895	6.04715e-06	0.668316	-1.59843
51039173	rs148083563	1.23016e-10	-9.1304e-11	-1.39589	2.91594e-06	-9.1304e-11	-1.65951
51040928	rs139797870	9.71674e-11	-9.1304e-11	-1.63177	2.5254e-06	-9.1304e-11	-1.8033
51043162	rs10865962	3.40373e-11	-1.09556	-1.58519	1.28375e-06	-1.55618	-0.923739
51043528	rs34926239	2.02076e-10	-0.899562	-6.54214e-10	3.10833e-06	-1.59562	-6.54214e-10
51043599	rs76442143	9.98977e-11	-9.1304e-11	-1.60406	0.0100534	-9.1304e-11	6.48597
51044227	rs73085212	8.33143e-10	0.517002	-6.54214e-10	0.00041072	3.28821	-6.54214e-10
51045677	rs75058195	3.52579e-11	-1.08842	-1.55709	1.33971e-06	-1.56905	-0.868191
51045928	rs75051563	3.18399e-11	-1.19588	-1.55161	1.34364e-06	-1.57679	-0.857531
51046100	rs74960356	3.14972e-11	-1.22087	-1.53744	1.34864e-06	-1.58529	-0.845316
51046479	rs9813718	3.21208e-11	-1.18902	-1.54968	1.35073e-06	-1.57524	-0.85381
51046544	rs147735228	1.08454e-10	-1.52188	-6.54214e-10	3.14586e-06	-1.58361	-6.54214e-10
51046787	rs36174390	2.29991e-10	-0.770162	-6.54214e-10	4.46765e-06	-1.23284	-6.54214e-10
51046977	rs9681865	1.01864e-09	-0.19983	0.917853	9.00895e-07	-1.1564	-1.67766
51047506	rs150156948	3.19565e-11	-1.1821	-1.56173	1.32155e-06	-1.57364	-0.87725
51047621	rs150421637	1.06347e-10	-1.54149	-6.54214e-10	3.36778e-06	-1.51545	-6.54214e-10
51048007	rs9713647	2.11513e-08	0.434149	3.3171	4.42275e-06	0.36571	-1.60865
51048206	rs9682672	3.24133e-11	-1.1821	-1.54754	1.35852e-06	-1.57364	-0.849666
51048814	rs185478836	8.94482e-10	-9.1304e-11	0.588042	8.64898e-06	-9.1304e-11	-0.572259
51048840	rs9682095	3.24762e-11	-1.1821	-1.5456	1.3636e-06	-1.57364	-0.845928
51048866	rs55698738	9.30324e-11	-0.247767	-1.42749	0.000985398	-1.53	5.69335
51048870	rs9681429	3.56223e-11	-1.08842	-1.54681	1.36668e-06	-1.56905	-0.848259
51049002	rs9682254	1.04759e-09	-0.171804	0.917853	9.15236e-07	-1.14061	-1.67766
51049126	rs116976165	6.72074e-09	-9.1304e-11	2.60475	4.49893e-06	-9.1304e-11	-1.22586
51049449	rs9681573	3.24762e-11	-1.1821	-1.5456	1.3636e-06	-1.57364	-0.845928
51049471	rs9681582	3.4702e-11	-1.08789	-1.57351	1.31688e-06	-1.55399	-0.900449
51050006	rs62257841	5.83279e-08	1.35918	3.40645	9.09093e-06	-1.32172	0.799298
51050357	rs9757419	3.25465e-11	-1.1821	-1.54344	1.36929e-06	-1.57364	-0.841767
51050656	rs9758600	3.26172e-11	-1.1821	-1.54127	1.37501e-06	-1.57364	-0.837595
51051295	rs9877272	9.92555e-10	-0.19983	0.891909	9.06004e-07	-1.1564	-1.67201
51051355	rs117140996	9.03832e-11	-9.1304e-11	-1.70414	4.04289e-06	-9.1304e-11	-1.33274
51051496	rs80127151	3.0426e-08	0.763809	3.35104	6.15765e-06	0.689977	-1.60198
51053056	rs77325548	1.02473e-10	-1.5786	-6.54214e-10	3.10566e-06	-1.59647	-6.54214e-10
51054823	rs11715556	3.27529e-11	-1.1821	-1.53712	1.38599e-06	-1.57364	-0.829644
51054878	rs9818841	3.2101e-11	-1.19588	-1.54344	1.36499e-06	-1.57679	-0.841767
51054881	rs9682552	1.12628e-10	-1.48411	-6.54214e-10	3.59585e-06	-1.44992	-6.54214e-10
51054978	rs9860862	3.27529e-11	-1.1821	-1.53712	1.38599e-06	-1.57364	-0.829644
51055385	rs9823453	3.40636e-11	-1.14286	-1.53712	1.39545e-06	-1.56684	-0.829644
51055393	rs9861513	3.40636e-11	-1.14286	-1.53712	1.39545e-06	-1.56684	-0.829644
51055523	rs9311460	3.27529e-11	-1.1821	-1.53712	1.38599e-06	-1.57364	-0.829644
51055576	rs34563986	3.60384e-11	-1.08045	-1.54317	1.37888e-06	-1.56718	-0.841249
51056190	rs9311461	3.28177e-11	-1.1821	-1.53514	1.39124e-06	-1.57364	-0.825865
51056571	rs76333733	1.97682e-10	-0.921546	-6.54214e-10	4.10313e-06	-1.31795	-6.54214e-10
51057437	rs117856338	8.81763e-11	-9.1304e-11	-1.72887	4.50745e-06	-9.1304e-11	-1.22397
51057762	rs551075341	1.4392e-10	-1.23895	-6.54214e-10	3.84495e-06	-1.38294	-6.54214e-10
51058254	rs9682922	3.31205e-11	-1.17512	-1.53293	1.39942e-06	-1.57198	-0.821658
51058342	rs9848873	3.67847e-11	-1.06432	-1.5388	1.39597e-06	-1.56324	-0.832871
51058821	rs149089342	1.3908e-10	-9.1304e-11	-1.27315	9.43256e-06	-9.1304e-11	-0.485533
51059350	rs112825716	1.07206e-10	-1.53345	-6.54214e-10	4.38598e-06	-1.25129	-6.54214e-10
51060217	rs9284887	3.3194e-11	-1.17512	-1.53071	1.40534e-06	-1.57198	-0.817441
51060237	rs9284888	3.3194e-11	-1.17512	-1.53071	1.40534e-06	-1.57198	-0.817441
51060544	rs9713241	3.3194e-11	-1.17512	-1.53071	1.40534e-06	-1.57198	-0.817441
51061007	rs62257853	6.47769e-08	1.40091	3.46959	9.33157e-06	-1.34028	0.843984
51061463	rs185444778	1.03927e-10	-9.1304e-11	-1.56452	2.56382e-05	-9.1304e-11	0.514384
51061643	rs115594777	1.5732e-10	-1.14992	-6.54214e-10	4.66199e-06	-1.19026	-6.54214e-10
51062402	rs11919195	1.20398e-10	-1.4174	-6.54214e-10	3.10981e-06	-1.59514	-6.54214e-10
51062970	rs4557193	3.28002e-11	-1.16809	-1.54968	1.35748e-06	-1.57026	-0.85381
51063173	rs9837334	1.05285e-09	-0.102167	0.853217	9.8481e-07	-1.08172	-1.66329
51063566	rs4244699	3.32605e-11	-1.17512	-1.52871	1.41069e-06	-1.57198	-0.813638
51064375	rs142851874	1.81786e-10	-1.00538	-6.54214e-10	1.08962e-05	-0.341283	-6.54214e-10
51064661	rs6445717	3.33349e-11	-1.17512	-1.52648	1.41668e-06	-1.57198	-0.809403
51065164	rs77682803	1.7374e-10	-9.1304e-11	-1.05064	3.86022e-06	-9.1304e-11	-1.37898
51065917	rs72943130	3.061e-08	0.785928	3.33495	6.27325e-06	0.711748	-1.60516
51066024	rs7610901	3.33349e-11	-1.17512	-1.52648	1.41668e-06	-1.57198	-0.809403
51066822	rs115878179	8.34003e-10	0.518033	-6.54214e-10	2.63096e-05	0.540231	-6.54214e-10
51067252	rs4438692	3.34022e-11	-1.17512	-1.52446	1.4221e-06	-1.57198	-0.805584
51067562	rs4443210	9.89456e-10	-0.157689	0.846641	9.33218e-07	-1.13261	-1.66621
51069483	rs72943137	5.30787e-09	0.24599	2.12275	3.17437e-06	0.203293	-1.77789
51069747	rs4323036	5.09737e-09	0.266017	2.06226	3.22272e-06	0.223088	-1.78256
51070301	rs74812279	1.58872e-10	-1.1401	-6.54214e-10	4.70586e-06	-1.18089	-6.54214e-10
51071713	rs13088462	3.0276e-10	-0.495263	-6.54214e-10	3.77506e-06	-1.40128	-6.54214e-10
51073378	rs4555554	3.38592e-11	-1.16809	-1.51791	1.44226e-06	-1.57026	-0.793225
51074286	rs4566574	3.71112e-11	-1.07242	-1.52187	1.43875e-06	-1.56524	-0.800688
51074713	rs139059097	8.59567e-10	0.548225	-6.54214e-10	1.35153e-05	-0.125876	-6.54214e-10
51074935	rs115638822	1.06439e-10	-1.54063	-6.54214e-10	3.11619e-06	-1.59309	-6.54214e-10
51075065	rs73085254	1.2056e-10	-1.41605	-6.54214e-10	3.10593e-06	-1.59639	-6.54214e-10
51075572	rs4373098	3.38592e-11	-1.16809	-1.51791	1.44226e-06	-1.57026	-0.793225
51075876	rs7638732	3.67639e-11	-1.08842	-1.51527	1.45119e-06	-1.56905	-0.788262
51076674	rs149212515	1.56522e-10	-1.15501	-6.54214e-10	4.13425e-06	-1.31039	-6.54214e-10
51077266	rs13324500	3.31579e-11	-1.18902	-1.51791	1.4351e-06	-1.57524	-0.793225
51077419	rs13061003	9.10838e-10	-0.234218	0.840379	9.11208e-07	-1.16236	-1.66032
51080040	rs55966607	1.516e-10	-1.18696	-6.54214e-10	3.26815e-06	-1.54548	-6.54214e-10
51080711	rs4336150	3.66048e-11	-1.08842	-1.5196	1.43941e-06	-1.56905	-0.796412
51082119	rs182132166	1.00696e-10	-1.5961	-6.54214e-10	3.11828e-06	-1.59242	-6.54214e-10
51082893	rs12493359	5.27156e-09	0.253129	2.10875	3.19326e-06	0.21035	-1.77901
51083025	rs143233786	1.87715e-10	-9.1304e-11	-0.973279	1.64417e-05	-9.1304e-11	0.0701231
51083880	rs71329041	2.19983e-10	-0.814655	-6.54214e-10	4.37048e-06	-1.25483	-6.54214e-10
51084368	rs9865977	3.27078e-11	-1.20268	-1.51791	1.43075e-06	-1.57827	-0.793225
51085266	rs7614171	3.27078e-11	-1.20268	-1.51791	1.43075e-06	-1.57827	-0.793225
51086070	rs4927975	3.09656e-08	0.815325	3.3171	6.4349e-06	0.740686	-1.60865
51086632	rs4541436	3.27078e-11	-1.20268	-1.51791	1.43075e-06	-1.57827	-0.793225
51086691	rs6800279	9.27542e-10	-0.216045	0.840379	9.37562e-07	-1.13385	-1.66032
51086695	rs4574329	3.28149e-11	-1.19941	-1.51791	1.4378e-06	-1.57337	-0.793225
51086733	rs4596182	3.46529e-11	-1.11146	-1.55136	1.36621e-06	-1.5606	-0.857063
51087326	rs116045856	1.53503e-10	-1.17448	-6.54214e-10	4.55411e-06	-1.21367	-6.54214e-10
51087892	rs6445600	3.17328e-11	-1.23522	-1.51563	1.43245e-06	-1.58137	-0.788945
51087917	rs6445603	3.62721e-11	-1.10418	-1.51297	1.45226e-06	-1.57262	-0.783958
51087967	rs6768601	3.2562e-11	-1.20943	-1.51563	1.43484e-06	-1.5797	-0.788945
51087978	rs72943166	3.04188e-08	0.815325	3.29929	6.41265e-06	0.740686	-1.61211
51088949	rs11130273	3.24879e-11	-1.20943	-1.51791	1.42871e-06	-1.5797	-0.793225
51089954	rs11710311	1.33359e-10	-1.31516	-6.54214e-10	3.12774e-06	-1.58939	-6.54214e-10
51089980	rs7629420	3.4579e-11	-1.11146	-1.5535	1.36057e-06	-1.5606	-0.861201
51091392	rs6796642	9.8328e-10	-0.157689	0.840379	9.38727e-07	-1.13261	-1.66032
51092052	rs4927976	3.22106e-11	-1.20943	-1.52648	1.40578e-06	-1.5797	-0.809403
51092283	rs4639006	1.04916e-10	-9.1304e-11	-1.55504	0.00909029	-9.1304e-11	6.38526
51092752	rs7653539	3.22201e-11	-1.20268	-1.53293	1.39065e-06	-1.57827	-0.821658
51093204	rs74633589	2.89678e-08	0.800205	3.26553	6.27703e-06	0.725802	-1.61861
51093904	rs6779430	3.19329e-11	-1.20943	-1.53514	1.38283e-06	-1.5797	-0.825865
51094097	rs115548871	1.25072e-10	-1.37932	-6.54214e-10	4.22906e-06	-1.28772	-6.54214e-10
51095028	rs9857727	3.29116e-11	-1.17507	-1.5393	1.38769e-06	-1.56823	-0.833833
51095202	rs76761409	1.03828e-10	-1.56546	-6.54214e-10	5.31213e-06	-1.05971	-6.54214e-10
51095279	rs78933579	1.01143e-10	-1.59167	-6.54214e-10	3.11998e-06	-1.59187	-6.54214e-10
51095735	rs4927960	3.19526e-11	-1.20268	-1.54127	1.36866e-06	-1.57827	-0.837595
51096237	rs4511931	3.40963e-11	-1.11146	-1.56756	1.32368e-06	-1.5606	-0.888685
51098164	rs138715742	1.60254e-10	-9.1304e-11	-1.13145	1.29103e-05	-9.1304e-11	-0.171674
51098862	rs7373592	3.50555e-11	-1.12737	-1.5239	1.41576e-06	-1.57751	-0.804528
51099776	rs4927977	3.21491e-11	-1.20268	-1.53514	1.38481e-06	-1.57827	-0.825865
51100020	rs11920441	1.461e-08	-0.161212	3.54247	8.65582e-06	-1.46716	0.895694
51100167	rs4505743	3.20035e-11	-1.20943	-1.53293	1.38866e-06	-1.5797	-0.821658
51100389	rs4507294	3.22201e-11	-1.20268	-1.53293	1.39065e-06	-1.57827	-0.821658
51101185	rs78909740	3.66224e-10	-0.304959	-6.54214e-10	3.16671e-06	-1.57701	-6.54214e-10
51101638	rs142664566	3.64819e-10	-0.308802	-6.54214e-10	3.37939e-05	0.790579	-6.54214e-10
51102718	rs138682866	1.27757e-09	0.94451	-6.54214e-10	1.9017e-05	0.215631	-6.54214e-10
51102839	rs4586853	3.55522e-11	-1.0916	-1.5456	1.3959e-06	-1.55024	-0.845928
51103093	rs4348025	2.40035e-11	-1.50947	-1.52054	4.87364e-05	-0.853335	2.01006
51103133	rs4572801	8.50957e-10	-0.158749	0.696907	9.62666e-07	-1.13773	-1.63002
51103536	rs4263323	3.34227e-11	-1.1854	-1.51357	1.45319e-06	-1.57086	-0.785084
51103646	rs28470684	3.3354e-11	-1.1854	-1.51563	1.44759e-06	-1.57086	-0.788945
51103913	rs11919932	3.37331e-11	-1.17845	-1.51127	1.46201e-06	-1.5691	-0.780786
51104601	rs115916952	1.65633e-10	-1.09843	-6.54214e-10	4.89698e-06	-1.14108	-6.54214e-10
51105292	rs113017997	2.99302e-09	1.79584	-6.54214e-10	2.88478e-05	0.632334	-6.54214e-10
51106244	rs6445750	3.31191e-11	-1.19912	-1.50897	1.46086e-06	-1.5742	-0.776478
51106439	rs4615113	3.36468e-11	-1.1854	-1.50689	1.47145e-06	-1.57086	-0.772593
51106598	rs4530566	3.44415e-11	-1.16438	-1.50456	1.4859e-06	-1.56541	-0.768267
51107334	rs4377512	3.34935e-11	-1.19229	-1.50456	1.47532e-06	-1.57256	-0.768267
51107870	rs6795272	3.66778e-11	-1.11557	-1.49046	1.51572e-06	-1.57165	-0.74216
51108107	rs6787773	3.37251e-11	-1.1854	-1.50456	1.47783e-06	-1.57086	-0.768267
51108374	rs4613496	3.37251e-11	-1.1854	-1.50456	1.47783e-06	-1.57086	-0.768267
51109157	rs4511933	3.36468e-11	-1.1854	-1.50689	1.47145e-06	-1.57086	-0.772593
51109340	rs4491946	3.33663e-11	-1.17845	-1.52221	1.43228e-06	-1.5691	-0.801331
51109661	rs4244700	3.36468e-11	-1.1854	-1.50689	1.47145e-06	-1.57086	-0.772593
51110195	rs4927961	1.99483e-08	0.496083	3.19661	4.59385e-06	0.426599	-1.63158
51110521	rs4582086	3.35768e-11	-1.1854	-1.50897	1.46575e-06	-1.57086	-0.776478
51110800	rs141905262	5.2987e-10	0.064428	-6.54214e-10	7.5924e-06	-0.702553	-6.54214e-10
51110876	rs4488874	3.30607e-11	-1.1854	-1.52446	1.4237e-06	-1.57086	-0.805584
51111645	rs9850021	3.37652e-11	-1.18188	-1.50689	1.46744e-06	-1.57359	-0.772593
51113460	rs6445779	3.47907e-11	-1.15197	-1.50689	1.46603e-06	-1.57455	-0.772593
51113581	rs73087211	1.38272e-10	-1.27898	-6.54214e-10	3.14866e-06	-1.58272	-6.54214e-10
51114107	rs73087213	1.59591e-10	-1.13559	-6.54214e-10	0.000125377	2.10162	-6.54214e-10
51114357	rs13080170	8.75962e-10	-0.182971	0.75009	9.7237e-07	-1.11938	-1.63834
51115599	rs116282251	1.29601e-10	-1.34374	-6.54214e-10	5.22709e-06	-1.07585	-6.54214e-10
51116485	rs6445802	3.55518e-11	-1.10681	-1.5304	1.4306e-06	-1.55476	-0.816848
51117452	rs6808206	3.36468e-11	-1.1854	-1.50689	1.47145e-06	-1.57086	-0.772593
51118501	rs4244701	3.47047e-11	-1.1854	-1.47593	1.42152e-06	-1.57086	-0.807112
51118523	rs4244702	3.47047e-11	-1.1854	-1.47593	1.42152e-06	-1.57086	-0.807112
51118527	rs4244703	3.47047e-11	-1.1854	-1.47593	1.42152e-06	-1.57086	-0.807112
51119035	rs146696682	1.08826e-10	-1.51845	-6.54214e-10	4.19723e-06	-1.29527	-6.54214e-10
51119096	rs9863847	3.73342e-11	-1.09999	-1.4883	1.52728e-06	-1.56802	-0.738196
51119423	rs77967913	4.3764e-10	-9.1304e-11	-0.126806	1.05525e-05	-9.1304e-11	-0.373338
51119590	rs146862786	1.58913e-10	-1.13985	-6.54214e-10	8.92183e-06	-0.5412	-6.54214e-10
51119702	rs35356497	9.071e-10	-0.14804	0.75009	9.78474e-07	-1.11312	-1.63834
51119860	rs4244704	3.37251e-11	-1.1854	-1.50456	1.47783e-06	-1.57086	-0.768267
51120113	rs76089552	1.70609e-10	-9.1304e-11	-1.06883	2.54212e-06	-9.1304e-11	-1.7967
51120404	rs6445843	3.72077e-11	-1.10338	-1.4883	1.52169e-06	-1.57168	-0.738196
51121876	rs4446244	3.39603e-11	-1.17845	-1.50456	1.48043e-06	-1.5691	-0.768267
51122363	rs7611873	3.39603e-11	-1.17845	-1.50456	1.48043e-06	-1.5691	-0.768267
51122750	rs7653451	3.45138e-11	-1.16438	-1.50247	1.49171e-06	-1.56541	-0.764365
51123703	rs13060972	3.77202e-11	-1.09211	-1.4859	1.53697e-06	-1.5661	-0.733782
51124351	rs4444745	3.39603e-11	-1.17845	-1.50456	1.48043e-06	-1.5691	-0.768267
51124830	rs4269109	3.40316e-11	-1.17845	-1.50247	1.48622e-06	-1.5691	-0.764365
51126018	rs74283367	9.81091e-11	-9.1304e-11	-1.62212	2.53319e-06	-9.1304e-11	-1.80022
51127380	rs7615291	3.37251e-11	-1.1854	-1.50456	1.47783e-06	-1.57086	-0.768267
51127527	rs34684795	1.37844e-10	-1.28208	-6.54214e-10	3.14665e-06	-1.58336	-6.54214e-10
51128317	rs9828200	3.2964e-11	-1.2059	-1.50689	1.46423e-06	-1.57578	-0.772593
51128854	rs4927978	3.36468e-11	-1.1854	-1.50689	1.47145e-06	-1.57086	-0.772593
51128862	rs4927979	3.38815e-11	-1.17845	-1.50689	1.47404e-06	-1.5691	-0.772593
51129029	rs4927980	3.36468e-11	-1.1854	-1.50689	1.47145e-06	-1.57086	-0.772593
51129114	rs4927981	1.97301e-09	-9.1304e-11	1.37911	3.12612e-06	-9.1304e-11	-1.58991
51129552	rs4639007	3.73342e-11	-1.09999	-1.4883	1.52728e-06	-1.56802	-0.738196
51129594	rs4434173	9.05708e-10	-0.162202	0.762715	9.67424e-07	-1.12129	-1.64153
51129662	rs4639008	2.38366e-11	-1.4855	-1.55148	4.09713e-05	-0.940137	1.92331
51129812	rs139984417	1.49292e-10	-9.1304e-11	-1.2023	9.1899e-06	-9.1304e-11	-0.511595
51130207	rs115627076	1.15433e-10	-1.45952	-6.54214e-10	3.10941e-06	-1.59527	-6.54214e-10
51131890	rs77289618	2.85571e-08	0.785928	3.26553	6.18943e-06	0.711748	-1.61861
51134308	rs113284266	1.02524e-10	-1.57811	-6.54214e-10	3.60767e-06	-1.44664	-6.54214e-10
51134991	rs6799211	3.39548e-11	-1.1854	-1.49778	1.49657e-06	-1.57086	-0.755668
51135084	rs6799240	1.21129e-10	-1.41135	-6.54214e-10	3.11054e-06	-1.5949	-6.54214e-10
51135434	rs4464493	3.40269e-11	-1.1854	-1.49565	1.50245e-06	-1.57086	-0.751742
51135526	rs4317135	3.40269e-11	-1.1854	-1.49565	1.50245e-06	-1.57086	-0.751742
51135688	rs140354230	2.15437e-10	-0.835535	-6.54214e-10	4.59698e-06	-1.2043	-6.54214e-10
51135765	rs4465974	3.40269e-11	-1.1854	-1.49565	1.50245e-06	-1.57086	-0.751742
51136572	rs12494165	3.70737e-11	-1.12327	-1.47203	1.56499e-06	-1.57338	-0.708443
51136702	rs73087240	1.04559e-10	-1.55845	-6.54214e-10	4.15954e-06	-1.3043	-6.54214e-10
51136853	rs7629433	3.41076e-11	-1.1854	-1.49329	1.50904e-06	-1.57086	-0.74737
51137089	rs4356848	9.30589e-10	-0.176295	0.803909	9.54405e-07	-1.12939	-1.64698
51138846	rs62260377	4.3842e-08	1.20142	3.27873	9.5826e-06	-1.19579	0.726036
51138850	rs58434191	1.35963e-10	-9.1304e-11	-1.29582	2.72199e-06	-9.1304e-11	-1.72834
51140813	rs79492725	1.34316e-10	-9.1304e-11	-1.30801	2.6781e-06	-9.1304e-11	-1.74459
51141024	rs72941919	3.04539e-08	0.768562	3.3472	6.15233e-06	0.694656	-1.60753
51141400	rs6793613	3.45839e-11	-1.17845	-1.48637	1.53106e-06	-1.5691	-0.734639
51141414	rs12485754	3.46606e-08	0.855781	3.38937	6.34927e-06	0.70514	-1.5865
51141488	rs6793648	3.71522e-11	-1.10681	-1.48637	1.55318e-06	-1.55476	-0.734639
51141985	rs6446011	3.41085e-11	-1.19229	-1.48637	1.52578e-06	-1.57256	-0.734639
51142104	rs4353834	3.81627e-11	-1.09211	-1.47424	1.57009e-06	-1.5661	-0.712465
51142359	rs4286453	3.43444e-11	-1.1854	-1.48637	1.52837e-06	-1.57086	-0.734639
51143463	rs7639161	3.45596e-11	-1.17845	-1.48707	1.52909e-06	-1.5691	-0.735928
51144316	rs9865532	9.43797e-10	-0.162202	0.803909	9.62164e-07	-1.12129	-1.64698
51144588	rs55874849	1.56245e-10	-1.15678	-6.54214e-10	3.34111e-06	-1.5234	-6.54214e-10
51145015	rs4511930	3.45596e-11	-1.17845	-1.48707	1.52909e-06	-1.5691	-0.735928
51145144	rs4309762	3.46424e-11	-1.17845	-1.48468	1.53582e-06	-1.5691	-0.731535
51145556	rs6809524	3.44874e-11	-1.17845	-1.48916	1.57672e-06	-1.5691	-0.705255
51146154	rs144694502	1.14711e-10	-1.46579	-6.54214e-10	3.19722e-06	-1.56742	-6.54214e-10
51146416	rs144339268	9.69028e-11	-9.1304e-11	-1.6345	2.53808e-06	-9.1304e-11	-1.79829
51146781	rs4927982	3.44025e-11	-1.1854	-1.48468	1.53312e-06	-1.57086	-0.731535
51146793	rs4927983	3.44025e-11	-1.1854	-1.48468	1.53312e-06	-1.57086	-0.731535
51147516	rs139920737	1.50078e-10	-9.1304e-11	-1.19705	9.26093e-06	-9.1304e-11	-0.503897
51147807	rs4267675	3.3624e-11	-1.04045	-1.65252	1.24589e-06	-1.53391	-0.975939
51147987	rs4390967	3.44025e-11	-1.1854	-1.48468	1.53312e-06	-1.57086	-0.731535
51148594	rs142050701	9.45045e-11	-9.1304e-11	-1.65956	4.16098e-06	-9.1304e-11	-1.30395
51149233	rs4309763	3.46424e-11	-1.17845	-1.48468	1.53582e-06	-1.5691	-0.731535
51150034	rs149619347	2.19023e-10	-9.1304e-11	-0.819025	2.25954e-05	-9.1304e-11	0.388048
51151034	rs7640263	3.46424e-11	-1.17845	-1.48468	1.53582e-06	-1.5691	-0.731535
51151074	rs7652655	3.46424e-11	-1.17845	-1.48468	1.53582e-06	-1.5691	-0.731535
51151217	rs7652818	3.46424e-11	-1.17845	-1.48468	1.53582e-06	-1.5691	-0.731535
51151647	rs4478114	3.4886e-11	-1.17144	-1.48468	1.53861e-06	-1.56729	-0.731535
51151799	rs6772197	1.06587e-09	-0.0501726	0.813517	1.00015e-06	-1.07557	-1.65398
51152705	rs6446118	3.56507e-11	-1.14284	-1.49159	1.53113e-06	-1.55945	-0.74425
51152847	rs6767329	3.44036e-11	-1.17845	-1.49159	1.51642e-06	-1.5691	-0.74425
51154163	rs6806090	3.42495e-11	-1.17845	-1.49608	1.5039e-06	-1.5691	-0.752538
51155081	rs4927984	3.40178e-11	-1.17845	-1.50287	1.48509e-06	-1.5691	-0.765121
51155429	rs148999878	7.89656e-10	0.463393	-6.54214e-10	8.99816e-06	-0.532681	-6.54214e-10
51155440	rs4487270	3.40178e-11	-1.17845	-1.50287	1.48509e-06	-1.5691	-0.765121
51155761	rs4589968	3.39388e-11	-1.17845	-1.5052	1.47869e-06	-1.5691	-0.769442
51155856	rs4586852	3.66941e-11	-1.10781	-1.49778	1.49805e-06	-1.56987	-0.755668
51156106	rs4927985	3.37038e-11	-1.1854	-1.5052	1.4761e-06	-1.57086	-0.769442
51156746	rs114518780	1.73514e-10	-1.05194	-6.54214e-10	0.000220539	2.66637	-6.54214e-10
51156945	rs4927986	3.92212e-11	-1.00385	-1.53514	1.46611e-06	-1.52122	-0.825865
51157402	rs4364203	9.78853e-10	-0.162202	0.840379	9.49415e-07	-1.12129	-1.66032
51157890	rs59682667	2.74385e-08	0.724747	3.28675	5.85151e-06	0.651534	-1.61453
51158818	rs12485331	2.72259e-08	0.716969	3.28675	5.80689e-06	0.64388	-1.61453
51159183	rs6446167	3.3141e-11	-1.17845	-1.52898	1.46191e-06	-1.5691	-0.780856
51159226	rs6446168	3.25644e-11	-1.1854	-1.53959	1.3833e-06	-1.57086	-0.834371
51159701	rs7643781	3.23953e-11	-1.16154	-1.56865	1.53363e-06	-1.36895	-0.933114
51160402	rs76393166	1.25928e-10	-1.37249	-6.54214e-10	4.83558e-06	-1.1537	-6.54214e-10
51160825	rs4244696	3.28965e-11	-1.19229	-1.52255	1.42643e-06	-1.57256	-0.80197
51161878	rs114247865	2.16512e-10	-0.830557	-6.54214e-10	3.10822e-06	-1.59565	-6.54214e-10
51161943	rs11716837	4.6211e-10	-0.0724017	-6.54214e-10	3.62522e-06	-1.44179	-6.54214e-10
51162792	rs73087274	4.31082e-10	-0.141906	-6.54214e-10	0.000102852	1.90359	-6.54214e-10
51163001	rs74705706	2.00329e-10	-0.908241	-6.54214e-10	3.1354e-06	-1.58695	-6.54214e-10
51163442	rs62260389	1.00899e-10	-1.59409	-6.54214e-10	3.11861e-06	-1.59231	-6.54214e-10
51163896	rs11130274	7.49218e-11	-0.926826	-0.964933	5.23923e-06	-1.40722	0.333697
51163964	rs9839484	1.09599e-10	-1.59424	0.0828574	1.17508e-06	-1.13318	-1.43518
51164242	rs9839860	7.64682e-11	-0.849598	-1.02173	6.08504e-06	-1.36974	0.445869
51164910	rs9841339	9.52959e-11	-0.822887	-0.828329	7.7344e-06	-1.35491	0.670891
51166005	rs73087278	1.80959e-10	-1.00993	-6.54214e-10	0.000247699	2.78252	-6.54214e-10
51166103	rs6775483	8.5472e-11	-0.850664	-0.909351	6.75943e-06	-1.35955	0.54079
51166699	rs143939215	1.40835e-10	-1.26061	-6.54214e-10	1.4889e-05	-0.0290792	-6.54214e-10
51167064	rs117848365	1.66257e-10	-9.1304e-11	-1.09467	2.15685e-05	-9.1304e-11	0.341535
51167420	rs4293735	8.48882e-11	-0.849598	-0.917271	6.60561e-06	-1.36974	0.527955
51167504	rs4359843	9.13099e-11	-0.849598	-0.844347	7.42833e-06	-1.36974	0.645337
51167824	rs7614785	1.03082e-10	-0.627351	-0.945327	7.04849e-06	-1.2592	0.482311
51167835	rs141620699	1.13922e-10	-1.47269	-6.54214e-10	3.21447e-06	-1.56204	-6.54214e-10
51168538	rs7630616	8.93862e-11	-0.866585	-0.848652	7.30898e-06	-1.37905	0.638455
51168627	rs7630730	9.01465e-11	-0.858115	-0.848652	7.34293e-06	-1.37442	0.638455
51171144	rs4927957	7.11813e-11	-0.701942	-1.24103	4.54169e-06	-1.30259	0.086188
51171393	rs4927964	6.31955e-11	-0.891706	-1.17026	4.71706e-06	-1.39266	0.214149
51171443	rs4927965	6.40523e-11	-0.891706	-1.1568	4.83155e-06	-1.39266	0.23813
51171992	rs151313134	1.70847e-10	-9.1304e-11	-1.06743	3.36113e-06	-9.1304e-11	-1.51742
51173208	rs74590141	1.15386e-09	-9.1304e-11	0.842661	3.94376e-06	-9.1304e-11	-1.35757
51173338	rs57406588	6.22143e-08	0.365932	4.4642	5.72985e-06	0.298662	-1.28267
```
