## Supplementary material for "Characterization of shared and ancestry-specific signals driving complex traits using multi-ancestry fine-mapping": susiex_nc3.cs80.summary

```
# chr3:49878946-51173526
CS_ID	CS_LENGTH	CS_PURITY	MAX_PIP_SNP	BP	REF_ALLELE	ALT_ALLELE	REF_FRQ	BETA	SE	-LOG10P	MAX_PIP	POST-HOC_PROB_POP1	POST-HOC_PROB_POP2
1	4	0.835712	rs709210	50357869	C,C	A,A	0.349901,0.208333	0.0163102,0.0555961	0.0041455,0.0105257	4.07887,6.89334	0.282359	0.999973	0.997303
2	6	0.822059	rs150151525	50673525	NA,T	NA,G	NA,0.803571	NA,0.0615058	NA,0.0107594	NA,7.96353	0.308819	0.481708	0.972294
```
