## Supplementary material for "Characterization of shared and ancestry-specific signals driving complex traits using multi-ancestry fine-mapping": orig_s1_snps

```
rs34789050
rs1846085
rs35217875
rs111446776
rs75061884
rs62259687
rs73080676
rs142940455
rs115262152
rs58616022
rs12330652
rs62259688
rs73834281
rs937406
rs60087403
rs115310313
rs56181739
rs181792577
rs13092298
rs11130296
rs73080680
rs115176811
rs1476290
rs73080682
rs75757400
rs12493496
rs1605066
rs1605067
rs150944138
rs149443527
rs113896921
rs62259689
rs73080683
rs140642246
rs115946466
rs74776103
rs150530408
rs57173447
rs141014533
rs62259691
rs9836804
rs116808308
rs1505404
rs78099181
rs111787032
rs61257131
rs71297377
rs6786848
rs55886133
rs7634751
rs62259692
rs73834762
rs73834763
rs6809548
rs75633903
rs75585027
rs9857964
rs28451928
rs6798914
rs6795953
rs74416905
rs55777008
rs73834764
rs6768073
rs139890847
rs12631654
rs9828077
rs55804132
rs73834765
rs145507612
rs56204016
rs55894445
rs60818362
rs6782139
rs146512615
rs12639503
rs6802583
rs6802680
rs6798175
rs6805941
rs76998544
rs75800791
rs6795223
rs9866552
rs6763197
rs6805324
rs55891323
rs9826967
rs28481670
rs9869265
rs76611549
rs73834766
rs6762083
rs6762371
rs144319860
rs73834767
rs113995559
rs9853511
rs16943
rs73834768
rs56379949
rs56054335
rs59578159
rs57269235
rs56998832
rs56285190
rs190322592
rs59215394
rs9840833
rs7639080
rs73838706
rs9846102
rs7623760
rs7615151
rs9856180
rs9874046
rs9874547
rs73838708
rs9841330
rs11712409
rs116469219
rs78144654
rs77402710
rs150819613
rs139240291
rs2311059
rs7643551
rs114526234
rs12386376
rs75409314
rs114386335
rs28821897
rs144822329
rs116565668
rs6789601
rs6446041
rs57407585
rs61048512
rs55668803
rs28874597
rs28854335
rs28799908
rs61015325
rs147241523
rs56662100
rs2102297
rs58932899
rs147474132
rs9856660
rs9876690
rs56183865
rs9880628
rs146763840
rs75890092
rs28776255
rs9839703
rs73838710
rs2007607
rs114750576
rs986539
rs148671087
rs143988582
rs11719470
rs62259718
rs975258
rs9875459
rs77670260
rs6781310
rs4295162
rs73838712
rs56222927
rs57184058
rs6803994
rs6765123
rs74851888
rs185679327
rs4687780
rs4280629
rs13079734
rs9831886
rs2089224
rs4687602
rs55983531
rs7635409
rs1983106
rs1857800
rs7644969
rs7629080
rs7627992
rs112886560
rs80089117
rs564526
rs12107319
rs68187058
rs28764797
rs1468019
rs1827739
rs1394812
rs56298442
rs4387956
rs7639477
rs56274325
rs73082708
rs4522758
rs4687603
rs4687783
rs2089226
rs1605070
rs147001882
rs9840336
rs1587922
rs62259725
rs78309788
rs1605069
rs1605068
rs144200291
rs149160569
rs138399093
rs146378223
rs73082723
rs73082724
rs68104497
rs4234645
rs11927897
rs57754217
rs57859638
rs113180132
rs62259728
rs139963228
rs4687786
rs114011729
rs7619650
rs1847677
rs1847678
rs114424516
rs11922262
rs1948879
rs6769186
rs11130298
rs7373525
rs115470580
rs7373140
rs7635125
rs72961907
rs62259747
rs149898158
rs2310718
rs4416372
rs10433610
rs6775482
rs6446088
rs9311472
rs11923140
rs188521765
rs150945263
rs139541552
rs6795443
rs62259748
rs56913328
rs323857
rs323856
rs75732353
rs77466226
rs76427619
rs78743375
rs6784594
rs79794890
rs114734528
rs7642024
rs147367752
rs115743135
rs116082694
rs111632417
rs76199570
rs78087317
rs74790061
rs11717362
rs116161966
rs62259751
rs139341669
rs11709277
rs28778036
rs114347534
rs112015898
rs323881
rs11921171
rs115904277
rs74869207
rs323886
rs41291740
rs149649418
rs139357193
rs116788287
rs185833724
rs146432768
rs114270966
rs929533
rs141895453
rs147030584
rs28547534
rs4687792
rs4986825
rs3774344
rs148322087
rs188953
rs145559694
rs1876052
rs323879
rs170476
rs80054596
rs79548896
rs323871
rs73082754
rs73082757
rs13068631
rs1566941
rs11924827
rs183938765
rs151276928
rs323873
rs2271069
rs323874
rs3755797
rs77515618
rs323877
rs111772003
rs11926611
rs116944820
rs74497331
rs411209
rs17849626
rs41292350
rs62259754
rs13099450
rs79186892
rs73082765
rs144950618
rs150416778
rs56715917
rs62259755
rs62259756
rs139048354
rs323893
rs323894
rs323895
rs41292352
rs76887619
rs144871917
rs115347269
rs140338306
rs323864
rs147518181
rs140109981
rs149812186
rs62259757
rs73082766
rs147765736
rs184476545
rs116318367
rs139537794
rs145610446
rs75256143
rs57263506
rs75179816
rs79700037
rs141939469
3:52041215_T_C
rs12632423
rs7614743
rs76422492
rs61087263
rs148341748
rs61546679
rs59076737
rs111327794
rs144739189
rs74453875
rs74960480
rs6446166
rs59682660
rs74536257
rs142535527
rs115765570
rs150258408
rs77426564
rs62261060
rs9864489
rs114773660
rs150797361
rs139221717
rs77009082
rs74972723
rs62261061
rs112968802
rs112508261
rs149295258
rs139109758
rs146447132
rs9873175
rs62261062
rs66514320
rs181838991
rs185172554
rs12492696
rs13315877
rs56208706
rs12487108
rs140936880
rs4687798
rs4687606
rs6792935
rs2334960
rs2334959
rs745618
rs28662925
rs13320599
rs9813222
rs9813541
rs6792297
rs77864266
rs9817697
rs72622936
rs4687799
rs73082774
rs561077950
rs7643070
rs7631668
rs9866081
rs9848727
rs9833784
rs66530305
rs115561179
rs191173192
rs7642787
rs7642881
rs146311338
rs7611498
rs111490052
rs72622937
rs72964039
rs13316105
rs112121771
rs7616695
rs7644325
rs55834589
rs12495536
rs3821841
rs114011355
rs72964042
rs4687607
rs139046255
rs9851576
rs72964044
rs112312290
rs13319566
rs9860982
rs4687608
rs57335685
rs17051957
rs73082775
rs17259762
rs2878438
rs12485855
rs12496447
rs9865330
rs187180762
rs76382119
rs73082777
rs876782
rs28659792
rs4687801
rs75196917
rs144877001
rs747343
rs893056
rs9857878
rs731684
rs41292354
rs4687802
rs9809254
rs148804382
rs150659495
rs13314125
rs77861329
rs180680821
rs11707129
rs7618573
rs145141235
rs140033700
rs9828327
rs9846049
rs74399921
rs12489539
rs79156000
rs4687805
rs145168982
rs138789058
rs55664415
rs6781635
rs12493204
rs147862605
rs58080002
rs62261064
rs55664484
rs9843852
rs73082779
rs9843299
rs75169819
rs9868101
rs17051963
rs73082780
rs13071976
rs4687609
rs142393739
rs74864831
rs75834643
rs9874939
rs74603747
rs4687806
rs9847073
rs80255536
rs9830293
rs79124006
rs59890038
rs9817653
rs6778442
rs114188957
rs149102638
rs9882775
rs12488456
rs181243622
rs111927720
rs78144509
rs920160
rs115598261
rs13081228
rs77559399
rs149382991
rs28387060
rs12386365
rs6784807
rs6773704
rs149906693
rs77348386
rs73082782
rs9809977
rs9841469
rs188147349
rs4687808
rs4687809
rs140655180
rs4687810
rs143924267
rs6809294
rs13064488
rs2334961
rs735768
rs12629791
rs28452586
rs749995
rs893055
rs79707309
rs113973641
rs17051977
rs2304505
rs377675220
rs6777340
rs114209632
rs62261068
rs9811707
rs56281986
rs112905563
rs55927956
rs111527137
rs183663399
rs6786592
rs9815010
rs79553248
rs80033022
rs149026987
rs9816434
rs62261069
rs7638246
rs56322622
rs113582976
rs9847092
rs57466127
rs9637473
rs73082784
rs115246546
rs141077700
rs1237830
rs113772225
rs808787
rs171294
rs352146
rs73082786
rs77222888
rs164638
rs3852069
rs352147
rs352148
rs123681
rs148613313
rs352149
rs183029
rs352150
rs79533629
rs352151
rs145897003
rs352152
rs145192672
rs164639
rs79957430
rs352153
rs353556
rs62261070
rs3852070
rs3852071
rs75152916
rs352155
rs147064052
rs352156
rs34656997
rs353551
rs352158
rs78488964
rs614288
rs352159
rs352160
rs352161
rs73082798
rs140347732
rs56366004
rs114431834
rs411457
rs524986
rs113516983
rs352173
rs104902
rs104903
rs147338725
rs181274
rs352171
rs352170
rs352169
rs352168
rs352167
rs352166
rs164641
rs6802320
rs352165
rs116017578
rs11712164
rs352163
rs164640
rs352162
rs147005398
rs138413144
rs445676
rs352140
rs352139
rs5743840
rs5743836
rs187084
rs352144
rs34038856
rs77633859
rs352143
rs164637
rs164636
rs115585422
rs11717081
rs58879205
rs352142
rs352141
rs353545
rs2267847
rs3852062
rs11717574
rs11713464
rs73084632
rs11714313
rs67767125
rs353547
rs73088767
rs353548
rs11715382
rs75957225
rs147544111
rs7628461
rs537908320
rs610060
rs4082828
rs183884968
rs115588211
rs11711847
rs11719760
rs11711914
rs11720866
rs7638204
rs34514944
rs7618915
rs114645176
rs11715391
rs115197579
rs11706541
rs73088773
rs34551211
rs34569561
rs11717383
rs1060330
rs11542804
rs1767
rs1769
rs61734627
rs57823393
rs55847657
rs3210487
rs56296139
rs113895715
rs144480939
rs7614727
rs55724529
rs58531656
rs60382084
rs13093555
rs6793317
rs59612757
rs34385735
rs76033947
rs7643913
rs11714358
rs73088783
rs7629072
rs71297387
rs140327304
rs59565798
rs144571993
rs61644644
rs6445358
rs113265714
rs6809248
rs140758491
rs11715208
rs699465
rs77020200
rs140255088
rs73088785
rs34135146
rs11718729
rs73088787
rs73088790
rs13098856
rs9844183
rs74823743
rs150933254
rs140771279
rs73088791
rs79047225
rs11707938
rs148099710
rs112001168
rs13065677
rs141250728
rs11707056
rs57615517
rs13071708
rs34228726
rs6783652
rs3796342
3:52324169_A_G
rs35976326
rs35130772
rs2276834
rs55676974
rs3733063
rs11708811
rs17052051
rs17052052
rs114665416
rs73088800
rs138611969
rs7622851
rs73088802
rs182640715
rs73091104
rs17052053
rs116140807
rs184228418
rs115139103
rs17052054
rs115217966
rs56352611
rs9311474
rs10461027
rs3844291
rs141650393
rs699469
rs10460962
rs10461028
rs17052058
rs78537850
rs6445385
rs181934540
rs17052061
rs111593386
rs730050
rs77589163
rs3852063
rs3852064
rs17327818
rs6445386
rs55997317
rs7615405
rs17052068
rs34332947
rs11717028
rs57441156
rs61150019
rs55965068
rs6763882
rs114567323
rs74762885
rs11711934
rs11707931
rs115847109
rs35133416
rs6796333
rs11710014
rs34181173
rs34628357
rs79840844
rs139934976
rs34762015
rs55813842
rs4687612
rs62257590
rs2335640
rs34238085
rs13059674
rs11705963
rs11706001
rs11706108
rs7643570
rs56357549
rs6794675
rs78859618
rs34523877
rs79810422
rs71297391
rs13091545
rs13060192
rs11713914
rs11718125
rs11716017
rs116698005
rs7633687
rs34355561
rs35982798
rs61734645
rs146121533
rs34908451
rs62257591
rs35860312
rs114066123
rs115913696
rs115019178
rs66462821
rs61734640
rs57172722
rs116704779
rs57849650
rs11714402
rs116084959
rs11707864
rs2306864
rs71297394
rs61734638
rs11706515
rs56899118
rs73091166
rs73091168
rs13075370
rs11709658
rs3752819
rs71297395
rs76488723
rs149655599
rs1077142
rs746239
rs145673040
rs1546737
rs34365302
rs13096571
rs13076508
rs13076890
rs56002041
rs67834575
rs67248391
rs71297396
rs13089892
rs73072968
rs13091360
rs55806905
rs28481563
rs34827613
rs11720365
rs11721277
rs9861879
rs192210126
rs419050
rs11708581
rs419752
rs12163565
rs390802
rs123603
rs180991820
rs11711974
rs56322342
rs73072980
rs498946
rs123598
rs419604
rs34712081
rs123602
rs116234404
rs409803
rs73072983
rs115986145
rs2109557
rs2878549
rs13094687
rs73072990
rs498778
rs3886875
rs115283372
rs114199672
rs2272088
rs575476
rs6795333
rs11130303
rs79485642
rs115862195
rs73072998
rs146375616
rs62257614
rs661777
rs648514
rs1403102
rs13091025
rs111275946
rs73075003
rs613519
rs115623193
rs61729091
rs82825
rs34900551
rs2016575
rs11716487
rs729555
rs113966471
rs114942616
rs676034
rs10865971
rs634382
rs115716895
rs3755810
rs1035002
rs724801
rs3821839
rs3066892
rs2215466
rs1319202
rs34261027
rs2267921
rs113891228
3:52491447_C_A
3:52491447_C_G
rs79175419
rs12629472
rs4687614
rs9850471
rs62257617
rs1541495
rs9855470
rs35258126
rs148061664
rs115737376
rs13074649
rs6776759
rs115214077
rs4687541
rs113058288
rs3774409
rs6771558
rs6772177
rs6772191
rs2335928
rs2335929
rs56238537
rs6782162
rs9847332
rs4687616
rs6414568
rs2159607
rs2109558
rs6445483
rs140187302
rs6445484
rs6445485
rs1035003
rs1011064
rs929528
rs929529
rs4312651
rs6784615
rs6445486
rs1011063
rs1011062
rs142281710
rs13094915
rs56114678
rs11921116
rs11721286
rs4687617
rs9856575
rs7620015
rs4687543
rs2109559
rs9867823
rs41292364
rs4687618
rs758803
rs6800707
rs728408
rs4687619
rs17263770
rs4687544
rs115497146
rs143380194
rs887514
rs887515
rs6810027
rs4687621
rs200239033
rs6787493
rs6445505
rs6445506
rs758800
rs79914724
rs9846089
rs9863753
rs17052201
rs11710485
rs67749743
rs13326165
rs34736619
rs148275756
rs758801
rs731831
rs112337417
rs4687545
rs7613444
rs114817952
rs1010552
rs1010553
rs11130306
rs41292372
rs192392568
rs1010554
rs111979374
rs9835659
rs115217609
rs758802
rs7644763
rs2015971
rs740903
rs41292858
rs140521315
rs79979130
rs66824127
rs67409736
rs190733008
rs56960576
rs138970225
rs183831292
rs7630214
rs147428795
rs13081028
rs80140864
rs9853056
rs35325270
rs112141268
rs4434138
rs4234633
rs116423614
rs13303
rs13621
rs143836348
rs142803792
rs34005367
rs11709284
rs4475032
rs11711421
rs35920544
rs35371456
rs4687624
rs4687625
rs6778735
rs13066644
rs13066389
rs4282054
rs7614424
rs7636227
rs74690188
rs12489732
rs7614981
rs12489828
rs75586899
rs28661185
rs112873973
rs183059955
rs66782572
rs7639267
rs4687626
rs6774097
rs60611300
rs76685449
rs58924550
rs60916588
rs7638808
rs6445528
rs60415551
rs13076398
rs60823713
rs74620519
rs62256903
rs73837804
rs56259931
rs57319306
rs1133415
rs11720182
rs57560655
rs7643568
rs6802671
rs114300100
rs78691006
rs3199918
rs35127839
rs184975158
rs2878628
rs2251219
rs1961959
rs1961958
rs60682984
rs78235335
rs1570
rs3774367
rs4605534
rs2336142
rs150689170
rs58100002
rs80332599
rs147550813
rs17052256
rs17052259
rs58725214
rs3796353
rs11706139
rs142205053
rs6778844
rs139804442
rs33964154
rs76759198
rs2289249
rs1987234
rs13059862
rs13060048
rs6786919
rs55946513
rs6798246
rs74686130
rs78835394
rs1821879
rs13063160
rs57246324
rs10433550
rs186146073
rs9758945
rs6786043
rs6788887
rs6788993
rs187617207
rs76974457
rs4687546
rs7623199
rs75713246
rs114577020
rs11714565
rs7625743
rs150803690
rs10510759
rs35240333
rs11130307
rs12632381
rs79658570
rs74489188
rs4687547
rs140435693
rs6762457
rs6805156
rs77716837
rs7652191
rs2028220
rs17264436
rs11718420
rs34735556
rs34954168
rs34115864
rs35107891
rs7648016
rs11718509
rs4687629
rs4687630
rs72947580
rs181904306
rs13078422
rs147749551
rs6799490
rs72947583
rs72947584
rs11720159
rs11720243
rs12487445
rs35272104
rs7614498
rs72947589
rs12629699
rs12629701
rs3733046
rs3852066
rs2590838
rs35225119
rs13065744
rs4336110
rs73078824
rs77711437
rs11708075
rs68021750
rs62253700
rs113785237
rs147973737
rs2336147
rs2336146
rs13085331
rs12498066
rs2577831
rs7628578
rs11714419
rs34754793
rs2118540
rs149027128
rs2164884
rs2336145
rs4687633
rs79888178
rs7647992
rs12107484
rs62253703
rs6790330
rs4687636
rs114597651
rs4687637
rs146947502
rs58409398
rs34173654
rs9917834
rs72965177
rs6780005
rs57757646
rs2276824
rs34341044
rs7645785
rs10433615
rs141104872
rs11130308
rs78735727
rs3774366
rs78410573
rs71299610
rs3774365
rs12487591
rs3733045
rs3755806
rs13065851
rs72965181
rs112347076
rs79991889
rs144046740
rs11709448
rs9879090
rs6803492
rs13083798
rs10510760
rs77810318
rs4687638
rs56108136
rs62253733
rs62253734
rs34341238
rs11717043
rs4687639
rs60256157
rs75246353
rs13064064
rs34537256
rs115918946
rs13086936
rs34215106
rs75947971
rs57298447
rs61538294
rs1561337
rs79457385
rs142345884
rs35249778
rs6445529
rs57869735
rs7622694
rs78506463
rs4687548
rs13069481
rs78842975
rs2083180
rs17052357
rs34173244
rs6796726
rs111434579
rs6445530
rs13098776
rs146472126
rs145654156
rs147984578
rs60311166
rs145894314
rs111266648
rs79957220
rs13068293
rs11719514
rs11720432
rs60830326
rs13060675
rs13081031
rs11130310
rs182632644
rs11130311
rs11130312
rs13086898
rs60040519
rs11130313
rs193107228
rs13099479
rs7642198
rs13085895
rs13085775
rs13086297
rs56134416
rs138200462
rs187273578
rs2028216
rs34757451
rs2289250
rs33967311
rs934839
rs62253740
rs62253741
rs13065019
rs35211965
rs115689148
rs140549657
rs6770463
rs72950424
rs4435633
rs7612511
rs35409678
rs34855540
rs80214269
rs2336148
rs12486847
rs2336149
rs2590846
rs7611731
rs56665533
rs78059582
rs35198201
rs6804145
rs143845810
rs72950430
rs13070813
rs151028957
rs11715796
rs7651709
rs72950432
rs34168767
rs11130314
rs11130315
rs79993196
rs12488461
rs12488527
rs71299613
rs1992193
rs62255362
rs35976524
rs2577842
rs77146033
rs62255364
rs34537989
rs6768697
rs73078833
rs78011286
rs73839126
rs12493107
rs6803012
rs140943265
rs12637632
rs6414569
rs12632265
rs34610142
rs12496476
rs12496634
rs73078835
rs114180403
rs62255368
rs11510435
rs2336542
rs57008939
rs9714129
rs188074306
rs67539070
rs72950437
rs146331544
rs78892252
rs73839129
rs34157897
rs71299614
rs6445531
rs10865973
rs10865974
rs3733039
rs1866268
rs10933
rs1108842
rs72960212
3:52721238_G_T
rs11177
rs3774349
rs35911561
rs78417298
rs35315313
rs13076193
rs6762813
rs2289247
rs4532127
rs6976
rs56156188
rs2164885
rs11130317
rs3733041
rs13081155
rs6765687
rs147975364
rs11130318
rs79705974
rs145385663
rs12635140
rs8906
rs173492
rs6617
rs79633493
rs3755798
rs150901717
rs34017441
rs12486554
rs140728965
rs115738369
rs6445534
rs34182518
rs61220667
rs13079063
rs11235
rs45458298
rs4687644
rs138492110
rs62255371
rs2336543
rs7620039
rs142295102
rs1468638
rs2878726
rs11716747
rs35526119
rs60770874
rs56837675
rs116493126
rs7624716
rs143423464
rs2109634
rs35212380
rs115745575
rs34918356
rs58528592
rs57946083
rs11130319
rs56196917
rs114796738
rs72960237
rs11714088
rs72960240
rs34610878
rs13063138
rs113528713
rs35386691
rs143815561
rs11130321
rs7653028
rs34291015
rs13087538
rs4687549
rs6769720
rs10780035
rs73078847
rs2079929
rs11714030
rs114687381
rs34739010
rs74429279
rs2268027
rs764636
rs767418
rs6780397
rs1231194
rs146892594
rs11130323
rs11130324
rs112510762
rs11130325
rs6445535
rs59638016
rs56276589
rs34184137
rs2159644
rs112824891
rs151032151
rs112242273
rs72960260
rs17052404
rs78014137
rs7638162
rs2286800
rs75321479
rs2268026
rs60058353
rs45556336
rs113859860
rs13074853
rs181612199
rs34986855
rs2072390
rs13082208
rs13087772
rs62255396
rs190297652
rs114707129
rs6787154
rs13082960
rs6445536
rs7646741
rs13095332
rs2336545
rs7619643
rs6414570
rs73078856
rs72960274
rs13061423
rs6762788
rs55807227
rs11130327
rs12497998
rs150863322
rs4687648
rs2268025
rs17477867
rs115801090
rs116212265
rs147076499
rs1029871
rs113071416
rs113474502
rs2230535
rs4687650
rs34131802
rs58564212
rs2230534
rs191101411
rs72960281
rs2268024
rs13071584
rs998909
rs185761183
rs57789542
rs11717836
rs72960285
rs1014969
rs3755799
rs2019065
rs13100826
rs6792369
rs62255400
rs138880491
rs76203017
rs2302417
rs75097760
rs36012032
rs2710323
rs2710322
rs3774354
rs3774355
rs11715487
rs2239551
rs145225292
rs2268023
rs114784256
rs2535630
rs678
rs1042779
rs2286798
rs111477914
rs2239550
rs2284351
rs2284350
rs2300149
rs2239549
rs4687550
rs4687551
rs2270197
rs6778329
rs1076425
rs1075653
rs9324
rs7549
rs2071506
rs746694
rs2071507
rs116182055
rs2071508
rs4687654
rs2239699
rs9881468
rs56009954
rs142219381
rs2240921
rs2240920
rs62255413
rs2240919
rs2535629
rs3617
rs35271262
rs146731697
rs736408
rs11712872
rs740920
rs9848554
rs74320783
rs4481150
rs2710331
rs4687552
rs9968117
rs62255418
rs13059141
rs138014257
rs17331109
rs17331151
rs11717749
rs2535627
rs78780447
rs17331178
rs2071044
rs77347777
rs187933377
rs3774358
rs34288509
rs7617468
rs2008680
rs2240917
rs111383873
rs2245538
rs41292864
rs4687657
rs35004449
rs41275521
rs3821831
rs2276815
rs9831977
rs2239548
rs2239547
rs2256332
rs34860124
rs2240916
rs2240915
rs2535633
rs4687658
rs2276816
rs2276817
rs13072536
rs12488303
rs11709430
rs2072391
rs2245647
rs3774364
rs4687554
rs2071042
rs2276818
rs2071041
rs2071040
rs77223362
rs2071039
rs28552648
rs3755801
rs3755803
rs3755805
rs7652667
rs11915546
rs79664140
rs113621941
rs60332615
rs11918800
rs13083728
rs76029595
rs11922961
rs62255421
rs2276823
rs146671178
rs1573815
rs4687662
rs4687663
rs1139106
rs3733047
rs11626
rs6445538
rs6445539
rs6769789
rs56019197
rs7638524
rs11718060
rs62253561
rs11719137
rs12638195
rs11720228
rs56214994
rs78282976
rs11130328
rs6445541
rs76252265
rs4687672
rs2001732
rs11715347
rs33999310
rs13080929
rs2336558
rs12496077
rs74516584
rs2276825
rs77782057
rs9682464
rs145387116
rs6803519
rs4687676
rs4687556
rs181737844
rs9637477
rs7630552
rs7620690
rs7620706
rs114377412
rs56136581
rs6765170
rs7612624
rs6798941
rs12487379
rs77572134
rs13072537
rs11708390
rs11130329
rs6773650
rs35230793
rs4350911
rs6764322
rs4687559
rs146986877
rs4687560
rs13076033
rs4687679
rs2336661
rs11707829
rs9825230
rs10865977
rs34795947
rs9836499
rs13089851
rs2336664
rs11720233
rs11712498
rs4302374
rs6797399
rs147463786
rs4687680
rs56383738
rs6445547
rs34026403
rs9839035
rs200161783
rs9850563
rs12492391
rs3821873
rs3796352
rs1986656
rs9860296
rs11716402
rs6798472
rs114402966
rs181888603
rs2336665
rs2336666
rs2336667
rs71299621
rs9876403
rs4687682
rs71299622
rs4687562
rs4687683
rs4687684
rs2878762
rs2336668
rs12638968
rs114594011
rs6795646
rs9880978
rs13060282
rs9810807
rs11714793
rs9836178
rs11713324
rs11713479
rs35651539
rs78931636
rs73084914
rs75791629
rs78124578
rs149827784
rs9844736
rs13062228
rs74576993
rs6773040
rs35404467
rs11922975
rs36126605
rs1134546
rs7626551
rs11715231
rs13068194
rs11715498
rs11716506
rs11716612
rs9865248
rs56231111
rs9871175
rs4687687
rs13067373
rs4687689
rs35569457
rs11708337
rs140832717
rs4608686
rs12629687
rs2336162
rs3733034
rs9880619
rs6762260
rs9985365
rs73839535
rs114182438
rs3733035
rs11130331
rs61473083
rs13095705
rs2710342
rs11720488
rs11713376
rs11705797
rs9847024
rs2581810
rs13082061
rs11718834
rs41275523
rs10510761
rs2710339
rs2581827
rs34493168
rs2257216
rs2710314
rs2710313
rs13092352
rs62253602
rs11713290
rs11714037
rs2581797
rs62253603
rs2581801
rs13069006
rs2581802
rs2710346
rs13074524
rs115754073
rs2336540
rs2336541
rs62253604
rs184656591
rs188432343
rs11717715
rs11710707
rs11718538
rs2710345
rs7621939
rs62253605
rs2710332
rs2581805
rs35380116
rs139764930
rs13072395
rs11130332
rs35720014
rs2581815
rs2952830
rs115254128
rs7648514
rs6445550
rs11708223
rs62253606
rs13078834
rs9865094
rs9831409
rs36051354
rs34872575
rs73087033
rs11719601
rs9311485
rs62253608
rs11717132
rs113997485
rs2439434
rs2465101
rs75794552
rs151212827
rs60887045
rs35378159
rs2336669
rs2581803
rs34313969
rs6770957
rs2710326
rs58515094
rs4515041
rs61172708
rs73087038
rs71617203
rs7652131
rs4519686
rs35385050
rs146687543
rs2336670
rs11713206
rs9812543
rs185073155
rs71299700
rs11707576
rs77994766
rs62253649
rs9823697
rs35737577
rs2336671
rs2245424
rs11717619
rs79736614
rs62253650
rs6792578
rs6768844
rs57916015
rs186737302
rs35849389
rs76381216
rs75021298
rs35671032
rs34933390
rs2336672
rs9846976
rs141613813
rs35384050
rs73087044
rs6801235
rs13091844
rs36090694
rs9842974
rs11130333
rs11706035
rs34943350
rs62253653
rs11720191
rs2581816
rs144804055
rs11710394
rs60942590
rs2581819
rs145409679
rs2564930
rs34561018
rs6777554
rs2581820
rs2564931
rs2581821
rs2581822
rs2564932
rs2581823
rs2581824
rs62253654
rs2564933
rs62253656
rs11130335
rs13058817
rs2564934
3:53025517_T_G
rs2564936
rs144351816
rs12053904
rs2564937
rs114545144
rs6771610
rs35076015
rs2564938
rs34238610
rs2115779
rs2246556
rs2336720
rs2336721
rs116121707
rs2564962
rs145818482
rs2564920
rs2564919
rs12635298
rs2581792
rs114503395
rs148381558
rs114386441
rs2564917
rs2564964
rs75614137
rs116780938
rs2581795
rs1529544
rs138340647
rs11711773
rs11715894
rs2581796
rs77737939
rs115632241
rs139191232
rs56129941
rs35174175
rs4687692
rs71617204
rs56155510
rs62255860
rs2564947
rs55962821
rs62255892
rs79139223
rs151258422
rs6798511
rs34979715
rs4687694
rs12635933
rs73079903
rs77432708
rs17304694
rs35507120
rs55796351
rs2581776
rs2581777
rs2581778
rs2244552
rs2244461
rs2581779
rs78698666
rs146560075
rs76553845
rs116347702
rs2581780
rs77058023
rs115114860
rs2564951
rs2255107
rs12633064
rs62255895
rs35234873
rs9847710
rs2581806
rs74683485
rs62255897
rs62255898
rs12489490
rs11713171
rs186956810
rs71301803
rs11709427
rs73079924
rs148223703
rs115542234
rs2564956
rs17304995
rs11712653
rs17052727
rs2581818
rs2581817
rs34121720
rs71301804
rs13072818
rs10510762
rs13100714
rs11718388
rs9818819
rs34340609
rs1346719
rs74380125
rs7613013
rs116011403
rs34230854
rs6808387
rs142052001
rs2564941
rs3821872
rs3806692
rs114006553
rs6781896
rs2581826
rs7644973
rs6445555
rs7647960
rs6445556
rs7617501
rs6445557
rs11707780
rs183991133
rs2581812
rs750474
rs71301807
rs71301808
rs2581811
rs12488768
rs75814360
rs58660500
rs187548445
rs58492539
rs12632575
rs13088455
rs7627462
rs113917405
rs9831861
rs149415292
rs3097417
rs11923593
rs9756317
rs2581807
rs2581808
rs2581809
rs114009498
rs71301809
rs4687697
rs7647313
rs7625909
rs12632240
rs13085514
rs9870898
rs146472676
rs11712910
rs2564926
rs11923572
rs11915851
rs2581789
rs6794389
rs6805298
rs9758988
rs4687698
rs6445558
rs191249212
rs34882225
rs1811351
rs59989280
rs6789219
rs71301811
rs73082037
rs6770152
rs4687699
rs115472037
rs11714902
rs6799185
rs11714876
rs112620946
rs138713853
rs2581790
rs76965637
rs34244302
rs13072457
rs2564924
rs2564923
rs13078971
rs34530577
rs60579898
rs73082047
rs13084937
rs2336723
rs4478072
rs2564939
rs2564940
rs2581798
rs35333155
rs2581799
rs116656058
rs2581800
rs114754319
rs7622420
rs1864367
rs73082054
rs11707575
rs56386026
rs2253209
rs74464684
rs2336724
rs189930739
rs36033494
rs71301814
rs11710292
rs2564929
rs2336725
rs62255924
rs930122
rs2253675
rs59583591
rs116440429
rs2253685
rs2253796
rs142796438
rs7625448
rs11130338
rs62255925
rs4687701
rs115063752
rs2581782
rs2581783
rs2581784
rs2082093
rs2099162
rs9875573
rs891368
rs1078968
rs7645611
rs62255926
rs2564922
rs2564921
rs11242
rs2581786
rs2581787
rs56058643
rs35163227
rs55950520
rs9874517
rs13320044
rs145564676
rs62255929
rs80132892
rs11718752
rs7640293
rs7640294
rs113575180
rs62255930
rs2163167
rs2115782
rs62255931
rs56332721
rs2564958
rs149028979
rs530614133
rs2581828
rs2581829
rs115947446
rs2581830
rs35783750
rs34454739
rs4395392
rs140906938
rs2564961
rs891369
rs4337632
rs1560333
rs2564942
rs2581774
rs75323042
rs2336722
rs1004807
rs1004808
rs71301815
rs73088322
rs73088327
rs4282053
rs71301816
rs9845352
rs9845484
rs139034094
rs2115780
rs7615099
rs9838517
rs13088281
rs13433700
rs77203638
rs2564944
rs34390878
rs114630624
rs73088342
rs11710524
rs6783748
rs73088350
rs11713926
rs9757079
rs3796351
rs9878875
rs12630819
rs12638996
rs114139529
rs76119846
rs9867023
rs6769931
rs6809973
rs6769944
rs115242042
rs11713763
rs144398986
rs9820125
rs77442348
rs9858469
rs9820324
rs112768159
rs28734933
rs28501212
rs9830353
rs9868263
rs9868406
rs78365485
rs1560332
rs6792345
rs6792363
rs6445565
rs6445566
rs13319872
rs6777975
rs9824325
rs9828221
rs6784207
rs6799837
rs9861744
rs79040185
rs57514626
rs61296683
rs9867590
rs9834111
rs9872260
rs75993167
rs62254271
rs4687570
rs9817467
rs9844531
rs9845021
rs11130341
rs79270291
rs116071986
rs1080500
rs7615501
rs7610701
rs6764116
rs73087762
rs62254272
rs62254273
rs115657945
rs77321042
rs6807359
rs11130344
rs62254274
rs186256105
rs149410425
rs7616077
rs1872037
rs35292588
rs62254276
rs62254277
rs62254278
rs6777221
rs13085294
rs62254279
rs62254280
3:53188369_C_A
rs2358617
rs11130345
rs4687706
3:53191066_C_A
3:53191066_C_T
rs6778939
rs62254282
rs13319192
rs9862206
rs111501004
rs141359357
rs57046386
rs11924565
rs1483185
rs1483186
rs72967449
rs1483187
rs3773733
rs35593073
rs3773732
rs17233475
rs73091417
rs750170
rs3773731
rs11715660
rs115832719
rs76215329
rs11130347
rs4687571
rs3773729
rs78153065
rs3821690
rs3773728
rs3773727
rs3773726
rs73091425
rs3796256
rs6797662
rs6775022
rs6764111
rs3773725
rs3773724
rs3773723
rs6778964
rs3821689
rs73091435
rs1872035
rs750528
rs750527
rs59254509
rs56972966
rs112724859
rs2306570
rs2306571
rs17052826
rs78497294
rs2035451
rs2230493
rs11130349
rs2242305
rs7630325
rs11130350
rs41305600
rs115335149
rs143052840
rs13084863
rs2306572
rs112611929
rs73076230
rs56406497
rs45513792
rs2230494
rs41275531
rs45596236
rs11130351
rs41315886
rs3773722
rs2306574
rs7634447
rs9847580
rs62254318
rs57742023
rs7643235
rs114058530
rs729396
rs62254320
rs12490555
rs12490645
rs113577165
rs116786248
rs9845906
rs11721257
rs11713513
rs61395826
rs11927161
rs12495976
rs6764868
rs11130355
rs13075685
rs77045572
rs11919522
rs34869734
rs114318431
rs73076247
rs73076249
rs73076251
rs11130356
rs79843306
rs62254355
rs186943973
rs11721183
rs13100572
rs12152293
rs7621983
rs2358622
rs60520044
rs35938538
rs11717404
rs4687711
rs12495066
rs6773960
rs12637702
rs12152497
rs4290797
rs12637759
rs12152320
rs12637819
rs4328795
rs7426478
rs4133174
rs4320054
rs4133175
rs4687712
rs2358618
rs146221188
rs11707200
rs35416537
rs114958302
rs7624336
rs35028414
rs6769824
rs6772648
rs6806033
rs4687572
rs61584438
rs11130357
rs7620260
rs73076265
rs6445569
rs6764139
rs6764476
rs34041412
rs35209711
rs6779976
rs113293960
rs4687713
rs10446474
rs183410136
rs7430345
rs35029290
rs13088187
rs55762522
rs36031811
rs12374008
rs12487179
rs7635020
rs10446475
rs6445571
rs7641212
rs11130358
rs73840240
rs11130359
rs11715417
rs7617191
rs7628672
rs12633545
rs148512888
rs6773409
rs1979490
rs1979491
rs1979492
rs182648296
rs6789516
rs6800557
rs80271235
rs7647990
rs79351215
rs77140015
rs55852030
rs73840242
rs66499453
rs76875581
rs12632671
rs13093936
3:53259155_T_A
rs73840245
rs3736151
rs3163
rs3816767
rs73840248
rs73840249
rs7650103
rs2279320
rs2279321
rs2279322
rs2279323
rs79872280
rs41275535
rs11719464
rs73840252
rs79446544
rs7612011
rs41275539
rs3736153
rs3736154
rs41275541
rs3736155
rs3736156
rs4267636
rs115714089
rs6793684
rs6793773
rs6782597
rs6787685
rs11717767
rs11717712
rs1131728
rs73840256
rs73840258
rs7633598
rs17234092
rs11130362
rs728910
rs735940
rs2242300
rs2242301
rs2242302
rs56058589
rs75532359
rs114030816
rs60084328
rs78546244
rs34107310
rs35794580
rs55646281
rs13074156
rs3773739
rs73840274
rs3773740
rs1051485
rs1051483
rs2242304
rs2035450
rs73840276
rs58110216
rs60499054
rs56998997
rs4687715
rs3773741
rs3773742
rs3773743
rs12629909
rs3773744
rs3773745
rs3773746
rs3821691
rs6768738
rs2884495
rs2358621
rs12633000
rs12633001
rs115990971
rs111716390
rs3821692
rs3773747
rs62255988
rs12629312
rs7628245
rs28758191
rs9284890
rs10212420
rs2306569
rs9820968
rs62255989
rs62255990
rs142429124
rs12487632
rs9864057
rs41275543
rs9827244
rs968702
rs79987882
rs7610113
rs7640493
rs73840299
rs4687716
rs7356056
rs77351539
rs9858133
3:53277675_C_A
rs62255992
rs9858049
rs79453591
rs12493802
rs9820979
rs12054426
rs7646760
rs62255993
rs12485313
rs12494824
rs146625073
rs62255994
rs62255995
rs62255996
rs7627444
rs7617474
rs62255999
rs62256000
rs62256001
rs7630632
rs7625237
rs9879195
rs41332244
rs4687717
rs4687718
rs11720625
rs62256002
rs62256003
rs10433617
rs10433618
rs59145995
rs35495179
rs77000231
rs111409997
rs9826552
rs9846315
rs9850440
rs9830594
rs141078441
rs143610409
rs9830895
rs115942480
rs13101181
rs13059189
rs7633966
rs62256006
rs147254549
rs17030933
rs17030934
rs77948234
rs58558806
rs11130365
rs7648309
rs4687573
rs113213168
rs114543503
rs147318097
rs11130367
rs7637934
rs12490667
rs17052957
rs34774173
rs7622159
rs78333235
rs114137846
rs931254
rs62256009
rs9856552
rs113397185
rs143328751
rs150938555
rs62256010
rs9854669
rs12630183
rs62256043
rs62256044
rs143804589
rs115659375
rs62256046
rs112079842
rs62256047
rs17234771
rs62256049
rs62256050
rs9821134
rs141713565
rs146479133
rs4687720
rs7620395
rs115821654
rs62256051
rs6798771
rs56654807
rs111867709
rs62256053
rs112621763
rs56125165
rs3209045
rs11551405
rs1108506
rs6792874
rs9628
rs62256054
rs2279319
rs150683469
rs3732834
rs13063111
rs34366563
rs73080266
rs62256057
rs145466817
rs17307289
rs73080271
rs7643417
rs13097864
rs115362685
rs62256059
rs79009555
rs113082627
rs13062474
rs73080273
rs10461029
rs7641238
rs7649323
rs34799308
rs141710077
rs62256961
rs6804620
rs2170675
rs78565081
rs79648456
rs74513657
rs62256962
rs35734433
rs13100097
rs183912120
rs12637463
rs112929530
rs111237929
rs62256963
rs2358619
rs62256964
rs116343156
rs17307574
rs62256965
rs139222547
rs79550721
rs111403831
rs7374211
rs73080295
rs147367101
rs144478877
rs62256966
rs1001222
rs147660324
rs141424904
rs62256967
rs62256968
rs4404439
rs150636862
rs6806814
rs77413676
rs62256969
rs58144216
rs116373021
rs922958
rs4687723
rs146132149
rs181969965
rs62256971
rs77403204
rs62257004
rs6445576
rs73082274
rs11707463
rs11705809
rs114216740
rs149119915
rs62257005
rs114821414
rs115452987
rs148543803
rs75135222
rs115002913
rs62257007
rs6804517
rs62257008
rs149693920
rs78177413
rs13082092
rs12629138
rs687346
rs142024822
rs62257009
rs1038395
rs7649934
rs12631287
rs188794242
rs12491493
rs13077680
rs6795127
rs74433231
rs2029213
rs9812118
rs62257011
rs62257012
rs62257013
rs4687576
rs6766141
rs112688051
rs148707300
rs60287116
rs35536048
rs73082290
rs187490398
rs9942027
rs12633047
rs2129011
rs2358734
rs78770788
rs11714096
rs62257014
rs62257015
rs2884525
rs11719367
rs10510763
rs79193219
rs62257016
rs17235667
rs80098423
rs13090627
rs76785074
rs17235681
rs62257024
rs4687724
rs4687725
rs73084304
rs111562056
rs6445579
rs115649137
rs76313422
rs62257025
rs752859
rs56235602
rs146893476
rs1483986
rs79680238
rs2171292
rs12053905
rs7631463
rs4687726
rs114913845
rs4687727
rs6780100
rs71301827
rs6783810
rs114231351
rs34636653
rs59064949
rs6445580
rs6790961
rs76497270
rs35777100
rs62252815
rs10433551
rs137907521
rs149044598
rs187905213
rs4370021
rs62252817
rs200722814
rs4687728
rs495024
rs62252818
rs151145762
rs7653192
rs11716719
rs6805246
rs62252819
rs13088228
rs10452033
rs76616678
rs542739
rs608439
rs145213902
rs111842465
rs545580
rs550043
rs6772435
rs13080668
rs4687578
rs9832685
rs111982009
rs75726651
rs674628
rs73084328
rs6774544
rs188711820
rs6781107
rs62250760
rs9831958
rs6776147
rs17053054
rs62250762
rs6776350
rs6791868
rs6776943
rs28363804
rs4687729
rs552345
rs13318484
rs660746
rs147178897
rs2358739
rs116511141
rs2358740
rs483958
rs484723
rs3102231
rs13314396
rs13321516
rs2129010
rs546804
rs12493165
rs1531876
rs11130368
rs552486
rs681751
rs562351
rs80048009
rs80137279
rs6763806
rs9842441
rs77998128
rs7637478
rs9852695
rs729660
rs76286811
rs7614722
rs114718455
rs113708449
rs62250804
rs17308399
rs62250805
rs667217
rs62250806
rs112068626
rs138925125
rs664030
rs9880156
rs9880167
rs7638575
rs7641028
rs511963
rs9311499
rs6766913
rs516362
rs793196
rs793197
rs580419
rs7640606
rs7650885
rs79989571
rs77295594
rs62250807
rs9799015
rs793199
rs12487086
rs4302375
rs582001
rs143071453
rs114588747
rs3111308
rs9875016
rs9817570
rs647206
rs145069723
rs537160726
rs141961092
rs57552159
rs144964885
rs149052826
rs74549437
rs587871
rs554326
rs551551
rs9876191
rs116044748
rs9821840
rs75047605
rs113164865
rs2930177
rs9881928
rs17236437
rs78275950
rs478628
rs141836121
rs587785
rs17308707
rs17053078
rs10510764
rs17053081
rs681320
rs77047703
rs28481733
rs531193
rs28703682
rs2930176
rs150756442
rs79954112
rs7623859
rs12491071
rs12488068
rs9830114
rs578318
rs142665779
rs144241539
rs75464395
rs76011939
rs555480
rs12492748
rs523094
rs2101397
rs150668681
rs147463760
rs187333818
rs145226981
rs576359
rs181936308
rs142179178
rs147492926
rs1087083
rs111863483
rs112052181
rs2965048
rs2930173
rs4026181
rs11715213
rs78260752
rs76892032
rs658071
rs562331
rs78830637
rs9870685
rs189154576
rs793202
rs76316948
rs611914
rs312475
rs189987894
rs312476
rs75313248
rs312477
rs9841726
rs34016406
rs312478
rs76244613
rs76011644
rs17731715
rs142279160
rs79384749
rs79460967
rs17731739
rs114341624
rs998411
rs7630080
rs74580987
rs1264098
rs2884712
rs312482
rs312483
rs112711324
rs113481501
rs4432635
rs75565713
rs78915713
rs312484
rs3755815
rs3755816
rs312479
rs312480
rs3774414
rs80121202
rs219847
rs36029422
rs80320456
rs11926234
rs17788344
rs17731913
rs73084382
rs6763768
rs3774417
rs35280126
rs312485
rs55937644
rs76691401
rs3821842
rs312486
rs3774419
rs312487
rs114983457
rs59968724
rs56755560
rs3774421
rs79853140
rs113835384
rs72957271
rs312481
rs62250859
rs3774423
rs740757
rs35593046
rs143243910
rs114094549
rs62251862
rs116680290
rs17788662
rs73084391
rs114841291
rs149733027
rs73840111
rs979220
rs3774424
rs116139747
rs3821843
rs3774425
rs3774426
rs62251864
rs9311502
rs12629517
rs35555534
rs6777794
rs6777870
rs6445583
rs72957281
rs3774428
rs115633166
rs3774430
rs73084400
rs1547951
rs1547950
rs1547949
rs59422128
rs9865394
rs59512909
rs114784078
rs35131285
rs33999362
rs1008339
rs67016154
rs144347383
rs13078747
rs55828852
rs143840518
rs6809008
rs34106488
rs740756
rs758603
rs11709630
rs62251868
rs12715461
rs35306382
rs3774439
rs17053168
rs3774440
rs6764908
rs3821846
rs3774441
rs76431568
rs3821847
rs991818
rs67495732
rs150815341
rs3774446
rs62251869
rs62251870
rs7634679
rs116307453
rs115642044
rs2359453
rs1074235
rs114010458
rs56021416
rs62251903
rs62251904
rs186780696
rs75442482
rs13100574
rs10049492
rs75840374
rs62251905
rs807191
rs807190
rs807189
rs11715993
rs17053186
rs7612148
rs115236652
```
