## Supplementary material for "Characterization of shared and ancestry-specific signals driving complex traits using multi-ancestry fine-mapping": orig_s2_snps

```
rs79325640
rs1846085
rs35217875
rs76330993
rs111446776
rs75915317
rs115262152
rs142459633
rs58616022
rs12330652
rs191931305
rs73834281
rs937406
rs60087403
rs79131006
rs56181739
rs114537954
rs13092298
rs60093028
rs76524550
rs11130296
rs1476290
rs75757400
rs12493496
rs1605066
rs1605067
rs113896921
rs62259689
rs73834757
rs144523741
rs117370110
rs56955582
rs144190327
rs61111112
rs118062056
rs73834758
rs73834759
rs74776103
rs57173447
rs185829137
rs147015636
rs9836804
rs1505404
rs117149725
rs111787032
rs146992817
rs61257131
rs116863900
rs71297377
rs6786848
rs55886133
rs7634751
rs116920931
rs62259692
rs141688425
rs73834762
rs140224316
rs73834763
rs6809548
rs75633903
rs75585027
rs549169380
rs9857964
rs9863019
rs28451928
rs6798914
rs6795953
rs9822619
rs73834764
rs6768073
rs12631654
rs9828077
rs369300189
rs12639594
rs55804132
rs9880623
rs9880631
rs151195721
rs73834765
rs56204016
rs147120413
rs150626558
rs55894445
rs60818362
rs9877178
rs61011489
rs6782139
rs12639503
rs151144105
rs6802583
rs6802680
rs6798175
rs6805941
rs76998544
rs6795223
rs9866552
rs117675214
rs6763197
rs6805324
rs9840747
rs55891323
rs9826967
rs28481670
rs9869265
rs77655826
rs139219644
rs73834766
rs6762083
rs6762371
rs144319860
rs145315961
rs73834767
rs113995559
rs9853511
rs9815475
rs16943
rs73834768
rs56379949
rs56054335
rs59578159
rs9859656
rs57269235
rs56998832
rs56285190
rs188696261
rs7632944
rs59215394
rs9840833
rs76966360
rs7639080
rs73838706
rs137942121
rs9846102
rs7623760
rs7615151
rs118125620
rs9856180
rs9874046
rs9874547
rs73838708
rs9841330
rs78144654
rs150819613
rs139240291
rs149988037
rs2311059
rs7643551
rs148065906
rs12386376
rs75409314
rs28821897
rs144822329
rs116565668
rs118031145
rs6789601
rs117812134
rs6446041
rs57407585
rs61048512
rs55668803
rs28874597
rs150457434
rs28854335
rs28799908
rs61015325
rs12634957
rs147241523
rs56662100
rs2102297
rs58932899
rs9856660
rs9876690
rs56183865
rs9880628
rs145256356
rs28776255
rs9839703
rs73838710
rs2007607
rs986539
rs117290822
rs11719470
rs975258
rs9875459
rs6781310
rs4295162
rs74501781
rs143860999
rs73838712
rs56222927
rs57184058
rs6803994
rs6765123
rs74851888
rs4687780
rs76598109
rs4280629
rs13079734
rs9831886
rs2089224
rs4687602
rs7635409
rs1983106
rs1857800
rs7644969
rs7629080
rs7627992
rs12637540
rs112886560
rs145676275
rs80089117
rs564526
rs117453720
rs68187058
rs1847679
rs28764797
rs58929916
rs1468019
rs148793665
rs190763163
rs1827739
rs74617711
rs1394812
rs4387956
rs7639477
rs58800810
rs4522758
rs4687603
rs4687783
rs2089226
rs1605070
rs9840336
rs1587922
rs62259725
rs1605069
rs1605068
rs187403872
rs78283733
rs75232632
rs73082723
rs4234645
rs142254753
rs74901757
rs57754217
rs57859638
rs113180132
rs144370453
rs4687786
rs117287034
rs7619650
rs1847677
rs1847678
rs182587392
rs181837820
rs1948879
rs6769186
rs11130298
rs7373525
rs115470580
rs7373140
rs183367281
rs143173943
rs7635125
rs188387808
rs192426754
rs146017215
rs4292222
rs138539184
rs74794375
rs4416372
rs10433610
rs6775482
rs150842066
rs6446088
rs9311472
rs11923140
rs148394423
rs142615948
rs6795443
rs148918368
rs117045562
rs56913328
rs323857
rs184477605
rs323856
rs75732353
rs77466226
rs118048584
rs79794890
rs4687790
rs78772047
rs111632417
rs76199570
rs78087317
rs74790061
rs186667124
rs116161966
rs62259751
rs187143396
rs118174513
rs140807387
rs11709277
rs323881
rs79677159
rs78175928
rs11921171
rs323885
rs188126862
rs323886
rs114757525
rs323887
rs115655439
rs323898
rs80278469
rs116788287
rs929533
rs189015907
rs144568966
rs323868
rs4687792
rs4986825
rs3774344
rs188953
rs1876052
rs76206509
rs323879
rs79548896
rs323871
rs13068631
rs1566941
rs2292159
rs140252273
rs323873
rs2271069
rs323874
rs3755797
rs77515618
rs323877
rs116919924
rs11926611
rs116944820
rs411209
rs62259754
rs13099450
rs74600325
rs117401700
rs56715917
rs62259755
rs62259756
rs323893
rs323894
rs323895
rs145496543
rs323864
rs143163300
rs117597208
rs74329758
rs149616243
rs75256143
rs57263506
rs75179816
rs79700037
3:52041215_T_C
rs12632423
rs7614743
rs76422492
rs61087263
rs148341748
rs61546679
rs59076737
rs111327794
rs74453875
rs74960480
rs6446166
rs78624061
rs59682660
rs74536257
rs115765570
rs77426564
rs62261060
rs186399169
rs77009082
rs74972723
rs74699302
rs112508261
rs78235752
rs9873175
rs62261062
rs142564983
rs66514320
rs148409448
rs150539200
rs147743227
rs144946932
rs79307177
rs12492696
rs76869765
rs13315877
rs12487108
rs4687798
rs4687606
rs6792935
rs2334960
rs2334959
rs745618
rs13320599
rs9813222
rs9813541
rs6792297
rs142771094
rs9817697
rs72622936
rs4687799
rs79028012
rs7643070
rs7631668
rs9866081
rs9848727
rs9833784
rs66530305
rs1017436
rs117366340
rs7642787
rs7642881
rs146311338
rs77505445
rs7611498
rs144453717
rs111490052
rs72622937
rs72964039
rs77894135
rs187593467
rs13316105
rs79604209
rs7616695
rs7644325
rs145893714
rs55834589
rs12495536
rs139614065
rs3821841
rs118093223
rs112777849
rs116871872
rs72964042
rs4687607
rs117299655
3:52090548_G_A
rs192588423
rs9851576
rs118129097
rs72964044
rs118038129
rs78285159
rs13319566
rs76410947
rs9860982
rs4687608
rs57335685
rs79337493
rs17051957
rs77415394
rs73082775
rs77496072
rs111859798
rs117224348
rs77298707
rs151286769
rs2878438
rs12485855
rs12496447
rs78928471
rs141510901
rs9865330
rs76382119
rs876782
rs28659792
rs4687801
rs79555598
rs74511652
rs117949800
rs117490541
rs747343
rs893056
rs9857878
rs731684
rs41292354
rs118075406
rs4687802
rs9809254
rs60140709
rs140995844
rs13314125
rs77861329
rs11707129
rs7618573
rs76190087
rs9828327
rs9846049
rs12489539
rs117359681
rs79156000
rs4687805
rs55664415
rs139325155
rs6781635
rs12493204
rs58080002
rs79185624
rs79095232
rs2276835
rs9843852
rs9843299
rs75169819
rs9868101
rs117651630
rs17051963
rs147865556
rs13071976
rs4687609
rs76502043
rs74864831
rs75834643
rs9874939
rs74603747
rs4687806
rs117565725
rs9847073
rs80255536
rs149260346
rs9830293
rs59890038
rs9817653
rs6778442
rs76414203
rs9882775
rs12488456
rs143188124
rs79648816
rs78144509
rs181845482
rs920160
rs13081228
rs149382991
rs28387060
rs12386365
rs6784807
rs6773704
rs77348386
rs9809977
rs9841469
rs4687808
rs4687809
rs140655180
rs4687810
rs6809294
rs2334961
rs117786994
rs735768
rs12629791
rs28452586
rs749995
rs893055
rs2164558
rs79707309
rs17051977
rs2304505
rs143980038
rs6777340
rs114209632
rs188657915
rs9811707
rs56281986
rs112905563
rs141859004
rs6786592
rs9815010
rs79553248
rs9816434
rs62261069
rs7638246
rs56322622
rs113582976
rs9847092
rs57466127
rs9637473
rs1237830
rs808787
rs171294
rs352146
rs77222888
rs164638
rs3852069
rs352147
rs352148
rs123681
rs352149
rs183029
rs352150
rs79533629
rs352151
rs75418800
rs352152
rs164639
rs143281652
rs352153
rs353556
rs62261070
rs3852070
rs3852071
rs145718126
rs352155
rs352156
rs34656997
rs353551
rs352158
rs117909320
rs614288
rs352159
rs352160
rs352161
rs73082798
rs186033299
rs79347127
rs192220078
rs76281696
rs411457
rs141065160
rs524986
rs113516983
rs352173
rs3774412
rs104902
rs104903
rs181274
rs4687815
rs352171
rs352170
rs143412623
rs352169
rs352168
rs352167
rs352166
rs138208474
rs164641
rs6802320
rs144166227
rs352165
rs11712164
rs352163
rs164640
rs148936899
rs76465170
rs352162
rs352140
rs352139
rs187084
rs352144
rs75422356
rs117294495
rs352143
rs164637
rs164636
rs352142
rs352141
rs353545
rs2267847
rs353547
rs353548
rs610060
rs117055957
rs144207058
rs11720866
rs7618915
rs188269634
rs145001168
rs191284716
rs34551211
rs34569561
rs11717383
rs117345033
rs1060330
rs78734937
rs11542804
rs57823393
rs56296139
rs117900739
rs58315325
rs7614727
rs13093555
rs59612757
rs34385735
rs76033947
rs7629072
rs71297387
rs59565798
rs6445358
rs113265714
rs699465
rs34135146
rs73088787
rs73088790
rs13098856
rs9844183
rs11707938
rs112001168
rs13065677
rs57615517
rs13071708
rs34228726
rs3796342
3:52324169_A_G
rs35130772
rs2276834
rs117180862
rs79349347
rs140544845
rs7622851
rs9311474
rs3844291
rs699469
rs142465543
rs17052058
rs76283860
rs17052061
rs111593386
rs730050
rs3852063
rs3852064
rs6445386
rs145436187
rs55997317
rs148748749
rs17052068
rs146416034
rs34332947
rs57441156
rs61150019
rs55965068
rs6763882
rs11711934
rs11707931
rs35133416
rs6796333
rs34181173
rs34628357
rs183575707
rs3864111
rs34762015
rs4687612
rs2335640
rs34238085
rs13059674
rs11705963
rs11706001
rs11706108
rs7643570
rs56357549
rs6794675
rs34523877
rs71297391
rs13091545
rs13060192
rs11718125
rs11716017
rs116698005
rs34355561
rs35982798
rs61734645
rs34908451
rs78947691
rs62257591
rs35860312
rs186798769
rs66462821
rs61734640
rs57172722
rs11714402
rs11707864
rs2306864
rs71297394
rs17052097
rs13075370
rs11709658
rs79069992
rs3752819
rs117356491
rs71297395
rs141718285
rs150190976
rs1077142
rs79760452
rs1546737
rs34365302
rs13096571
rs13076508
rs13076890
rs117056392
rs747381
rs67834575
rs67248391
rs71297396
rs13089892
rs13091360
rs181301681
rs28481563
rs34827613
rs186774372
rs9861879
rs79028615
rs116930509
rs192210126
rs419050
rs419752
rs12163565
rs2302409
rs390802
rs123603
rs180991820
rs74283386
rs2240896
rs498946
rs123598
rs139307137
rs77419152
rs419604
rs117382883
rs3821840
rs123602
rs409803
3:52444237_C_G
rs73072983
rs2109557
rs2878549
rs13094687
rs141127832
rs498778
rs2272088
rs76552600
rs190545401
rs575476
rs6795333
rs11130303
rs73072998
rs62257614
rs661777
rs139991653
rs648514
rs1403102
rs13091025
rs147627536
rs613519
rs82825
rs78028635
rs2016575
rs113966471
rs676034
rs143156597
rs634382
rs115716895
rs3755810
rs2070914
rs1035002
rs3821839
rs3066892
rs2215466
rs76859466
rs34261027
rs2267921
3:52491447_C_A
3:52491447_C_G
rs12629472
rs77704153
rs4687614
rs9850471
rs1541495
rs9855470
rs35258126
rs13074649
rs4687541
rs3774409
rs117584910
rs6771558
rs6772177
rs6772191
rs2335928
rs2335929
rs6782162
rs9847332
rs138931419
rs4687616
rs6414568
rs2159607
rs2109558
rs6445483
rs140187302
rs6445484
rs6445485
rs1035003
rs1011064
rs929528
rs929529
rs4312651
rs6784615
rs6445486
rs1011063
rs1011062
rs13094915
rs56114678
rs139818092
rs11921116
rs11721286
rs4687617
rs7620015
rs4687543
rs2109559
rs9867823
rs4687618
rs77017530
rs17052198
rs150469670
rs144257670
rs758803
rs6800707
rs728408
rs4687619
rs4687544
rs150644559
rs887514
rs887515
rs6810027
rs4687621
rs78126918
rs117164680
rs2240897
rs6787493
rs6445506
rs758800
rs9846089
rs9863753
rs17052201
rs67749743
rs13326165
rs34736619
rs143563939
rs758801
rs77652244
rs731831
rs4687545
rs77326452
rs7613444
rs75916212
rs1010552
rs1010553
rs11130306
rs118094465
rs1010554
rs111979374
rs758802
rs7644763
rs118005853
rs2015971
rs145846452
rs2286786
rs740903
rs79979130
rs66824127
rs67409736
rs77803411
rs117845291
rs183831292
rs7630214
rs13081028
rs9853056
rs35325270
rs117661203
rs4434138
rs4234633
rs4234634
rs13303
rs13621
rs34005367
rs11709284
rs4475032
rs11711421
rs35371456
rs4687624
rs4687625
rs6778735
rs13066644
rs13066389
rs4282054
rs7614424
rs7636227
rs12489732
rs7614981
rs12489828
rs28661185
rs66782572
rs7639267
rs4687626
rs7638808
rs6445528
rs146279198
rs13076398
rs62256903
rs1133415
rs11720182
rs149260395
rs180816481
rs6802671
rs78691006
rs145484613
rs3199918
rs2878628
rs2251219
rs1961959
rs1961958
rs1570
rs3774367
rs2336142
rs77166099
rs17052256
rs17052259
rs3796353
rs142205053
rs6778844
rs33964154
rs2289249
rs13059862
rs13060048
rs6786919
rs6798246
rs140676153
rs75404951
rs1821879
rs13063160
rs10433550
rs9758945
rs6786043
rs6788887
rs6788993
rs4687546
rs7623199
rs11714565
rs7625743
rs35240333
rs11130307
rs12632381
rs4687547
rs6762457
rs6805156
rs183933638
rs7652191
rs17264436
rs11718420
rs34735556
rs74426436
rs34954168
rs34115864
rs35107891
rs77409491
rs146030594
rs11718509
rs4687629
rs4687630
rs74283387
rs13078422
rs6799490
rs11720159
rs11720243
rs75551918
rs12487445
rs35272104
rs7614498
rs12629699
rs12629701
rs3733046
rs3852066
rs2590838
rs35225119
rs4336110
rs73078824
rs11708075
rs68021750
rs62253700
rs2336147
rs2336146
rs13085331
rs12498066
rs2577831
rs7628578
rs11714419
rs34754793
rs2118540
rs2164884
rs2336145
rs4687633
rs62253703
rs6790330
rs4687636
rs4687637
rs183651480
rs34173654
rs9917834
rs80092480
rs2276824
rs10433615
rs11130308
rs3774366
rs71299610
rs3774365
rs12487591
rs3733045
rs3755806
rs13065851
rs76345640
rs11709448
rs9879090
rs117607837
rs13083798
rs10510760
rs4687638
rs139096724
rs62253733
rs34341238
rs11717043
rs4687639
rs13064064
rs34537256
rs13086936
rs34215106
rs1561337
rs35249778
rs6445529
rs7622694
rs117810699
rs4687548
rs13069481
rs2083180
rs6796726
rs111434579
rs6445530
rs13098776
rs13068293
rs11719514
rs11720432
rs13060675
rs139907714
rs13081031
rs188937805
rs11130310
rs11130311
rs11130312
rs13086898
rs149958895
rs11130313
rs188365557
rs13099479
rs7642198
rs13085895
rs13085775
rs13086297
rs138200462
rs187273578
rs2028216
rs34757451
rs2289250
rs33967311
rs62253740
rs185104711
rs13065019
rs35211965
rs115689148
rs6770463
rs4435633
rs7612511
rs35409678
rs34855540
rs2336148
rs183026128
rs12486847
rs2336149
rs2590846
rs7611731
rs77260659
rs35198201
rs6804145
rs11715796
rs34168767
rs11130314
rs11130315
rs79659115
rs79993196
rs12488461
rs12488527
rs71299613
rs144046085
rs1992193
rs62255362
rs35976524
rs2577842
rs77146033
rs62255364
rs6768697
rs73078833
rs12493107
rs6803012
rs12637632
rs6414569
rs12632265
rs34610142
rs12496476
rs12496634
rs62255368
rs2336542
rs9714129
rs67539070
rs34157897
rs71299614
rs6445531
rs10865973
rs10865974
rs3733039
rs1866268
rs10933
rs1108842
rs11177
rs3774349
rs117150867
rs35911561
rs75373137
rs35315313
rs144484657
rs13076193
rs6762813
rs2289247
rs180691784
rs185125160
rs6976
rs2276812
rs2164885
rs11130317
rs3733041
rs13081155
rs6765687
rs145912171
rs3733042
rs11130318
rs115175878
rs12635140
rs8906
rs173492
rs6617
rs192313354
rs3755798
rs34017441
rs12486554
rs6445534
rs34182518
rs13079063
rs11235
rs4687644
rs4687645
rs62255371
rs2336543
rs7620039
rs1468638
rs2878726
rs11716747
rs35526119
rs7624716
rs2109634
rs35212380
rs34918356
rs11130319
rs144875434
rs11714088
rs34610878
rs138130121
rs13063138
rs35386691
rs143815561
rs11130321
rs193133844
rs7653028
rs34291015
rs13087538
rs4687549
rs10780035
rs73078847
rs2079929
rs11714030
rs34739010
rs2268027
rs767418
rs1231194
rs11130323
rs11130324
rs11130325
rs6445535
rs34184137
rs2159644
rs112242273
rs7638162
rs148188190
rs2286800
rs2268026
rs45556336
rs113859860
rs13074853
rs2072390
rs13082208
rs13087772
rs62255396
rs6787154
rs13082960
rs7646741
rs13095332
rs2336545
rs6414570
rs73078856
rs13061423
rs55807227
rs11130327
rs12497998
rs4687648
rs2268025
rs1029871
rs113474502
rs2230535
rs4687650
rs34131802
rs2230534
rs142583837
rs2268024
rs13071584
rs998909
rs11717836
rs150764389
rs1014969
rs117807920
rs3755799
rs2019065
rs13100826
rs6792369
rs2302417
rs118080291
rs36012032
rs2710323
rs60309163
rs143918452
rs2710322
rs3774354
rs3774355
rs3774356
rs2239551
rs117099788
rs117815982
rs2268023
rs139492471
rs678
rs1042779
rs2286799
rs2286798
rs71299618
rs2239550
rs2284351
rs2284350
rs2300149
rs2239549
rs4687550
rs4687551
rs2270197
rs6778329
rs1076425
rs1075653
rs9324
rs2071506
rs746694
rs2071507
rs2071508
rs4687654
rs2239699
rs144767829
rs148149297
rs9881468
rs140701550
rs2286797
rs2240921
rs2240920
rs9842048
rs138268614
rs2240919
rs34352685
rs148517715
rs9831540
rs117689634
rs2535629
rs28463071
rs3617
rs35271262
rs2710333
rs2710334
rs736408
rs2710335
rs11712872
rs2710337
rs149044498
rs2710338
rs140198960
rs9311481
rs4481150
rs2710331
rs147122286
rs4687552
rs9968117
rs9311482
rs144146250
rs151020060
rs72954395
rs72954399
rs62255418
rs2276813
rs13059141
rs72956104
rs147111922
rs148156289
rs142016512
rs3815421
rs9861958
rs9861870
rs58014366
rs17331151
rs11717749
rs2535627
rs55888310
rs149318366
rs117681659
rs17331178
rs2071044
rs13322530
rs2276811
rs77347777
rs3774357
rs117472026
rs3774358
rs2710328
rs34288509
rs7617468
rs184922694
rs2008680
rs2535623
rs2710321
rs2535620
rs2240917
rs2535619
rs2710320
rs2245538
rs2245536
rs41292864
rs2256734
rs4687657
rs2256728
rs2535618
rs35004449
rs2710319
rs2535617
rs3774361
rs3774362
rs3821831
rs2276814
rs184752179
rs2276815
rs2535616
rs2710318
rs9831977
rs2239548
rs1052729
rs2535615
rs2535646
rs148956512
rs2239547
rs181819575
rs2256332
rs2535645
rs188974524
rs2535644
rs2535643
rs182610714
rs118013309
rs2535641
rs2535639
rs34860124
rs2535637
rs2710324
rs183660326
rs189256449
rs192287445
rs2535636
rs2240916
rs2710325
rs2240915
rs2535633
rs2535631
rs145967897
rs4687658
rs138617324
rs184221500
rs2276816
rs2276817
rs13072536
rs2710344
rs12488303
rs2535628
rs11709430
rs2072391
rs149856510
rs2245647
rs2535626
rs150181495
rs2535622
rs3774364
rs2535642
rs4687554
rs2535632
rs2071042
rs2276818
rs2071041
rs2071040
rs2276819
rs10049313
rs77223362
rs2071039
rs28552648
rs7649515
rs3755801
rs3755803
rs3755804
rs3755805
rs7652476
rs4687659
rs7652667
rs11915546
rs79664140
rs9681089
rs113621941
rs4687661
rs187336973
rs60332615
rs2276820
rs2276821
rs2276822
rs11918800
rs13083728
rs76029595
rs188468906
rs11922961
rs62255421
rs2276823
rs183966730
rs2336546
rs1573815
rs4687662
rs4687663
rs6774869
rs1139106
rs7623667
rs187101745
rs3733047
rs2878633
rs2878634
rs2336155
rs11626
rs6445538
rs6445539
rs6769789
rs56019197
rs7638431
rs7638524
rs189596809
rs4687665
rs11718060
rs4687666
rs62253561
rs2878636
rs11719137
rs4687667
rs12638195
rs6776990
rs11720228
rs7647534
rs56214994
rs77646333
rs2336158
rs11130328
rs4687555
rs370257981
rs6445541
rs193077386
rs4687670
rs4687671
rs4687672
rs4234637
rs2001732
rs2001733
rs2001734
rs181036403
rs191307273
rs117167188
rs1986738
rs1986739
rs2336159
rs117723202
rs11715347
rs7637212
rs33999310
rs149583656
rs4687674
rs7645169
rs9682819
rs190533681
rs117066303
rs13080929
rs2336556
rs185475516
rs2336557
rs2336558
rs12496077
rs2336559
rs2246889
rs2246888
rs2276825
rs138049157
rs4687675
rs192052632
rs13066997
rs9682464
rs6803519
rs4687676
rs4687556
rs183942763
rs141713894
rs186633259
rs191935755
rs138629254
rs9637477
rs181930033
rs7630552
rs7620690
rs182421579
rs7620706
rs139487804
rs190145482
rs56136581
rs75753016
rs193155661
rs187905298
rs7612624
rs6798941
rs552159288
rs147022939
rs137899883
rs74448837
rs150511100
rs12487379
rs149279681
rs77572134
rs13072537
rs118182144
rs11708390
rs116846547
rs11130329
rs116425035
rs6773650
rs35230793
rs4350911
rs6764322
rs4687559
rs4687560
rs13076033
rs143017227
rs4687679
rs150755676
rs146370828
rs139740741
rs181043880
rs117934813
rs2336661
rs11707829
rs147893165
rs145208082
rs9825230
rs184219849
rs10865977
rs118062555
rs9836499
rs76486402
rs2336664
rs11720233
rs11712498
rs117223597
rs4302374
rs6797399
rs4687680
rs56383738
rs6445547
rs34026403
rs9839035
rs200161783
rs9850563
rs12492391
rs79350869
rs3821873
rs3796352
rs1986656
rs9860296
rs6798472
rs151157709
rs2336665
rs2336666
rs2336667
rs71299621
rs9876403
rs4687682
rs71299622
rs555546477
rs4687562
rs4687683
rs4687684
rs2878762
rs2336668
rs12638968
rs186477283
rs181785549
rs117229486
rs118131965
rs146006971
rs6795646
rs9880978
rs13060282
rs9810807
rs189598787
rs11714793
rs9836178
rs11713324
rs11713479
rs35651539
rs191859567
rs149320735
rs73084914
rs75791629
rs141613519
rs185705987
rs139924336
rs9844736
rs190741566
rs4629327
rs13062228
rs74283391
rs6773040
rs35404467
rs11922975
rs36126605
rs1134546
rs7626551
rs191525242
rs11715231
rs13068194
rs11715498
rs186273979
rs11716506
rs11716612
rs9865248
rs56231111
rs9871175
rs182218006
rs189198390
rs4687687
rs13067373
rs74338500
rs4687689
rs185647891
rs35569457
rs11708337
rs183946302
rs4608686
rs12629687
rs12637566
rs141420129
rs2336162
rs183240576
rs3733034
rs193216366
rs9880619
rs6762260
rs183937595
rs9985365
rs73839535
rs3774347
rs3733035
rs11130331
rs80116861
rs61473083
rs13095705
rs2710342
rs184151472
rs11720488
rs11713376
rs11705797
rs190267482
rs9847024
rs111941291
rs3733036
rs2581810
rs117853587
rs13082061
rs11718834
rs117299409
rs10510761
rs117055919
rs2710339
rs2581827
rs34493168
rs190512442
rs183202781
rs141849357
rs2257216
rs2710314
rs2710313
rs13092352
rs74555247
rs189584754
rs181993788
rs62253602
rs74658899
rs11713290
rs11714037
rs12495610
rs145389157
rs184082304
rs2581797
rs62253603
rs2581801
rs13069006
rs2581802
rs2710346
rs13074524
rs2336540
rs2336541
rs62253604
rs11717715
rs11710707
rs11718538
rs2710345
rs7621939
rs62253605
rs2710332
rs2581805
rs35380116
rs13072395
rs11130332
rs35720014
rs2581815
rs142304885
rs2952830
rs7648514
rs6445550
rs11708223
rs62253606
rs13078834
rs116887549
rs59643635
rs9865094
rs9831409
rs75446298
rs36051354
rs34872575
rs11719601
rs9311485
rs62253608
rs183280651
rs11717132
rs145493354
rs2439434
rs2465101
rs75794552
rs60887045
rs35378159
rs185712908
rs2336669
rs2581803
rs34313969
rs6770957
rs2710326
rs58515094
rs4515041
rs61172708
rs73087038
rs7652131
rs4519686
rs35385050
rs2336670
rs11713206
rs9812543
rs188216312
rs71299700
rs11707576
rs62253649
rs9823697
rs35737577
rs2336671
rs2245424
rs193188131
rs11717619
rs149375877
rs189478717
rs6792578
rs6768844
rs57916015
rs35849389
rs146182136
rs139046372
rs35671032
rs149880418
rs34933390
rs140429362
rs2336672
rs9846976
rs35384050
rs73087044
rs6801235
rs144840197
rs13091844
rs36090694
rs9842974
rs11130333
rs11706035
rs34943350
rs62253653
rs11720191
rs2581816
rs150887953
rs11710394
rs60942590
rs2581819
rs143608875
rs2564930
rs34561018
rs6777554
rs2581820
rs2564931
rs2581821
rs2581822
rs2564932
rs2581823
rs2581824
rs2564933
rs62253656
rs11130335
rs13058817
rs17052697
rs2564934
3:53025517_T_G
rs2564936
rs146300823
rs12053904
rs2564937
rs6771610
rs35076015
rs2564938
rs34238610
rs2115779
rs141435694
rs2246556
rs2336720
rs185927570
rs2336721
rs2564962
rs140645591
rs182466177
rs117000645
rs2564920
rs116038867
rs2564919
rs117493077
rs12635298
rs148687620
rs183297265
rs2581792
rs143996981
rs117166886
rs190037813
rs74599071
rs2564917
rs2564964
rs75614137
rs72965345
rs2581795
rs7628501
rs1529544
rs11711773
rs11715894
rs2581796
rs116873908
rs56129941
rs35174175
rs185857156
rs4687692
rs71617204
rs28696085
rs56155510
rs72965350
rs2564947
rs59224641
rs138772102
rs55962821
rs60648378
rs140038778
rs9819608
rs117496343
rs55794978
rs9852646
rs185931706
rs34979715
rs4687694
rs12635933
rs137863343
rs143968962
rs149839478
rs17304694
rs58309671
rs72965354
rs35507120
rs55796351
rs190703746
rs2581776
rs2581777
rs2581778
rs2244552
rs57940327
rs2244461
rs2581779
rs2581780
rs77058023
rs28719645
rs2564951
rs2255107
rs7631487
rs12633064
rs9822686
rs61285888
rs62255895
rs35234873
rs9847710
rs145028434
rs2581806
rs62255897
rs62255898
rs12489490
rs72965361
rs72965362
rs140799186
rs76939118
rs117192097
rs58840385
rs11713171
rs56907549
rs181292424
rs60744886
rs71301803
rs11709427
rs73079924
rs142287607
rs2564956
rs17304995
rs11712653
rs17052727
rs150401559
rs144271911
rs72965366
rs2581818
rs2581817
rs140846931
rs34121720
rs139766047
rs61438885
rs61437303
rs56835905
rs71301804
rs59515578
rs13072818
rs10510762
rs190742255
rs13100714
rs145102859
rs11718388
rs9818819
rs34340609
rs183255344
rs1346719
rs7613013
rs34230854
rs6808387
rs142052001
rs2564941
rs3821872
rs3806693
rs3806692
rs189440791
rs6781896
rs186372583
rs2581826
rs180738561
rs7644973
rs573481240
rs6445555
rs7647960
rs6445556
rs7617501
rs6445557
rs11707780
rs151102718
rs2581812
rs141518615
rs750474
rs71301807
rs71301808
rs2581811
rs12488768
rs58660500
rs58492539
rs12632575
rs13088455
rs7627462
rs113917405
rs9831861
rs149415292
rs3097417
rs11923593
rs9756317
rs2581807
rs193085169
rs2581808
rs2581809
rs71301809
rs4687697
rs7647313
rs7625909
rs12632240
rs13085514
rs182068546
rs148707968
rs9870898
rs77256043
rs11712910
rs2564926
rs186661981
rs189662973
rs11923572
rs11915851
rs2581789
rs6794389
rs6805298
rs9758988
rs4687698
rs6445558
rs34882225
rs1811351
rs59989280
rs6789219
rs71301811
rs372491598
rs73082037
rs148876875
rs6770152
rs72965381
rs117084319
rs4687699
rs11714902
rs6799185
rs180740083
rs11714876
rs2581790
rs34244302
rs118164400
rs13072457
rs2564924
rs2564923
rs13078971
rs34530577
rs60579898
rs73082047
rs13084937
rs2336723
rs4478072
rs2564939
rs2564940
rs2581798
rs35333155
rs2581799
rs116656058
rs2581800
rs138683550
rs7622420
rs79251551
rs151225962
rs1864367
rs139005532
rs117505406
rs73082054
rs11707575
rs182076220
rs56386026
rs143938249
rs116917230
rs2253209
rs2336724
rs189930739
rs36033494
rs71301814
rs11710292
rs149833053
rs2564929
rs2336725
rs930122
rs2253675
rs59583591
rs2253685
rs183231011
rs2253796
rs142796438
rs7625448
rs149523525
rs11130338
rs62255925
rs4687701
rs2581782
rs2581783
rs2581784
rs2082093
rs2099162
rs9875573
rs148022607
rs891368
rs1078968
rs139197209
rs7645611
rs62255926
rs2564922
rs2564921
rs11242
rs2581786
rs2581787
rs56058643
rs35163227
rs55950520
rs9874517
rs13320044
rs141904704
rs62255929
rs80132892
rs11718752
rs7640293
rs7640294
rs113575180
rs62255930
rs2163167
rs2115782
rs62255931
rs56332721
rs2564958
rs2581828
rs2581829
rs2581830
rs59936858
rs181429949
rs35783750
rs34454739
rs4395392
rs2564961
rs891369
rs146949237
rs4337632
rs1560333
rs2564942
rs2581774
rs75323042
rs2336722
rs1004807
rs1004808
rs71301815
rs369371727
rs73088322
rs73088327
rs4282053
rs71301816
rs182258439
rs9845352
rs9845484
rs2115780
rs7615099
rs9838517
rs13088281
rs13433700
rs2564944
rs2581804
rs140671364
rs34390878
rs78814859
rs73088342
rs11710524
rs9852564
rs118046703
rs6783748
rs148289202
rs73088350
rs11713926
rs9757079
rs3796351
rs147204677
rs9878875
rs12630819
rs12638996
rs1560331
rs4687703
rs80298029
rs117275189
rs9867023
rs6769931
rs6809973
rs6769944
rs115242042
rs11713763
rs4687704
rs4687705
rs151077775
rs9873111
rs9820125
rs77442348
rs9858469
rs9820324
rs117116912
rs112768159
rs142383513
rs28734933
rs28501212
rs9830353
rs9868263
rs9868406
rs1560332
rs117290725
rs6792345
rs6792363
rs6445565
rs6445566
rs184039738
rs13319872
rs6777975
rs9824325
rs9828221
rs77567495
rs6784207
rs6799837
rs9861744
rs57514626
rs61296683
rs9867590
rs9834111
rs9872260
rs4687570
rs9817467
rs141027619
rs9844531
rs9845021
rs11130341
rs1080500
rs141060112
rs7615501
rs7610701
rs6764116
rs73087762
rs62254272
rs117438988
rs62254273
rs6807359
rs11130344
rs62254274
rs7616077
rs1872037
rs35292588
rs62254276
rs62254277
rs62254278
rs6777221
rs13085294
rs62254279
rs62254280
3:53188369_C_A
rs2358617
rs11130345
rs4687706
3:53191066_C_T
rs6778939
rs62254282
rs144942333
rs375148442
rs57046386
rs11924565
rs1483185
rs1483186
rs1483187
rs3773733
rs148077546
rs35593073
rs3773732
rs17233475
rs73091417
rs750170
rs3773731
rs148604909
rs11715660
rs76215329
rs11130347
rs4687571
rs3773729
rs117978879
rs3821690
rs3773728
rs184376237
rs3773727
rs3773726
rs73091425
rs3796256
rs6797662
rs6775022
rs6764111
rs3773725
rs3773724
rs3773723
rs6778964
rs3821689
rs73091435
rs1872035
rs112724859
rs2306570
rs201528065
rs2306571
rs17052826
rs2230493
rs11130349
rs200696494
rs2242305
rs7630325
rs11130350
rs143052840
rs13084863
rs78346230
rs117801619
rs2306572
rs185821762
rs187945460
rs7639382
rs112611929
rs74437127
rs6798141
rs45513792
rs2230494
rs41275531
rs45596236
rs11130351
rs144727250
rs41315886
rs3773722
rs186686581
rs2306574
rs182290450
rs1075865
rs193019090
rs7634447
rs9847580
rs57742023
rs7643235
rs73840235
rs729396
rs62254320
rs12490555
rs116988382
rs12490645
rs116786248
rs4687708
rs9845906
rs11721257
rs11713513
rs61395826
rs11927161
rs12495976
rs181394596
rs6764868
rs11130355
rs13075685
rs11919522
rs34869734
rs114318431
rs73076247
rs73076249
rs73076251
rs11130356
rs79515542
rs62254355
rs11721183
rs13100572
rs12152293
rs7621983
rs2358622
rs75523192
rs60520044
rs35938538
rs11717404
rs4687711
rs12495066
rs6773960
rs12637702
rs12152497
rs4290797
rs12637759
rs12152320
rs191943619
rs201480446
rs12637819
rs4328795
rs143681346
rs7426478
rs4133174
rs4320054
rs4133175
rs4687712
rs2358618
rs73840237
rs140120877
rs35416537
rs7624336
rs35028414
rs6769824
rs6772648
rs6806033
rs4687572
rs61584438
rs79895173
rs11130357
rs117469251
rs7620260
rs73076265
rs6445569
rs6764139
rs6764476
rs148874526
rs34041412
rs35209711
rs6779976
rs113293960
rs4687713
rs117989072
rs10446474
rs183410136
rs186284512
rs7430345
rs35029290
rs13088187
rs55762522
rs36031811
rs12374008
rs12487179
rs7635020
rs10446475
rs6445571
rs7641212
rs11130358
rs12634987
rs73840240
rs11130359
rs11715417
rs7617191
rs7628672
rs12633545
rs6773409
rs1979490
rs1979491
rs1979492
rs6789516
rs6800557
rs7647990
rs117176087
rs79351215
rs77140015
rs77036711
rs55852030
rs73840242
rs66499453
rs12632671
rs13093936
3:53259155_T_A
3:53259155_T_C
rs73840245
rs118058312
rs3736151
rs3163
rs3816767
rs73840248
rs73840249
rs148730860
rs7650103
rs2279320
rs2279321
rs2279322
rs2279323
rs41275535
rs79574895
rs11719464
rs73840252
rs79446544
rs7612011
rs145463432
rs41275539
rs3736153
rs3736154
rs77442860
rs41275541
rs117395416
rs3736155
rs3736156
rs118171816
rs77126534
rs4267636
rs6793684
rs6793773
rs6782597
rs6787685
rs11717767
rs144140565
rs1131728
rs73840256
rs73840258
rs7633598
rs75681449
rs17234092
rs11130362
rs728910
rs735940
rs57717562
rs77996745
rs2242300
rs113815803
rs2242301
rs2242302
rs56058589
rs114030816
rs60084328
rs76274049
rs34107310
rs35794580
rs55646281
rs13074156
rs3773739
rs73840274
rs3773740
rs1051485
rs1051483
rs2242304
rs2035450
rs73840276
rs77952851
rs58110216
rs60499054
rs56998997
rs4687715
rs3773741
rs3773742
rs3773743
rs12629909
rs181973109
rs3773744
rs3773745
rs3773746
rs3821691
rs6768738
rs77673928
rs2884495
rs2358621
rs12633000
rs12633001
rs372041829
rs111716390
rs3821692
rs3773747
rs117265751
rs62255988
rs12629312
rs7628245
rs189733105
rs28758191
rs9284890
rs10212420
rs2306569
rs9820968
rs62255989
rs12487568
rs62255990
rs12487632
rs9864057
rs41275543
rs9827244
rs968702
rs79987882
rs7610113
rs7640493
rs73840299
rs4687716
rs117060701
rs7356056
rs77351539
rs9858133
3:53277675_C_A
rs138100534
rs62255992
rs9858049
rs79453591
rs12493802
rs9820979
rs12054426
rs7646760
rs62255993
rs12485313
rs12494824
rs146625073
rs62255994
rs62255995
rs62255996
rs7627444
rs7617474
rs62255999
rs62256000
rs62256001
rs7630632
rs7625237
rs9879195
rs41332244
rs4687717
rs4687718
rs11720625
rs117139937
rs62256002
rs77400114
rs62256003
rs10433617
rs10433618
rs116895554
rs142313791
rs189142895
rs59145995
rs12630643
rs35495179
rs117987289
rs191876601
rs9826552
rs9846315
rs77944828
rs190680634
rs9850440
rs9830594
rs141078441
rs9830895
rs78520660
rs13101181
rs13059189
rs7633966
rs62256006
rs147254549
rs17030933
rs17030934
rs77948234
rs58558806
rs11130365
rs117490264
rs7648309
rs4687573
rs147995443
rs11130367
rs7637934
rs12490667
rs17052957
rs34774173
rs79515511
rs7622159
rs76800061
rs931254
rs62256009
rs9856552
rs113397185
rs150834626
rs11919567
rs149595128
rs75742976
rs117526168
rs62256010
rs9854669
rs12630183
rs62256043
rs62256044
rs143804589
rs62256046
rs146253460
rs139136154
rs116954611
rs144151183
rs62256047
rs17234771
rs62256049
rs62256050
rs9821134
rs78894378
rs4687719
rs144928196
rs117562726
rs77562532
rs142949154
rs201019746
rs4687720
rs145150875
rs7620395
rs62256051
rs77038141
rs6798771
rs56654807
rs111867709
rs117837507
rs146866243
rs62256053
rs117506501
rs56125165
rs3209045
rs76134625
rs11551405
rs1108506
rs6792874
rs9628
rs62256054
rs12496915
rs2279319
rs3732834
rs13063111
rs73080266
rs62256057
rs17307289
rs73080271
rs7643417
rs75945246
rs13097864
rs78710131
rs62256059
rs13062474
rs73080273
rs10461029
rs7641238
rs7649323
rs34799308
rs149677698
rs62256961
rs6804620
rs2170675
rs79648456
rs2128710
rs74513657
rs117468291
rs62256962
rs117679047
rs35734433
rs151149732
rs13100097
rs12637463
rs148403993
rs2358619
rs62256964
rs73843118
rs17307574
rs79567818
rs150771068
rs62256965
rs79550721
rs111403831
rs7374211
rs73080295
rs199947735
rs62256966
rs12492129
rs1001222
rs12488901
rs75726799
rs141424904
rs12491594
rs62256967
rs62256968
rs4404439
rs150636862
rs151049844
rs6806814
rs77413676
rs118068526
rs62256969
rs117546115
rs150367510
rs58144216
rs922958
rs4687723
rs62256971
rs77403204
rs12496449
rs62257004
rs6445576
rs73082274
rs11707463
rs11705809
rs144784399
rs75788626
rs62257005
rs117155624
rs187884848
rs62257007
rs77408598
rs6804517
rs62257008
rs78894977
rs141884005
rs78177413
rs79419014
rs13082092
rs12629138
rs687346
rs146251338
rs62257009
rs1038395
rs7649934
rs151139212
rs12631287
rs12491493
rs13077680
rs149215143
rs6795127
rs74433231
rs75259540
rs2029213
rs9812118
3:53380591_T_C
rs140433158
rs62257011
rs77245365
rs75884624
rs62257012
rs62257013
rs74660410
rs4687576
rs6766141
rs112688051
rs148707300
rs142350868
rs60287116
rs35536048
rs9942027
rs78686671
rs116934467
rs12633047
rs2129011
rs2358734
rs78770788
rs11714096
rs62257014
rs62257015
rs12638265
rs2884525
rs11719367
rs10510763
rs79341962
rs79351386
rs79193219
rs75673232
rs62257016
rs17235667
rs13090627
rs147242860
rs76785074
rs62257024
rs77993429
rs115889274
rs4687724
rs4687725
rs73084304
rs111562056
rs6445579
rs76313422
rs76597183
rs12497232
rs62257025
rs752859
rs1483986
rs79680238
rs2171292
rs12053905
rs7631463
rs4687726
rs12497900
rs77604564
rs79091625
rs74549918
rs12494167
rs4687727
rs74583511
rs6780100
rs1961499
rs140597409
rs71301827
rs6783810
rs139590118
rs34636653
rs59064949
rs142975656
rs6445580
rs6790961
rs182517153
rs76497270
rs35777100
rs151074307
rs10433551
rs4370021
rs62252817
rs12487272
rs200722814
rs4687728
rs495024
rs62252818
rs77862767
rs77671880
rs7653192
rs12631120
rs79248875
rs76188714
rs117193292
rs11716719
rs76794235
rs117217169
rs6805246
rs62252819
rs13088228
rs10452033
rs542739
rs608439
rs145213902
rs111842465
rs545580
rs550043
rs77494057
rs6772435
rs13080668
rs4687578
rs9832685
rs111982009
rs1384970
rs674628
rs73084328
rs6774544
rs6781107
rs62250760
rs9831958
rs1825387
rs17053051
rs6776147
rs17053054
rs62250762
rs6776350
rs6791868
rs147756006
rs6776943
rs28363804
rs4687729
rs13318484
rs660746
rs2358739
rs2358740
rs483958
rs484723
rs3102231
rs13314396
rs13321516
rs2129010
rs546804
rs12493165
rs1531876
rs11130368
rs552486
rs117704301
rs681751
rs562351
rs80137279
rs6763806
rs9842441
rs77998128
rs7637478
rs9852695
rs12636717
rs7614722
rs62250804
rs17308399
rs62250805
rs667217
rs664030
rs74283905
rs9880156
rs9880167
rs7638575
rs7641028
rs511963
rs9311499
rs6766913
rs516362
rs793196
rs145101589
rs793197
rs580419
rs7640606
rs74601753
rs7650885
rs79989571
rs62250807
rs9799015
rs793199
rs12487086
rs4302375
rs582001
rs143071453
rs114588747
rs3111308
rs9875016
rs9817570
rs647206
rs141961092
rs57552159
rs144964885
rs149052826
rs74549437
rs587871
rs554326
rs551551
rs9876191
rs116044748
rs9821840
rs75047605
rs2930177
rs9881928
rs17236437
rs78275950
rs478628
rs587785
rs17308707
rs17053078
rs10510764
rs17053081
rs681320
rs77047703
rs28481733
rs531193
rs28703682
rs2930176
rs7623859
rs12491071
rs12488068
rs9830114
rs578318
rs147513056
rs74743179
rs75464395
rs76011939
rs117443321
rs555480
rs12492748
rs78774609
rs523094
rs2101397
rs150668681
rs144219747
rs145226981
rs576359
rs142179178
rs147492926
rs1087083
rs111863483
rs112052181
rs2965048
rs2930173
rs4026181
rs11715213
rs76892032
rs658071
rs78286177
rs562331
rs9870685
rs793202
rs312475
rs312476
rs75313248
rs312477
rs190685896
rs9841726
rs34016406
rs312478
rs79384749
rs118006815
rs998411
rs7630080
rs1264098
rs2884712
rs312482
rs312483
rs4432635
rs78792189
rs312484
rs3755815
rs3755816
rs312479
rs312480
rs3774414
rs219847
rs36029422
rs80320456
rs11926234
rs17788344
rs73084382
rs6763768
rs3774417
rs140585161
rs35280126
rs312485
rs740759
rs140169390
rs55937644
rs3821842
rs312486
rs3774419
rs312487
rs59968724
rs17053118
rs56755560
rs118082118
rs74903055
rs141854847
rs3774421
rs79853140
rs113835384
rs312481
rs62250859
rs78432366
rs3774423
rs740757
rs35593046
rs114094549
rs62251862
rs75436738
rs17788662
rs114841291
rs73840111
rs979220
rs3774424
rs77915569
rs3821843
rs3774425
rs3774426
rs62251864
rs10440150
rs9311502
rs9311503
rs17053141
rs9882823
rs12629517
rs17053146
rs35555534
rs149680834
rs6777794
rs6777870
rs6445583
rs72957281
rs56968152
rs117551767
rs3774427
rs3774428
rs76434746
rs3774429
rs3774430
rs73084400
rs3774431
rs1547951
rs1547950
rs3774434
rs1547949
rs3774437
rs59422128
rs13323471
rs9865394
rs9311504
rs59512909
rs77745655
rs1123895
rs35131285
rs33999362
rs1002578
rs1008339
rs60396765
rs13078747
rs55828852
rs28620592
rs34106488
3:53575574_A_G
rs9821489
rs80229828
rs740756
rs758603
rs17053162
rs11709630
rs78792747
rs75928387
rs62251868
rs115505445
rs77907279
rs12715461
rs17053164
rs3821845
rs35306382
rs3774439
rs116861049
rs17053168
rs3774440
rs141123842
rs6764908
rs2109182
rs17053169
rs3821846
rs3774441
rs3774442
rs3774443
rs3821847
rs991818
rs67495732
rs138448479
rs6445585
rs117865218
rs3774445
rs3774446
rs9311505
rs62251869
rs9814480
rs62251870
rs147439080
rs7642214
rs117992730
rs7634679
rs140700373
rs2359453
rs6445587
rs1074235
rs117061624
rs1003557
rs56021416
rs62251903
rs74381552
rs117737336
rs62251904
rs1003556
rs3774447
rs13100574
rs10049492
rs75840374
rs62251905
rs118127689
rs807191
rs78616281
rs807190
rs807189
rs11715993
rs17053186
rs7612148
```
