## Supplementary material for "Characterization of shared and ancestry-specific signals driving complex traits using multi-ancestry fine-mapping": s1.afreq

```
#CHROM	ID	REF	ALT	ALT_FREQS	OBS_CT
3	rs34789050	G	A	0.0397614	1006
3	rs1846085	C	A	0.0248509	1006
3	rs35217875	G	A	0.289264	1006
3	rs111446776	A	G	0.0367793	1006
3	rs75061884	G	A	0.0168986	1006
3	rs62259687	C	T	0.0636183	1006
3	rs73080676	C	T	0.0864811	1006
3	rs142940455	C	T	0.0198807	1006
3	rs115262152	C	T	0.0765408	1006
3	rs58616022	G	A	0.0248509	1006
3	rs12330652	A	G	0.026839	1006
3	rs62259688	A	G	0.0765408	1006
3	rs73834281	A	G	0.0248509	1006
3	rs937406	G	A	0.259443	1006
3	rs60087403	C	T	0.0248509	1006
3	rs115310313	G	A	0.0159046	1006
3	rs56181739	G	A	0.0248509	1006
3	rs181792577	C	T	0.00695825	1006
3	rs13092298	A	G	0.324056	1006
3	rs11130296	C	T	0.287276	1006
3	rs73080680	G	A	0.00795229	1006
3	rs115176811	A	T	0.0149105	1006
3	rs1476290	C	A	0.0248509	1006
3	rs73080682	T	G	0.00695825	1006
3	rs75757400	C	A	0.0248509	1006
3	rs12493496	T	C	0.0248509	1006
3	rs1605066	G	A	0.0248509	1006
3	rs1605067	T	C	0.0248509	1006
3	rs150944138	A	G	0.0159046	1006
3	rs149443527	C	T	0.00795229	1006
3	rs113896921	T	C	0.28827	1006
3	rs62259689	G	A	0.201789	1006
3	rs73080683	G	A	0.0646123	1006
3	rs140642246	A	G	0.0308151	1006
3	rs115946466	T	G	0.00994036	1006
3	rs74776103	C	T	0.026839	1006
3	rs150530408	G	C	0.0188867	1006
3	rs57173447	A	G	0.0188867	1006
3	rs141014533	G	A	0.0467197	1006
3	rs62259691	A	C	0.139165	1006
3	rs9836804	T	C	0.0218688	1006
3	rs116808308	T	C	0.0168986	1006
3	rs1505404	C	G	0.0218688	1006
3	rs78099181	C	T	0.10835	1006
3	rs111787032	C	T	0.0407555	1006
3	rs61257131	G	T	0.0188867	1006
3	rs71297377	C	T	0.0467197	1006
3	rs55886133	G	A	0.0178926	1006
3	rs7634751	G	C	0.264414	1006
3	rs62259692	G	A	0.0606362	1006
3	rs73834762	C	G	0.0208748	1006
3	rs73834763	T	C	0.0208748	1006
3	rs6809548	C	T	0.0238569	1006
3	rs75633903	T	G	0.0208748	1006
3	rs75585027	C	G	0.0208748	1006
3	rs9857964	G	A	0.0238569	1006
3	rs28451928	T	C	0.0208748	1006
3	rs6798914	C	G	0.0218688	1006
3	rs6795953	G	A	0.0208748	1006
3	rs74416905	G	A	0.027833	1006
3	rs55777008	C	G	0.116302	1006
3	rs73834764	C	T	0.0208748	1006
3	rs6768073	T	C	0.0238569	1006
3	rs139890847	C	T	0.00695825	1006
3	rs12631654	T	C	0.0238569	1006
3	rs9828077	T	C	0.0238569	1006
3	rs55804132	C	G	0.0208748	1006
3	rs73834765	C	A	0.0188867	1006
3	rs145507612	T	C	0.0218688	1006
3	rs56204016	A	G	0.0228628	1006
3	rs55894445	C	T	0.0188867	1006
3	rs60818362	G	T	0.0188867	1006
3	rs6782139	A	C	0.0188867	1006
3	rs146512615	G	A	0.0208748	1006
3	rs12639503	G	A	0.0228628	1006
3	rs6802583	A	G	0.0228628	1006
3	rs6802680	A	G	0.0188867	1006
3	rs6798175	C	G	0.0228628	1006
3	rs6805941	T	C	0.0228628	1006
3	rs76998544	C	T	0.0188867	1006
3	rs75800791	G	A	0.150099	1006
3	rs6795223	G	T	0.0188867	1006
3	rs9866552	A	G	0.0228628	1006
3	rs6763197	C	G	0.0188867	1006
3	rs6805324	G	A	0.0228628	1006
3	rs55891323	G	T	0.229622	1006
3	rs9826967	C	G	0.0228628	1006
3	rs28481670	T	G	0.0228628	1006
3	rs9869265	A	G	0.0228628	1006
3	rs76611549	C	T	0.0467197	1006
3	rs73834766	C	G	0.0188867	1006
3	rs6762083	C	T	0.0228628	1006
3	rs6762371	C	T	0.0228628	1006
3	rs144319860	C	T	0.0188867	1006
3	rs73834767	G	T	0.0188867	1006
3	rs113995559	A	G	0.0188867	1006
3	rs9853511	G	A	0.0228628	1006
3	rs16943	C	T	0.695825	1006
3	rs73834768	C	A	0.0188867	1006
3	rs56379949	A	G	0.0735586	1006
3	rs56054335	T	C	0.0188867	1006
3	rs59578159	C	T	0.0188867	1006
3	rs57269235	C	T	0.0188867	1006
3	rs56998832	G	A	0.0188867	1006
3	rs56285190	G	A	0.0188867	1006
3	rs190322592	A	G	0.00695825	1006
3	rs59215394	T	G	0.0208748	1006
3	rs9840833	T	C	0.172962	1006
3	rs7639080	A	G	0.172962	1006
3	rs73838706	T	G	0.0188867	1006
3	rs9846102	T	C	0.154076	1006
3	rs7623760	C	T	0.154076	1006
3	rs7615151	G	T	0.172962	1006
3	rs9856180	T	C	0.154076	1006
3	rs9874046	A	G	0.172962	1006
3	rs9874547	A	G	0.172962	1006
3	rs73838708	T	C	0.0188867	1006
3	rs9841330	G	A	0.154076	1006
3	rs11712409	G	A	0.0755467	1006
3	rs116469219	A	C	0.0467197	1006
3	rs78144654	G	A	0.172962	1006
3	rs77402710	G	A	0.026839	1006
3	rs150819613	G	A	0.0178926	1006
3	rs139240291	A	C	0.0178926	1006
3	rs2311059	G	A	0.697813	1006
3	rs7643551	T	G	0.172962	1006
3	rs114526234	A	G	0.150099	1006
3	rs12386376	C	T	0.172962	1006
3	rs75409314	T	C	0.0188867	1006
3	rs114386335	C	T	0.0218688	1006
3	rs28821897	C	T	0.154076	1006
3	rs144822329	T	C	0.0188867	1006
3	rs116565668	C	T	0.0308151	1006
3	rs6789601	G	A	0.154076	1006
3	rs6446041	A	G	0.172962	1006
3	rs57407585	C	T	0.0188867	1006
3	rs61048512	C	T	0.154076	1006
3	rs55668803	G	A	0.154076	1006
3	rs28874597	G	C	0.154076	1006
3	rs28854335	G	T	0.172962	1006
3	rs28799908	G	C	0.172962	1006
3	rs61015325	A	C	0.0188867	1006
3	rs147241523	G	A	0.0188867	1006
3	rs56662100	C	T	0.0188867	1006
3	rs2102297	T	A	0.172962	1006
3	rs58932899	G	A	0.172962	1006
3	rs147474132	G	A	0.0159046	1006
3	rs9856660	C	T	0.172962	1006
3	rs9876690	T	C	0.172962	1006
3	rs56183865	G	A	0.0188867	1006
3	rs9880628	T	C	0.172962	1006
3	rs146763840	C	T	0.026839	1006
3	rs75890092	G	A	0.150099	1006
3	rs28776255	A	C	0.154076	1006
3	rs9839703	A	G	0.154076	1006
3	rs73838710	G	T	0.0188867	1006
3	rs2007607	A	G	0.980119	1006
3	rs114750576	G	A	0.0675944	1006
3	rs986539	C	T	0.981113	1006
3	rs148671087	T	C	0.00695825	1006
3	rs143988582	T	C	0.00695825	1006
3	rs11719470	G	T	0.641153	1006
3	rs62259718	T	C	0.136183	1006
3	rs975258	A	G	0.154076	1006
3	rs9875459	C	T	0.827038	1006
3	rs6781310	A	T	0.154076	1006
3	rs4295162	C	T	0.827038	1006
3	rs73838712	C	G	0.154076	1006
3	rs56222927	C	T	0.0188867	1006
3	rs57184058	C	T	0.0188867	1006
3	rs6803994	G	T	0.154076	1006
3	rs6765123	C	T	0.154076	1006
3	rs74851888	A	T	0.0188867	1006
3	rs185679327	T	G	0.0168986	1006
3	rs4687780	T	C	0.845924	1006
3	rs4280629	A	G	0.826044	1006
3	rs13079734	G	A	0.186879	1006
3	rs9831886	G	A	0.826044	1006
3	rs2089224	A	G	0.0188867	1006
3	rs4687602	C	T	0.826044	1006
3	rs55983531	G	A	0.135189	1006
3	rs7635409	A	G	0.826044	1006
3	rs1983106	T	C	0.0188867	1006
3	rs1857800	G	C	0.981113	1006
3	rs7644969	T	G	0.981113	1006
3	rs7629080	G	A	0.15507	1006
3	rs7627992	A	G	0.981113	1006
3	rs112886560	C	T	0.15507	1006
3	rs80089117	A	G	0.824056	1006
3	rs564526	G	A	0.827038	1006
3	rs12107319	C	T	0.131213	1006
3	rs68187058	G	A	0.194831	1006
3	rs28764797	C	T	0.185885	1006
3	rs1468019	G	C	0.867793	1006
3	rs1827739	T	C	0.867793	1006
3	rs1394812	T	C	0.863817	1006
3	rs56298442	T	A	0.135189	1006
3	rs4387956	C	A	0.677932	1006
3	rs7639477	C	A	0.677932	1006
3	rs56274325	G	A	0.135189	1006
3	rs73082708	T	C	0.181909	1006
3	rs4522758	T	G	0.863817	1006
3	rs4687603	T	C	0.677932	1006
3	rs4687783	G	C	0.677932	1006
3	rs2089226	T	C	0.861829	1006
3	rs1605070	C	A	0.677932	1006
3	rs147001882	A	C	0.00695825	1006
3	rs9840336	G	A	0.863817	1006
3	rs1587922	A	G	0.677932	1006
3	rs62259725	A	G	0.136183	1006
3	rs78309788	G	A	0.184891	1006
3	rs1605069	C	T	0.675944	1006
3	rs1605068	T	A	0.675944	1006
3	rs144200291	G	A	0.0168986	1006
3	rs149160569	C	T	0.00695825	1006
3	rs138399093	C	T	0.0168986	1006
3	rs146378223	C	A	0.00497018	1006
3	rs73082723	C	A	0.237575	1006
3	rs73082724	G	A	0.0417495	1006
3	rs68104497	C	T	0.027833	1006
3	rs4234645	C	T	0.710736	1006
3	rs11927897	C	T	0.0457256	1006
3	rs57754217	C	T	0.190855	1006
3	rs57859638	T	C	0.189861	1006
3	rs113180132	C	G	0.189861	1006
3	rs62259728	A	C	0.054672	1006
3	rs139963228	G	A	0.0129225	1006
3	rs4687786	A	G	0.749503	1006
3	rs114011729	C	T	0.0298211	1006
3	rs7619650	A	G	0.189861	1006
3	rs1847677	A	G	0.749503	1006
3	rs1847678	G	T	0.748509	1006
3	rs114424516	C	T	0.0298211	1006
3	rs11922262	T	C	0.0447316	1006
3	rs1948879	A	G	0.749503	1006
3	rs6769186	G	C	0.750497	1006
3	rs11130298	G	A	0.749503	1006
3	rs7373525	T	C	0.749503	1006
3	rs115470580	C	T	0.188867	1006
3	rs7373140	C	G	0.749503	1006
3	rs7635125	T	C	0.749503	1006
3	rs72961907	A	G	0.0447316	1006
3	rs62259747	A	C	0.0258449	1006
3	rs149898158	C	T	0.00795229	1006
3	rs2310718	A	C	0.0467197	1006
3	rs4416372	C	T	0.0606362	1006
3	rs10433610	T	A	0.810139	1006
3	rs6775482	G	T	0.748509	1006
3	rs6446088	C	T	0.188867	1006
3	rs9311472	A	G	0.749503	1006
3	rs11923140	G	A	0.0606362	1006
3	rs188521765	G	A	0.0198807	1006
3	rs150945263	G	T	0.0188867	1006
3	rs139541552	C	A	0.0188867	1006
3	rs6795443	C	A	0.746521	1006
3	rs62259748	C	T	0.0526839	1006
3	rs56913328	T	C	0.190855	1006
3	rs323857	C	T	0.745527	1006
3	rs323856	C	G	0.746521	1006
3	rs75732353	G	A	0.190855	1006
3	rs77466226	T	C	0.190855	1006
3	rs76427619	G	T	0.026839	1006
3	rs78743375	T	A	0.0417495	1006
3	rs6784594	G	C	0.0467197	1006
3	rs79794890	G	C	0.189861	1006
3	rs114734528	A	T	0.0477137	1006
3	rs7642024	G	T	0.0417495	1006
3	rs147367752	C	G	0.0248509	1006
3	rs115743135	T	C	0.0417495	1006
3	rs116082694	A	T	0.0218688	1006
3	rs111632417	A	G	0.0745527	1006
3	rs76199570	A	G	0.0536779	1006
3	rs78087317	T	C	0.0119284	1006
3	rs74790061	G	A	0.0536779	1006
3	rs11717362	G	A	0.00994036	1006
3	rs116161966	C	A	0.0666004	1006
3	rs62259751	C	T	0.0576541	1006
3	rs139341669	G	A	0.028827	1006
3	rs11709277	C	T	0.22167	1006
3	rs28778036	A	C	0.982107	1006
3	rs114347534	A	G	0.00795229	1006
3	rs112015898	T	C	0.0447316	1006
3	rs323881	T	C	0.0606362	1006
3	rs11921171	T	C	0.0467197	1006
3	rs115904277	G	A	0.0526839	1006
3	rs74869207	C	G	0.0526839	1006
3	rs41291740	G	A	0.0228628	1006
3	rs149649418	C	A	0.0149105	1006
3	rs139357193	C	A	0.0178926	1006
3	rs116788287	C	T	0.00994036	1006
3	rs185833724	T	C	0.0139165	1006
3	rs146432768	C	A	0.0149105	1006
3	rs114270966	C	T	0.0526839	1006
3	rs929533	C	T	0.213718	1006
3	rs141895453	T	A	0.028827	1006
3	rs147030584	C	A	0.028827	1006
3	rs28547534	A	G	0.992048	1006
3	rs4687792	G	A	0.112326	1006
3	rs4986825	C	T	0.0139165	1006
3	rs3774344	C	T	0.0139165	1006
3	rs148322087	C	A	0.0238569	1006
3	rs188953	A	G	0.0168986	1006
3	rs145559694	C	T	0.0109344	1006
3	rs1876052	C	G	0.0149105	1006
3	rs323879	T	C	0.0139165	1006
3	rs80054596	G	C	0.0367793	1006
3	rs79548896	A	G	0.0139165	1006
3	rs323871	G	C	0.0139165	1006
3	rs73082754	C	A	0.0318091	1006
3	rs73082757	C	T	0.026839	1006
3	rs13068631	G	C	0.34493	1006
3	rs1566941	T	C	0.0139165	1006
3	rs11924827	C	T	0.0447316	1006
3	rs183938765	C	T	0.00795229	1006
3	rs151276928	C	G	0.0149105	1006
3	rs323873	G	A	0.0139165	1006
3	rs2271069	G	C	0.0139165	1006
3	rs323874	T	C	0.0139165	1006
3	rs3755797	G	A	0.0149105	1006
3	rs77515618	C	T	0.0159046	1006
3	rs323877	G	C	0.746521	1006
3	rs111772003	G	C	0.054672	1006
3	rs11926611	C	A	0.0248509	1006
3	rs116944820	G	A	0.0149105	1006
3	rs74497331	G	A	0.0228628	1006
3	rs411209	C	T	0.0149105	1006
3	rs17849626	G	A	0.054672	1006
3	rs41292350	G	A	0.0318091	1006
3	rs62259754	A	G	0.0467197	1006
3	rs13099450	A	G	0.340954	1006
3	rs79186892	G	A	0.026839	1006
3	rs73082765	T	C	0.0318091	1006
3	rs144950618	C	G	0.00695825	1006
3	rs150416778	C	T	0.0248509	1006
3	rs56715917	G	A	0.0149105	1006
3	rs62259755	G	T	0.149105	1006
3	rs62259756	A	G	0.149105	1006
3	rs139048354	A	G	0.0129225	1006
3	rs323893	C	T	0.0248509	1006
3	rs323894	A	G	0.0149105	1006
3	rs323895	A	G	0.0248509	1006
3	rs41292352	G	A	0.0387674	1006
3	rs76887619	T	C	0.00695825	1006
3	rs144871917	G	A	0.026839	1006
3	rs115347269	G	C	0.0308151	1006
3	rs140338306	C	T	0.0149105	1006
3	rs323864	T	C	0.0248509	1006
3	rs147518181	G	A	0.0139165	1006
3	rs140109981	G	T	0.0109344	1006
3	rs149812186	C	A	0.0129225	1006
3	rs62259757	G	A	0.0805169	1006
3	rs73082766	C	G	0.0218688	1006
3	rs147765736	C	G	0.0218688	1006
3	rs184476545	G	A	0.0178926	1006
3	rs116318367	G	A	0.0178926	1006
3	rs139537794	G	C	0.0228628	1006
3	rs145610446	G	A	0.0238569	1006
3	rs75256143	C	G	0.0636183	1006
3	rs57263506	A	G	0.0735586	1006
3	rs75179816	G	T	0.0636183	1006
3	rs79700037	A	G	0.0636183	1006
3	rs141939469	A	G	0.0149105	1006
3	rs12632423	G	A	0.109344	1006
3	rs7614743	G	C	0.0735586	1006
3	rs76422492	G	C	0.0636183	1006
3	rs61087263	A	G	0.0636183	1006
3	rs148341748	A	C	0.156064	1006
3	rs61546679	G	T	0.0636183	1006
3	rs59076737	C	T	0.206759	1006
3	rs111327794	G	A	0.0636183	1006
3	rs144739189	A	C	0.0178926	1006
3	rs74453875	G	A	0.0636183	1006
3	rs74960480	C	T	0.111332	1006
3	rs6446166	A	G	0.0745527	1006
3	rs59682660	A	C	0.0636183	1006
3	rs74536257	T	G	0.0636183	1006
3	rs142535527	G	A	0.0198807	1006
3	rs115765570	C	T	0.0646123	1006
3	rs150258408	G	A	0.0218688	1006
3	rs77426564	T	C	0.0636183	1006
3	rs62261060	G	A	0.0497018	1006
3	rs9864489	G	A	0.0536779	1006
3	rs114773660	A	G	0.0238569	1006
3	rs150797361	G	A	0.0218688	1006
3	rs139221717	G	A	0.0248509	1006
3	rs77009082	A	G	0.0636183	1006
3	rs74972723	A	G	0.0636183	1006
3	rs62261061	C	T	0.0685885	1006
3	rs112968802	C	T	0.0536779	1006
3	rs112508261	A	G	0.0646123	1006
3	rs149295258	G	A	0.0198807	1006
3	rs139109758	C	T	0.0248509	1006
3	rs146447132	G	A	0.0248509	1006
3	rs9873175	C	T	0.121272	1006
3	rs62261062	C	T	0.0447316	1006
3	rs66514320	G	A	0.0864811	1006
3	rs181838991	C	T	0.00497018	1006
3	rs185172554	C	T	0.00894632	1006
3	rs12492696	A	T	0.0854871	1006
3	rs13315877	G	A	0.0357853	1006
3	rs12487108	C	G	0.0954274	1006
3	rs140936880	C	T	0.0228628	1006
3	rs4687798	C	A	0.0854871	1006
3	rs4687606	C	T	0.084493	1006
3	rs6792935	G	T	0.0854871	1006
3	rs2334960	T	A	0.0864811	1006
3	rs2334959	G	A	0.0864811	1006
3	rs745618	C	T	0.082505	1006
3	rs28662925	G	T	0.027833	1006
3	rs13320599	A	G	0.0357853	1006
3	rs9813222	G	A	0.0347913	1006
3	rs9813541	G	A	0.0437376	1006
3	rs6792297	A	T	0.0437376	1006
3	rs77864266	C	G	0.0337972	1006
3	rs9817697	C	A	0.0437376	1006
3	rs72622936	A	G	0.084493	1006
3	rs4687799	G	T	0.082505	1006
3	rs73082774	G	C	0.027833	1006
3	rs561077950	T	A	0.00795229	1006
3	rs7643070	T	C	0.0437376	1006
3	rs7631668	C	G	0.132207	1006
3	rs9866081	A	G	0.0984095	1006
3	rs9848727	T	G	0.0934394	1006
3	rs9833784	G	A	0.0347913	1006
3	rs66530305	C	T	0.05666	1006
3	rs115561179	C	T	0.0417495	1006
3	rs191173192	A	G	0.028827	1006
3	rs7642787	A	G	0.0775348	1006
3	rs7642881	A	G	0.0914513	1006
3	rs146311338	C	T	0.109344	1006
3	rs7611498	G	A	0.0318091	1006
3	rs111490052	A	G	0.100398	1006
3	rs72622937	C	A	0.0656064	1006
3	rs72964039	C	G	0.0347913	1006
3	rs13316105	A	C	0.100398	1006
3	rs112121771	T	C	0.0298211	1006
3	rs7616695	T	C	0.164016	1006
3	rs7644325	A	G	0.158052	1006
3	rs55834589	C	T	0.0914513	1006
3	rs12495536	C	A	0.159046	1006
3	rs3821841	C	T	0.0656064	1006
3	rs114011355	C	G	0.0298211	1006
3	rs72964042	A	C	0.0954274	1006
3	rs4687607	G	A	0.161034	1006
3	rs139046255	C	T	0.0298211	1006
3	rs9851576	A	G	0.161034	1006
3	rs72964044	G	C	0.0934394	1006
3	rs112312290	T	C	0.0318091	1006
3	rs13319566	C	G	0.0934394	1006
3	rs9860982	T	C	0.0934394	1006
3	rs4687608	C	T	0.0715706	1006
3	rs57335685	C	T	0.0934394	1006
3	rs17051957	T	C	0.0944334	1006
3	rs73082775	G	A	0.0715706	1006
3	rs17259762	C	T	0.0894632	1006
3	rs2878438	A	G	0.164016	1006
3	rs12485855	A	G	0.0685885	1006
3	rs12496447	T	C	0.16501	1006
3	rs9865330	G	A	0.0924453	1006
3	rs187180762	A	G	0.0129225	1006
3	rs76382119	G	A	0.210736	1006
3	rs73082777	G	C	0.0318091	1006
3	rs876782	T	C	0.0944334	1006
3	rs28659792	G	C	0.0924453	1006
3	rs4687801	G	A	0.0675944	1006
3	rs75196917	G	A	0.0238569	1006
3	rs144877001	A	G	0.0218688	1006
3	rs747343	T	C	0.162028	1006
3	rs893056	G	A	0.0894632	1006
3	rs9857878	C	T	0.0894632	1006
3	rs731684	T	C	0.159046	1006
3	rs41292354	C	T	0.0506958	1006
3	rs4687802	G	A	0.0675944	1006
3	rs9809254	T	C	0.0964215	1006
3	rs148804382	C	A	0.0159046	1006
3	rs150659495	A	G	0.0168986	1006
3	rs13314125	C	T	0.0924453	1006
3	rs77861329	G	A	0.0775348	1006
3	rs180680821	G	A	0.00596421	1006
3	rs11707129	G	C	0.658052	1006
3	rs7618573	T	C	0.0685885	1006
3	rs145141235	C	G	0.0119284	1006
3	rs140033700	G	A	0.0248509	1006
3	rs9828327	T	C	0.162028	1006
3	rs9846049	A	G	0.0944334	1006
3	rs74399921	G	A	0.0149105	1006
3	rs12489539	T	C	0.0715706	1006
3	rs79156000	C	T	0.0497018	1006
3	rs4687805	A	G	0.162028	1006
3	rs145168982	A	T	0.0149105	1006
3	rs138789058	C	T	0.0248509	1006
3	rs55664415	G	A	0.0924453	1006
3	rs6781635	A	G	0.0944334	1006
3	rs12493204	T	C	0.0675944	1006
3	rs147862605	G	T	0.0198807	1006
3	rs58080002	A	G	0.0964215	1006
3	rs62261064	A	G	0.0308151	1006
3	rs55664484	T	C	0.05666	1006
3	rs9843852	C	G	0.0944334	1006
3	rs73082779	C	T	0.0318091	1006
3	rs9843299	G	T	0.0924453	1006
3	rs75169819	T	C	0.0675944	1006
3	rs9868101	T	C	0.0924453	1006
3	rs17051963	A	C	0.0675944	1006
3	rs73082780	G	C	0.028827	1006
3	rs13071976	G	C	0.328032	1006
3	rs4687609	G	T	0.0675944	1006
3	rs142393739	C	T	0.0347913	1006
3	rs74864831	A	G	0.0675944	1006
3	rs75834643	G	A	0.0675944	1006
3	rs9874939	C	A	0.162028	1006
3	rs74603747	A	C	0.0685885	1006
3	rs4687806	G	A	0.0675944	1006
3	rs9847073	A	G	0.0924453	1006
3	rs80255536	C	G	0.0675944	1006
3	rs9830293	A	G	0.0944334	1006
3	rs79124006	C	T	0.0238569	1006
3	rs59890038	A	G	0.0924453	1006
3	rs9817653	T	G	0.0924453	1006
3	rs6778442	T	C	0.170974	1006
3	rs114188957	T	G	0.0178926	1006
3	rs149102638	G	A	0.0178926	1006
3	rs9882775	C	T	0.0924453	1006
3	rs12488456	T	C	0.0675944	1006
3	rs181243622	A	T	0.0248509	1006
3	rs111927720	G	A	0.0109344	1006
3	rs78144509	T	C	0.0675944	1006
3	rs920160	A	C	0.0675944	1006
3	rs115598261	G	A	0.0775348	1006
3	rs13081228	G	A	0.327038	1006
3	rs77559399	G	A	0.0298211	1006
3	rs149382991	G	A	0.0685885	1006
3	rs28387060	C	T	0.162028	1006
3	rs12386365	C	T	0.0944334	1006
3	rs6784807	G	T	0.861829	1006
3	rs6773704	A	G	0.162028	1006
3	rs149906693	T	C	0.0159046	1006
3	rs77348386	G	A	0.0675944	1006
3	rs73082782	A	T	0.0467197	1006
3	rs9809977	T	C	0.0924453	1006
3	rs9841469	C	A	0.0924453	1006
3	rs188147349	C	T	0.00596421	1006
3	rs4687808	C	G	0.0675944	1006
3	rs4687809	G	A	0.0675944	1006
3	rs140655180	G	A	0.0675944	1006
3	rs4687810	T	C	0.162028	1006
3	rs143924267	G	A	0.0119284	1006
3	rs6809294	G	C	0.22664	1006
3	rs13064488	T	A	0.054672	1006
3	rs2334961	G	C	0.162028	1006
3	rs735768	T	G	0.162028	1006
3	rs12629791	C	T	0.162028	1006
3	rs28452586	A	G	0.0944334	1006
3	rs749995	C	T	0.162028	1006
3	rs893055	T	C	0.172962	1006
3	rs79707309	C	T	0.0944334	1006
3	rs17051977	T	C	0.0924453	1006
3	rs2304505	T	C	0.0924453	1006
3	rs377675220	A	G	0.00596421	1006
3	rs6777340	T	C	0.163022	1006
3	rs114209632	C	T	0.0924453	1006
3	rs62261068	C	T	0.083499	1006
3	rs9811707	G	A	0.0924453	1006
3	rs56281986	A	T	0.0924453	1006
3	rs112905563	C	T	0.101392	1006
3	rs55927956	T	C	0.0228628	1006
3	rs111527137	A	G	0.0308151	1006
3	rs183663399	A	C	0.00596421	1006
3	rs6786592	T	C	0.162028	1006
3	rs9815010	C	T	0.0924453	1006
3	rs79553248	C	T	0.0675944	1006
3	rs80033022	A	T	0.084493	1006
3	rs149026987	C	T	0.0228628	1006
3	rs9816434	C	T	0.0934394	1006
3	rs62261069	C	G	0.159046	1006
3	rs7638246	T	C	0.0944334	1006
3	rs56322622	T	G	0.0924453	1006
3	rs113582976	G	T	0.220676	1006
3	rs9847092	T	C	0.0944334	1006
3	rs57466127	G	A	0.0924453	1006
3	rs9637473	G	A	0.0675944	1006
3	rs73082784	T	A	0.0447316	1006
3	rs141077700	G	T	0.0298211	1006
3	rs1237830	T	C	0.0944334	1006
3	rs113772225	C	T	0.0367793	1006
3	rs808787	G	A	0.0934394	1006
3	rs171294	C	G	0.0934394	1006
3	rs352146	A	G	0.0944334	1006
3	rs73082786	C	T	0.0228628	1006
3	rs77222888	G	A	0.0675944	1006
3	rs164638	T	G	0.0954274	1006
3	rs3852069	G	T	0.0497018	1006
3	rs352147	A	G	0.0944334	1006
3	rs352148	T	C	0.0934394	1006
3	rs123681	A	G	0.0934394	1006
3	rs148613313	C	T	0.0168986	1006
3	rs352149	C	A	0.0934394	1006
3	rs183029	A	G	0.0944334	1006
3	rs352150	A	G	0.0944334	1006
3	rs79533629	C	T	0.0675944	1006
3	rs352151	C	G	0.0934394	1006
3	rs145897003	G	A	0.0188867	1006
3	rs352152	G	T	0.161034	1006
3	rs145192672	G	A	0.0168986	1006
3	rs164639	C	T	0.0944334	1006
3	rs79957430	G	A	0.0228628	1006
3	rs352153	A	T	0.0924453	1006
3	rs353556	A	G	0.258449	1006
3	rs62261070	C	T	0.109344	1006
3	rs3852070	G	C	0.427435	1006
3	rs3852071	C	T	0.372763	1006
3	rs75152916	G	A	0.106362	1006
3	rs352155	T	C	0.0536779	1006
3	rs147064052	C	T	0.0447316	1006
3	rs352156	C	T	0.0497018	1006
3	rs34656997	A	G	0.349901	1006
3	rs353551	C	T	0.520875	1006
3	rs352158	C	T	0.521869	1006
3	rs78488964	G	A	0.100398	1006
3	rs614288	T	C	0.530815	1006
3	rs352159	T	C	0.054672	1006
3	rs352160	C	T	0.054672	1006
3	rs352161	C	A	0.525845	1006
3	rs73082798	C	T	0.0248509	1006
3	rs140347732	T	C	0.0248509	1006
3	rs56366004	G	T	0.0218688	1006
3	rs114431834	C	T	0.0427435	1006
3	rs411457	A	T	0.526839	1006
3	rs524986	T	C	0.529821	1006
3	rs113516983	C	T	0.0328032	1006
3	rs352173	C	G	0.0526839	1006
3	rs104902	A	C	0.0536779	1006
3	rs104903	A	T	0.533797	1006
3	rs147338725	G	A	0.0258449	1006
3	rs181274	T	A	0.534791	1006
3	rs352171	A	G	0.530815	1006
3	rs352170	A	G	0.530815	1006
3	rs352169	G	A	0.530815	1006
3	rs352168	C	T	0.529821	1006
3	rs352167	T	C	0.532803	1006
3	rs352166	C	T	0.532803	1006
3	rs164641	T	C	0.0576541	1006
3	rs6802320	T	C	0.358847	1006
3	rs352165	A	G	0.534791	1006
3	rs116017578	T	G	0.0218688	1006
3	rs11712164	A	T	0.407555	1006
3	rs352163	G	A	0.537773	1006
3	rs164640	C	T	0.539761	1006
3	rs352162	T	C	0.543738	1006
3	rs147005398	T	C	0.0168986	1006
3	rs138413144	C	A	0.0964215	1006
3	rs445676	G	A	0.0188867	1006
3	rs352140	C	T	0.545726	1006
3	rs352139	T	C	0.552684	1006
3	rs5743840	T	A	0.0168986	1006
3	rs5743836	A	G	0.131213	1006
3	rs187084	A	G	0.427435	1006
3	rs352144	T	G	0.0586481	1006
3	rs34038856	G	A	0.0596421	1006
3	rs77633859	A	C	0.0377734	1006
3	rs352143	T	C	0.190855	1006
3	rs164637	G	A	0.05666	1006
3	rs164636	G	C	0.05666	1006
3	rs115585422	G	A	0.0228628	1006
3	rs11717081	G	A	0.0218688	1006
3	rs58879205	T	C	0.127237	1006
3	rs352142	A	C	0.0437376	1006
3	rs352141	G	C	0.0616302	1006
3	rs353545	G	C	0.94334	1006
3	rs2267847	C	G	0.363817	1006
3	rs3852062	A	G	0.129225	1006
3	rs11717574	T	C	0.129225	1006
3	rs11713464	C	G	0.125249	1006
3	rs73084632	T	A	0.00994036	1006
3	rs11714313	C	A	0.128231	1006
3	rs67767125	G	C	0.12326	1006
3	rs353547	T	C	0.577535	1006
3	rs73088767	G	A	0.0765408	1006
3	rs353548	A	G	0.940358	1006
3	rs11715382	C	T	0.100398	1006
3	rs75957225	C	T	0.0228628	1006
3	rs147544111	C	T	0.0228628	1006
3	rs7628461	A	C	0.101392	1006
3	rs537908320	G	A	0.0228628	1006
3	rs610060	G	A	0.481113	1006
3	rs4082828	A	C	0.102386	1006
3	rs183884968	C	T	0.0119284	1006
3	rs115588211	G	A	0.0457256	1006
3	rs11711847	C	G	0.0407555	1006
3	rs11719760	A	G	0.104374	1006
3	rs11711914	C	T	0.101392	1006
3	rs11720866	A	T	0.0506958	1006
3	rs7638204	C	T	0.101392	1006
3	rs34514944	T	C	0.0675944	1006
3	rs7618915	G	A	0.353877	1006
3	rs114645176	T	G	0.104374	1006
3	rs11715391	C	T	0.101392	1006
3	rs115197579	C	T	0.0119284	1006
3	rs11706541	G	C	0.104374	1006
3	rs73088773	G	A	0.101392	1006
3	rs34551211	C	T	0.0576541	1006
3	rs34569561	T	C	0.352883	1006
3	rs11717383	G	T	0.517893	1006
3	rs1060330	T	C	0.517893	1006
3	rs11542804	G	C	0.204771	1006
3	rs1767	C	G	0.104374	1006
3	rs1769	A	G	0.101392	1006
3	rs61734627	C	A	0.0119284	1006
3	rs57823393	G	A	0.205765	1006
3	rs55847657	C	G	0.104374	1006
3	rs3210487	A	G	0.102386	1006
3	rs56296139	G	A	0.0497018	1006
3	rs113895715	A	G	0.104374	1006
3	rs144480939	T	A	0.0238569	1006
3	rs7614727	C	T	0.517893	1006
3	rs55724529	G	A	0.0248509	1006
3	rs58531656	T	C	0.104374	1006
3	rs60382084	C	A	0.104374	1006
3	rs13093555	T	C	0.0576541	1006
3	rs6793317	T	C	0.104374	1006
3	rs59612757	T	C	0.166004	1006
3	rs34385735	G	A	0.0576541	1006
3	rs76033947	T	C	0.0685885	1006
3	rs7643913	G	A	0.101392	1006
3	rs11714358	G	C	0.101392	1006
3	rs73088783	C	T	0.104374	1006
3	rs7629072	C	T	0.517893	1006
3	rs71297387	A	G	0.0695825	1006
3	rs140327304	G	A	0.0119284	1006
3	rs59565798	G	A	0.352883	1006
3	rs144571993	A	T	0.100398	1006
3	rs61644644	T	C	0.101392	1006
3	rs6445358	C	G	0.517893	1006
3	rs113265714	G	A	0.083499	1006
3	rs6809248	A	G	0.102386	1006
3	rs140758491	C	T	0.0357853	1006
3	rs11715208	G	A	0.100398	1006
3	rs699465	G	A	0.133201	1006
3	rs77020200	C	T	0.102386	1006
3	rs140255088	C	G	0.0238569	1006
3	rs73088785	T	G	0.104374	1006
3	rs34135146	G	C	0.143141	1006
3	rs11718729	C	A	0.104374	1006
3	rs73088787	T	C	0.0506958	1006
3	rs73088790	C	T	0.083499	1006
3	rs13098856	G	A	0.0606362	1006
3	rs9844183	A	G	0.167992	1006
3	rs74823743	A	C	0.028827	1006
3	rs150933254	G	T	0.0447316	1006
3	rs140771279	G	A	0.101392	1006
3	rs73088791	C	A	0.101392	1006
3	rs79047225	T	G	0.0238569	1006
3	rs11707938	T	C	0.0497018	1006
3	rs148099710	A	C	0.0238569	1006
3	rs112001168	C	T	0.0367793	1006
3	rs13065677	C	T	0.0586481	1006
3	rs141250728	A	C	0.0168986	1006
3	rs11707056	C	A	0.100398	1006
3	rs57615517	G	A	0.352883	1006
3	rs13071708	G	A	0.0586481	1006
3	rs34228726	A	G	0.352883	1006
3	rs6783652	G	A	0.101392	1006
3	rs3796342	C	T	0.0586481	1006
3	rs35976326	G	A	0.101392	1006
3	rs35130772	C	G	0.0586481	1006
3	rs2276834	A	G	0.518887	1006
3	rs55676974	G	A	0.101392	1006
3	rs3733063	G	A	0.104374	1006
3	rs11708811	C	T	0.100398	1006
3	rs17052051	C	G	0.104374	1006
3	rs17052052	A	G	0.102386	1006
3	rs114665416	G	A	0.0168986	1006
3	rs73088800	A	G	0.104374	1006
3	rs138611969	G	C	0.0238569	1006
3	rs7622851	C	G	0.517893	1006
3	rs73088802	G	A	0.0248509	1006
3	rs182640715	G	A	0.0218688	1006
3	rs73091104	C	G	0.00994036	1006
3	rs17052053	T	C	0.104374	1006
3	rs116140807	C	T	0.028827	1006
3	rs184228418	G	A	0.00397614	1006
3	rs115139103	G	A	0.0377734	1006
3	rs17052054	C	T	0.101392	1006
3	rs115217966	G	A	0.0109344	1006
3	rs56352611	T	C	0.104374	1006
3	rs9311474	T	C	0.518887	1006
3	rs10461027	G	A	0.100398	1006
3	rs3844291	A	C	0.351889	1006
3	rs141650393	C	T	0.026839	1006
3	rs699469	T	G	0.135189	1006
3	rs10460962	C	T	0.101392	1006
3	rs10461028	A	G	0.105368	1006
3	rs17052058	A	G	0.163022	1006
3	rs78537850	G	A	0.0188867	1006
3	rs6445385	A	G	0.101392	1006
3	rs181934540	G	A	0.00695825	1006
3	rs17052061	T	G	0.163022	1006
3	rs111593386	G	T	0.16004	1006
3	rs730050	C	A	0.389662	1006
3	rs77589163	C	T	0.0228628	1006
3	rs3852063	A	G	0.352883	1006
3	rs3852064	G	T	0.352883	1006
3	rs17327818	A	G	0.0397614	1006
3	rs6445386	A	G	0.162028	1006
3	rs55997317	G	A	0.162028	1006
3	rs7615405	T	G	0.101392	1006
3	rs17052068	C	T	0.159046	1006
3	rs34332947	G	T	0.0576541	1006
3	rs11717028	A	G	0.100398	1006
3	rs57441156	C	G	0.162028	1006
3	rs61150019	G	A	0.16004	1006
3	rs55965068	A	G	0.162028	1006
3	rs6763882	C	T	0.162028	1006
3	rs114567323	C	T	0.0467197	1006
3	rs74762885	G	A	0.0188867	1006
3	rs11711934	T	C	0.164016	1006
3	rs11707931	C	G	0.159046	1006
3	rs115847109	G	A	0.00994036	1006
3	rs35133416	C	T	0.159046	1006
3	rs6796333	T	C	0.163022	1006
3	rs11710014	C	T	0.101392	1006
3	rs34181173	G	A	0.0576541	1006
3	rs34628357	G	A	0.0576541	1006
3	rs79840844	G	A	0.084493	1006
3	rs139934976	G	A	0.027833	1006
3	rs34762015	G	A	0.162028	1006
3	rs55813842	G	C	0.10338	1006
3	rs4687612	A	G	0.133201	1006
3	rs62257590	A	G	0.0308151	1006
3	rs2335640	T	C	0.162028	1006
3	rs34238085	A	C	0.16501	1006
3	rs13059674	T	G	0.16501	1006
3	rs11705963	T	G	0.172962	1006
3	rs11706001	T	A	0.163022	1006
3	rs11706108	T	C	0.172962	1006
3	rs7643570	G	T	0.170974	1006
3	rs56357549	T	G	0.163022	1006
3	rs6794675	T	A	0.168986	1006
3	rs78859618	C	T	0.0238569	1006
3	rs34523877	T	C	0.166004	1006
3	rs79810422	G	A	0.0298211	1006
3	rs71297391	C	T	0.055666	1006
3	rs13091545	A	G	0.171968	1006
3	rs13060192	G	C	0.0616302	1006
3	rs11713914	G	A	0.104374	1006
3	rs11718125	T	C	0.164016	1006
3	rs11716017	C	T	0.161034	1006
3	rs116698005	A	C	0.0407555	1006
3	rs7633687	C	T	0.104374	1006
3	rs34355561	G	A	0.16004	1006
3	rs35982798	C	T	0.055666	1006
3	rs61734645	A	G	0.0695825	1006
3	rs146121533	G	A	0.0139165	1006
3	rs34908451	C	T	0.163022	1006
3	rs62257591	T	C	0.159046	1006
3	rs35860312	T	C	0.173956	1006
3	rs114066123	C	T	0.0159046	1006
3	rs115913696	A	G	0.0347913	1006
3	rs115019178	G	T	0.0168986	1006
3	rs66462821	C	T	0.170974	1006
3	rs61734640	C	T	0.055666	1006
3	rs57172722	C	G	0.05666	1006
3	rs116704779	C	G	0.00994036	1006
3	rs57849650	G	A	0.10338	1006
3	rs11714402	A	C	0.16501	1006
3	rs116084959	G	C	0.0516899	1006
3	rs11707864	G	A	0.16004	1006
3	rs2306864	C	G	0.107356	1006
3	rs71297394	C	T	0.055666	1006
3	rs61734638	G	A	0.0238569	1006
3	rs11706515	G	A	0.10338	1006
3	rs56899118	G	A	0.104374	1006
3	rs73091166	C	T	0.10338	1006
3	rs73091168	G	A	0.104374	1006
3	rs13075370	G	A	0.16004	1006
3	rs11709658	G	A	0.16004	1006
3	rs3752819	G	C	0.16004	1006
3	rs71297395	G	A	0.055666	1006
3	rs76488723	G	A	0.0238569	1006
3	rs149655599	C	G	0.00795229	1006
3	rs1077142	A	G	0.173956	1006
3	rs746239	G	A	0.10338	1006
3	rs145673040	A	G	0.0218688	1006
3	rs1546737	C	T	0.345924	1006
3	rs34365302	A	G	0.12326	1006
3	rs13096571	C	T	0.05666	1006
3	rs13076508	T	C	0.0596421	1006
3	rs13076890	T	C	0.166004	1006
3	rs56002041	A	G	0.104374	1006
3	rs67834575	T	A	0.163022	1006
3	rs67248391	A	T	0.163022	1006
3	rs71297396	C	T	0.0576541	1006
3	rs13089892	C	T	0.0576541	1006
3	rs73072968	C	T	0.0308151	1006
3	rs13091360	G	A	0.0576541	1006
3	rs55806905	C	G	0.10338	1006
3	rs28481563	T	C	0.173956	1006
3	rs34827613	C	G	0.0576541	1006
3	rs11720365	G	A	0.10338	1006
3	rs11721277	G	A	0.104374	1006
3	rs9861879	A	G	0.172962	1006
3	rs419050	C	T	0.0576541	1006
3	rs11708581	C	A	0.101392	1006
3	rs419752	C	T	0.0576541	1006
3	rs12163565	G	A	0.197813	1006
3	rs390802	G	A	0.164016	1006
3	rs123603	C	T	0.0576541	1006
3	rs11711974	G	A	0.104374	1006
3	rs56322342	G	A	0.104374	1006
3	rs73072980	G	T	0.0149105	1006
3	rs498946	T	C	0.173956	1006
3	rs123598	G	A	0.0576541	1006
3	rs419604	A	T	0.0576541	1006
3	rs34712081	A	C	0.0248509	1006
3	rs123602	G	C	0.163022	1006
3	rs116234404	G	A	0.00795229	1006
3	rs409803	A	G	0.0616302	1006
3	rs73072983	G	A	0.0506958	1006
3	rs115986145	C	T	0.0308151	1006
3	rs2109557	A	G	0.942346	1006
3	rs2878549	T	C	0.941352	1006
3	rs13094687	A	G	0.353877	1006
3	rs73072990	T	C	0.101392	1006
3	rs498778	C	T	0.940358	1006
3	rs3886875	T	G	0.101392	1006
3	rs115283372	C	T	0.0228628	1006
3	rs114199672	C	T	0.0377734	1006
3	rs2272088	A	G	0.353877	1006
3	rs575476	C	T	0.941352	1006
3	rs6795333	T	C	0.941352	1006
3	rs11130303	C	T	0.941352	1006
3	rs79485642	C	T	0.0238569	1006
3	rs115862195	G	T	0.0497018	1006
3	rs73072998	T	A	0.0407555	1006
3	rs146375616	A	G	0.00795229	1006
3	rs62257614	T	C	0.206759	1006
3	rs661777	G	A	0.0367793	1006
3	rs648514	G	A	0.450298	1006
3	rs1403102	A	G	0.0238569	1006
3	rs13091025	A	C	0.142147	1006
3	rs111275946	A	G	0.0218688	1006
3	rs73075003	A	G	0.0318091	1006
3	rs613519	T	C	0.937376	1006
3	rs115623193	C	G	0.0367793	1006
3	rs61729091	C	T	0.0497018	1006
3	rs82825	G	A	0.833996	1006
3	rs34900551	G	A	0.0357853	1006
3	rs2016575	T	C	0.837972	1006
3	rs11716487	T	C	0.112326	1006
3	rs729555	C	T	0.100398	1006
3	rs113966471	T	C	0.93837	1006
3	rs114942616	C	T	0.0357853	1006
3	rs676034	T	C	0.941352	1006
3	rs10865971	A	G	0.102386	1006
3	rs634382	A	G	0.828032	1006
3	rs115716895	G	A	0.0516899	1006
3	rs3755810	A	C	0.941352	1006
3	rs1035002	C	T	0.939364	1006
3	rs724801	C	T	0.0984095	1006
3	rs3821839	C	G	0.201789	1006
3	rs3066892	A	G	0.935388	1006
3	rs2215466	A	G	0.940358	1006
3	rs1319202	G	T	0.0974155	1006
3	rs34261027	A	G	0.828032	1006
3	rs2267921	T	C	0.202783	1006
3	rs113891228	G	A	0.0308151	1006
3	rs79175419	G	A	0.0477137	1006
3	rs12629472	G	A	0.201789	1006
3	rs4687614	G	A	0.935388	1006
3	rs9850471	A	G	0.939364	1006
3	rs62257617	C	T	0.027833	1006
3	rs1541495	T	C	0.9334	1006
3	rs9855470	A	G	0.939364	1006
3	rs35258126	T	C	0.0675944	1006
3	rs148061664	A	G	0.0178926	1006
3	rs115737376	G	A	0.0516899	1006
3	rs13074649	A	G	0.939364	1006
3	rs6776759	T	A	0.102386	1006
3	rs115214077	T	A	0.00894632	1006
3	rs4687541	G	T	0.939364	1006
3	rs113058288	C	A	0.0198807	1006
3	rs3774409	C	T	0.939364	1006
3	rs6771558	C	G	0.939364	1006
3	rs6772177	C	T	0.148111	1006
3	rs6772191	C	T	0.939364	1006
3	rs2335928	A	C	0.939364	1006
3	rs2335929	A	G	0.939364	1006
3	rs56238537	A	C	0.0168986	1006
3	rs6782162	C	G	0.939364	1006
3	rs9847332	T	C	0.939364	1006
3	rs4687616	T	C	0.939364	1006
3	rs6414568	T	C	0.939364	1006
3	rs2159607	G	T	0.837972	1006
3	rs2109558	G	C	0.936382	1006
3	rs6445483	A	G	0.939364	1006
3	rs140187302	A	G	0.0497018	1006
3	rs6445484	A	G	0.939364	1006
3	rs6445485	T	C	0.93837	1006
3	rs1035003	G	T	0.939364	1006
3	rs1011064	C	T	0.939364	1006
3	rs929528	C	T	0.939364	1006
3	rs929529	T	C	0.939364	1006
3	rs4312651	A	G	0.939364	1006
3	rs6784615	C	T	0.936382	1006
3	rs6445486	A	G	0.939364	1006
3	rs1011063	C	T	0.821074	1006
3	rs1011062	A	G	0.939364	1006
3	rs142281710	C	G	0.0168986	1006
3	rs56114678	G	A	0.0516899	1006
3	rs11921116	G	A	0.936382	1006
3	rs11721286	A	G	0.936382	1006
3	rs4687617	G	A	0.936382	1006
3	rs9856575	G	A	0.979125	1006
3	rs7620015	G	A	0.936382	1006
3	rs4687543	C	T	0.936382	1006
3	rs2109559	A	G	0.936382	1006
3	rs9867823	G	C	0.939364	1006
3	rs41292364	G	C	0.054672	1006
3	rs4687618	T	C	0.939364	1006
3	rs758803	T	C	0.939364	1006
3	rs6800707	C	G	0.837972	1006
3	rs728408	G	A	0.936382	1006
3	rs4687619	T	C	0.939364	1006
3	rs17263770	G	C	0.0974155	1006
3	rs4687544	C	A	0.939364	1006
3	rs115497146	T	G	0.00795229	1006
3	rs143380194	C	T	0.0168986	1006
3	rs887514	T	C	0.936382	1006
3	rs887515	C	T	0.824056	1006
3	rs6810027	C	A	0.939364	1006
3	rs4687621	A	C	0.939364	1006
3	rs6787493	T	C	0.936382	1006
3	rs6445505	G	A	0.992048	1006
3	rs6445506	T	C	0.936382	1006
3	rs758800	T	C	0.939364	1006
3	rs79914724	C	T	0.0208748	1006
3	rs9846089	T	G	0.939364	1006
3	rs9863753	A	T	0.936382	1006
3	rs17052201	C	T	0.143141	1006
3	rs11710485	G	A	0.0904573	1006
3	rs67749743	G	A	0.0785288	1006
3	rs13326165	A	G	0.808151	1006
3	rs34736619	G	C	0.426441	1006
3	rs148275756	G	A	0.00795229	1006
3	rs758801	A	C	0.870775	1006
3	rs731831	G	A	0.363817	1006
3	rs112337417	G	A	0.05666	1006
3	rs4687545	T	C	0.913519	1006
3	rs7613444	G	C	0.191849	1006
3	rs114817952	G	A	0.0188867	1006
3	rs1010552	G	T	0.357853	1006
3	rs1010553	T	C	0.468191	1006
3	rs11130306	A	G	0.465209	1006
3	rs41292372	C	T	0.0337972	1006
3	rs192392568	C	T	0.00894632	1006
3	rs1010554	T	C	0.449304	1006
3	rs111979374	G	A	0.0357853	1006
3	rs9835659	A	G	0.974155	1006
3	rs115217609	T	C	0.0377734	1006
3	rs758802	C	G	0.909543	1006
3	rs7644763	C	T	0.909543	1006
3	rs2015971	C	T	0.461233	1006
3	rs740903	C	T	0.0934394	1006
3	rs41292858	G	T	0.0258449	1006
3	rs140521315	C	T	0.0298211	1006
3	rs79979130	C	T	0.0904573	1006
3	rs66824127	T	C	0.5666	1006
3	rs67409736	G	T	0.565606	1006
3	rs190733008	C	T	0.0129225	1006
3	rs56960576	C	T	0.00894632	1006
3	rs138970225	G	A	0.0228628	1006
3	rs7630214	G	C	0.963221	1006
3	rs147428795	T	C	0.0218688	1006
3	rs13081028	G	A	0.563618	1006
3	rs80140864	C	T	0.00695825	1006
3	rs9853056	T	C	0.564612	1006
3	rs35325270	C	T	0.0904573	1006
3	rs112141268	G	A	0.0188867	1006
3	rs4434138	A	G	0.473161	1006
3	rs4234633	C	T	0.459245	1006
3	rs116423614	G	A	0.0387674	1006
3	rs13303	T	C	0.565606	1006
3	rs13621	T	C	0.465209	1006
3	rs143836348	T	C	0.0149105	1006
3	rs142803792	C	T	0.0397614	1006
3	rs34005367	A	T	0.460239	1006
3	rs11709284	G	A	0.563618	1006
3	rs4475032	C	T	0.461233	1006
3	rs11711421	C	T	0.465209	1006
3	rs35920544	A	T	0.00894632	1006
3	rs35371456	C	T	0.0894632	1006
3	rs4687624	C	T	0.462227	1006
3	rs4687625	C	T	0.460239	1006
3	rs6778735	T	C	0.560636	1006
3	rs13066644	G	A	0.0894632	1006
3	rs13066389	C	T	0.0904573	1006
3	rs4282054	T	C	0.563618	1006
3	rs7614424	C	T	0.0904573	1006
3	rs7636227	G	A	0.56163	1006
3	rs74690188	A	C	0.00795229	1006
3	rs12489732	C	A	0.357853	1006
3	rs7614981	C	A	0.552684	1006
3	rs12489828	G	T	0.552684	1006
3	rs75586899	G	A	0.0159046	1006
3	rs28661185	G	T	0.461233	1006
3	rs112873973	C	G	0.00894632	1006
3	rs183059955	T	C	0.0457256	1006
3	rs66782572	A	G	0.555666	1006
3	rs7639267	G	T	0.567594	1006
3	rs4687626	G	A	0.462227	1006
3	rs6774097	C	A	0.0129225	1006
3	rs60611300	C	T	0.0119284	1006
3	rs76685449	T	G	0.0258449	1006
3	rs58924550	A	G	0.0119284	1006
3	rs60916588	G	C	0.00894632	1006
3	rs7638808	A	G	0.475149	1006
3	rs6445528	A	G	0.475149	1006
3	rs60415551	T	A	0.00894632	1006
3	rs13076398	G	A	0.461233	1006
3	rs60823713	G	A	0.00894632	1006
3	rs74620519	G	A	0.0258449	1006
3	rs62256903	G	A	0.462227	1006
3	rs73837804	G	C	0.00894632	1006
3	rs56259931	T	C	0.00894632	1006
3	rs57319306	G	C	0.00894632	1006
3	rs1133415	G	A	0.473161	1006
3	rs11720182	C	T	0.0487078	1006
3	rs57560655	G	A	0.00894632	1006
3	rs7643568	A	G	0.0129225	1006
3	rs6802671	A	T	0.898608	1006
3	rs114300100	G	C	0.0457256	1006
3	rs78691006	A	G	0.0417495	1006
3	rs3199918	T	C	0.210736	1006
3	rs35127839	T	G	0.0178926	1006
3	rs184975158	A	C	0.0198807	1006
3	rs2878628	A	G	0.428429	1006
3	rs2251219	T	C	0.419483	1006
3	rs1961959	G	C	0.416501	1006
3	rs1961958	A	G	0.416501	1006
3	rs60682984	G	A	0.0119284	1006
3	rs78235335	T	C	0.0198807	1006
3	rs1570	T	A	0.429423	1006
3	rs3774367	C	A	0.898608	1006
3	rs4605534	G	A	0.0377734	1006
3	rs2336142	G	A	0.115308	1006
3	rs150689170	A	G	0.0328032	1006
3	rs58100002	T	C	0.00894632	1006
3	rs80332599	T	C	0.00894632	1006
3	rs147550813	C	T	0.0129225	1006
3	rs17052256	A	G	0.428429	1006
3	rs17052259	A	G	0.428429	1006
3	rs58725214	T	C	0.00894632	1006
3	rs3796353	C	T	0.428429	1006
3	rs11706139	C	A	0.0586481	1006
3	rs142205053	C	A	0.0357853	1006
3	rs6778844	T	C	0.416501	1006
3	rs139804442	T	G	0.0377734	1006
3	rs33964154	A	G	0.419483	1006
3	rs76759198	C	T	0.00795229	1006
3	rs2289249	G	A	0.416501	1006
3	rs1987234	T	C	0.00894632	1006
3	rs13059862	G	A	0.429423	1006
3	rs13060048	G	A	0.428429	1006
3	rs6786919	A	G	0.428429	1006
3	rs55946513	C	T	0.0477137	1006
3	rs6798246	G	A	0.416501	1006
3	rs74686130	C	T	0.00894632	1006
3	rs78835394	A	G	0.00397614	1006
3	rs1821879	T	C	0.429423	1006
3	rs13063160	T	C	0.429423	1006
3	rs57246324	C	T	0.00894632	1006
3	rs10433550	A	G	0.428429	1006
3	rs186146073	G	C	0.00894632	1006
3	rs9758945	A	G	0.428429	1006
3	rs6786043	A	G	0.429423	1006
3	rs6788887	T	C	0.428429	1006
3	rs6788993	T	C	0.429423	1006
3	rs187617207	G	A	0.0129225	1006
3	rs76974457	G	A	0.00894632	1006
3	rs4687546	T	A	0.428429	1006
3	rs7623199	C	T	0.416501	1006
3	rs75713246	G	A	0.00894632	1006
3	rs114577020	T	C	0.00894632	1006
3	rs11714565	C	T	0.428429	1006
3	rs7625743	C	G	0.429423	1006
3	rs150803690	G	T	0.00994036	1006
3	rs10510759	A	G	0.00894632	1006
3	rs35240333	C	T	0.137177	1006
3	rs11130307	G	A	0.417495	1006
3	rs12632381	G	A	0.417495	1006
3	rs79658570	A	G	0.00795229	1006
3	rs74489188	C	T	0.0497018	1006
3	rs4687547	C	T	0.419483	1006
3	rs140435693	A	G	0.0467197	1006
3	rs6762457	G	A	0.419483	1006
3	rs6805156	T	C	0.429423	1006
3	rs77716837	T	C	0.0576541	1006
3	rs7652191	T	C	0.429423	1006
3	rs2028220	T	C	0.00994036	1006
3	rs17264436	T	A	0.416501	1006
3	rs11718420	T	C	0.428429	1006
3	rs34735556	G	T	0.0914513	1006
3	rs34954168	C	T	0.419483	1006
3	rs34115864	A	G	0.416501	1006
3	rs35107891	G	C	0.416501	1006
3	rs7648016	T	C	0.00894632	1006
3	rs11718509	G	A	0.419483	1006
3	rs4687629	G	C	0.429423	1006
3	rs4687630	G	A	0.419483	1006
3	rs72947580	G	A	0.00894632	1006
3	rs181904306	C	T	0.00695825	1006
3	rs13078422	T	C	0.416501	1006
3	rs147749551	C	T	0.00894632	1006
3	rs6799490	C	T	0.900596	1006
3	rs72947583	C	T	0.00994036	1006
3	rs72947584	T	C	0.00994036	1006
3	rs11720159	T	G	0.429423	1006
3	rs11720243	T	C	0.429423	1006
3	rs12487445	A	C	0.416501	1006
3	rs35272104	G	C	0.0914513	1006
3	rs7614498	A	T	0.429423	1006
3	rs72947589	T	A	0.00894632	1006
3	rs12629699	T	C	0.429423	1006
3	rs12629701	T	C	0.428429	1006
3	rs3733046	C	T	0.430417	1006
3	rs3852066	C	T	0.430417	1006
3	rs2590838	G	A	0.521869	1006
3	rs35225119	A	T	0.0904573	1006
3	rs13065744	C	T	0.0377734	1006
3	rs4336110	C	T	0.417495	1006
3	rs73078824	G	T	0.265408	1006
3	rs77711437	T	G	0.00894632	1006
3	rs11708075	C	T	0.417495	1006
3	rs68021750	G	A	0.420477	1006
3	rs62253700	T	A	0.420477	1006
3	rs113785237	T	C	0.00894632	1006
3	rs147973737	G	C	0.00894632	1006
3	rs2336147	T	C	0.520875	1006
3	rs2336146	A	G	0.430417	1006
3	rs13085331	G	C	0.420477	1006
3	rs12498066	G	A	0.420477	1006
3	rs2577831	C	A	0.513917	1006
3	rs7628578	A	T	0.422465	1006
3	rs11714419	A	G	0.417495	1006
3	rs34754793	A	T	0.430417	1006
3	rs2118540	T	C	0.417495	1006
3	rs2164884	C	T	0.420477	1006
3	rs2336145	A	C	0.417495	1006
3	rs4687633	G	A	0.420477	1006
3	rs79888178	T	A	0.166998	1006
3	rs7647992	G	T	0.00894632	1006
3	rs12107484	T	C	0.00894632	1006
3	rs62253703	T	C	0.420477	1006
3	rs6790330	G	A	0.418489	1006
3	rs4687636	G	A	0.417495	1006
3	rs114597651	T	C	0.0586481	1006
3	rs4687637	C	T	0.429423	1006
3	rs146947502	C	G	0.0258449	1006
3	rs58409398	G	C	0.00894632	1006
3	rs34173654	T	C	0.418489	1006
3	rs9917834	A	C	0.431412	1006
3	rs72965177	T	C	0.00894632	1006
3	rs6780005	C	G	0.00894632	1006
3	rs57757646	C	T	0.00894632	1006
3	rs2276824	C	G	0.570577	1006
3	rs34341044	T	C	0.0347913	1006
3	rs7645785	T	C	0.00994036	1006
3	rs10433615	C	T	0.420477	1006
3	rs141104872	C	T	0.0586481	1006
3	rs11130308	G	C	0.430417	1006
3	rs78735727	G	A	0.00994036	1006
3	rs3774366	T	C	0.430417	1006
3	rs78410573	T	G	0.0477137	1006
3	rs71299610	T	G	0.0904573	1006
3	rs3774365	T	C	0.420477	1006
3	rs12487591	A	T	0.420477	1006
3	rs3733045	A	G	0.430417	1006
3	rs3755806	T	C	0.421471	1006
3	rs13065851	T	A	0.417495	1006
3	rs72965181	T	C	0.00894632	1006
3	rs112347076	C	T	0.00894632	1006
3	rs79991889	A	G	0.0129225	1006
3	rs144046740	C	G	0.0149105	1006
3	rs11709448	T	C	0.417495	1006
3	rs9879090	T	C	0.578529	1006
3	rs6803492	C	G	0.0129225	1006
3	rs13083798	A	G	0.513917	1006
3	rs10510760	G	A	0.358847	1006
3	rs77810318	C	T	0.00894632	1006
3	rs4687638	A	C	0.417495	1006
3	rs56108136	T	C	0.0228628	1006
3	rs62253733	A	G	0.417495	1006
3	rs62253734	C	T	0.0626243	1006
3	rs34341238	A	G	0.430417	1006
3	rs11717043	A	T	0.420477	1006
3	rs4687639	A	C	0.420477	1006
3	rs60256157	T	C	0.00894632	1006
3	rs13064064	T	C	0.420477	1006
3	rs34537256	A	G	0.417495	1006
3	rs115918946	A	G	0.0367793	1006
3	rs13086936	T	C	0.0904573	1006
3	rs34215106	T	C	0.420477	1006
3	rs75947971	C	G	0.00397614	1006
3	rs57298447	A	G	0.00894632	1006
3	rs61538294	T	C	0.00894632	1006
3	rs1561337	G	A	0.420477	1006
3	rs79457385	A	G	0.0586481	1006
3	rs142345884	A	C	0.0337972	1006
3	rs35249778	G	C	0.420477	1006
3	rs6445529	T	A	0.430417	1006
3	rs57869735	A	C	0.00894632	1006
3	rs7622694	G	A	0.430417	1006
3	rs78506463	C	T	0.0467197	1006
3	rs4687548	A	T	0.420477	1006
3	rs13069481	C	T	0.420477	1006
3	rs78842975	A	C	0.0606362	1006
3	rs2083180	G	T	0.423459	1006
3	rs17052357	G	A	0.00994036	1006
3	rs34173244	A	G	0.00894632	1006
3	rs6796726	G	C	0.430417	1006
3	rs111434579	C	T	0.0904573	1006
3	rs6445530	T	A	0.973161	1006
3	rs13098776	C	T	0.430417	1006
3	rs146472126	T	C	0.0417495	1006
3	rs145654156	A	C	0.0357853	1006
3	rs147984578	T	C	0.0129225	1006
3	rs60311166	C	G	0.00894632	1006
3	rs145894314	T	C	0.0149105	1006
3	rs111266648	G	A	0.0109344	1006
3	rs79957220	C	T	0.00894632	1006
3	rs13068293	C	A	0.420477	1006
3	rs11719514	T	C	0.417495	1006
3	rs11720432	T	C	0.417495	1006
3	rs60830326	C	T	0.00894632	1006
3	rs13060675	T	G	0.420477	1006
3	rs13081031	C	T	0.420477	1006
3	rs11130310	C	T	0.430417	1006
3	rs182632644	A	G	0.00894632	1006
3	rs11130311	T	C	0.420477	1006
3	rs11130312	A	C	0.420477	1006
3	rs13086898	G	A	0.420477	1006
3	rs60040519	T	C	0.00894632	1006
3	rs11130313	A	C	0.420477	1006
3	rs193107228	G	A	0.00397614	1006
3	rs13099479	G	A	0.0904573	1006
3	rs7642198	T	C	0.420477	1006
3	rs13085895	G	C	0.420477	1006
3	rs13085775	C	T	0.430417	1006
3	rs13086297	G	A	0.420477	1006
3	rs56134416	G	C	0.00994036	1006
3	rs138200462	G	A	0.0437376	1006
3	rs2028216	C	T	0.417495	1006
3	rs34757451	G	A	0.420477	1006
3	rs2289250	C	A	0.420477	1006
3	rs33967311	C	A	0.420477	1006
3	rs934839	G	T	0.00994036	1006
3	rs62253740	A	T	0.430417	1006
3	rs62253741	C	T	0.124254	1006
3	rs13065019	T	C	0.420477	1006
3	rs35211965	C	G	0.417495	1006
3	rs115689148	C	T	0.0357853	1006
3	rs140549657	C	T	0.0447316	1006
3	rs6770463	G	A	0.420477	1006
3	rs72950424	G	A	0.00994036	1006
3	rs4435633	T	G	0.430417	1006
3	rs7612511	T	C	0.478131	1006
3	rs35409678	G	A	0.417495	1006
3	rs34855540	T	C	0.0576541	1006
3	rs80214269	C	T	0.00894632	1006
3	rs2336148	G	A	0.417495	1006
3	rs12486847	T	C	0.417495	1006
3	rs2336149	G	A	0.430417	1006
3	rs2590846	C	G	0.420477	1006
3	rs7611731	T	C	0.430417	1006
3	rs56665533	A	C	0.00994036	1006
3	rs78059582	T	C	0.00894632	1006
3	rs35198201	G	C	0.101392	1006
3	rs6804145	C	T	0.430417	1006
3	rs143845810	T	C	0.0328032	1006
3	rs72950430	A	C	0.00894632	1006
3	rs13070813	G	A	0.0248509	1006
3	rs151028957	G	A	0.0208748	1006
3	rs11715796	A	C	0.0487078	1006
3	rs7651709	C	T	0.0586481	1006
3	rs72950432	T	C	0.00894632	1006
3	rs34168767	C	A	0.420477	1006
3	rs11130314	T	C	0.420477	1006
3	rs11130315	A	G	0.420477	1006
3	rs79993196	T	C	0.0904573	1006
3	rs12488461	T	C	0.417495	1006
3	rs12488527	T	C	0.420477	1006
3	rs71299613	G	A	0.0904573	1006
3	rs1992193	C	T	0.0357853	1006
3	rs62255362	C	G	0.420477	1006
3	rs35976524	G	A	0.358847	1006
3	rs2577842	T	C	0.028827	1006
3	rs77146033	G	T	0.421471	1006
3	rs62255364	C	T	0.421471	1006
3	rs34537989	G	A	0.0477137	1006
3	rs6768697	C	T	0.417495	1006
3	rs73078833	C	T	0.112326	1006
3	rs78011286	A	C	0.0457256	1006
3	rs73839126	C	T	0.00894632	1006
3	rs12493107	G	T	0.417495	1006
3	rs6803012	G	A	0.417495	1006
3	rs140943265	A	T	0.0109344	1006
3	rs12637632	A	T	0.420477	1006
3	rs6414569	A	T	0.43837	1006
3	rs12632265	G	A	0.418489	1006
3	rs34610142	G	A	0.417495	1006
3	rs12496476	A	G	0.417495	1006
3	rs12496634	A	C	0.420477	1006
3	rs73078835	G	A	0.0119284	1006
3	rs114180403	C	T	0.0208748	1006
3	rs62255368	T	A	0.430417	1006
3	rs11510435	G	A	0.00994036	1006
3	rs2336542	A	G	0.420477	1006
3	rs57008939	C	T	0.00894632	1006
3	rs9714129	T	C	0.420477	1006
3	rs188074306	C	T	0.00894632	1006
3	rs67539070	T	C	0.420477	1006
3	rs72950437	C	T	0.00994036	1006
3	rs146331544	T	C	0.0129225	1006
3	rs78892252	G	A	0.0457256	1006
3	rs73839129	T	C	0.00994036	1006
3	rs34157897	T	C	0.430417	1006
3	rs71299614	C	A	0.0904573	1006
3	rs6445531	T	C	0.430417	1006
3	rs10865973	A	T	0.417495	1006
3	rs10865974	G	T	0.430417	1006
3	rs3733039	C	T	0.431412	1006
3	rs1866268	C	A	0.430417	1006
3	rs10933	C	T	0.428429	1006
3	rs1108842	A	C	0.520875	1006
3	rs72960212	T	A	0.00994036	1006
3	rs11177	G	A	0.417495	1006
3	rs3774349	A	C	0.520875	1006
3	rs35911561	T	C	0.100398	1006
3	rs78417298	C	T	0.026839	1006
3	rs35315313	G	T	0.430417	1006
3	rs13076193	C	A	0.417495	1006
3	rs6762813	C	T	0.417495	1006
3	rs2289247	G	A	0.429423	1006
3	rs4532127	A	G	0.00994036	1006
3	rs6976	C	T	0.416501	1006
3	rs56156188	T	G	0.00894632	1006
3	rs2164885	T	C	0.430417	1006
3	rs11130317	C	T	0.420477	1006
3	rs3733041	T	C	0.430417	1006
3	rs13081155	A	G	0.520875	1006
3	rs6765687	C	T	0.266402	1006
3	rs147975364	G	A	0.0437376	1006
3	rs11130318	G	C	0.417495	1006
3	rs79705974	G	A	0.00894632	1006
3	rs145385663	A	C	0.0357853	1006
3	rs12635140	T	C	0.431412	1006
3	rs8906	T	C	0.417495	1006
3	rs173492	T	G	0.026839	1006
3	rs6617	C	G	0.430417	1006
3	rs79633493	A	G	0.0129225	1006
3	rs3755798	G	A	0.429423	1006
3	rs150901717	T	C	0.00994036	1006
3	rs34017441	T	C	0.420477	1006
3	rs12486554	A	T	0.426441	1006
3	rs140728965	C	T	0.00894632	1006
3	rs115738369	C	T	0.0198807	1006
3	rs6445534	G	A	0.430417	1006
3	rs34182518	G	A	0.0884692	1006
3	rs61220667	T	G	0.00894632	1006
3	rs13079063	A	G	0.430417	1006
3	rs11235	T	C	0.431412	1006
3	rs45458298	T	C	0.0308151	1006
3	rs4687644	T	G	0.430417	1006
3	rs138492110	A	G	0.0447316	1006
3	rs62255371	A	G	0.420477	1006
3	rs2336543	G	A	0.101392	1006
3	rs7620039	G	A	0.414513	1006
3	rs142295102	G	A	0.0129225	1006
3	rs1468638	T	C	0.430417	1006
3	rs2878726	C	G	0.417495	1006
3	rs11716747	C	T	0.430417	1006
3	rs35526119	C	T	0.430417	1006
3	rs60770874	T	C	0.00994036	1006
3	rs56837675	C	T	0.00894632	1006
3	rs116493126	T	C	0.00894632	1006
3	rs7624716	T	C	0.430417	1006
3	rs143423464	A	C	0.00994036	1006
3	rs2109634	T	G	0.430417	1006
3	rs35212380	C	G	0.519881	1006
3	rs115745575	T	C	0.026839	1006
3	rs34918356	T	G	0.431412	1006
3	rs58528592	G	C	0.00994036	1006
3	rs57946083	A	G	0.00994036	1006
3	rs11130319	A	T	0.422465	1006
3	rs56196917	T	C	0.0337972	1006
3	rs114796738	C	T	0.0487078	1006
3	rs72960237	G	A	0.00994036	1006
3	rs11714088	A	C	0.420477	1006
3	rs72960240	A	C	0.00894632	1006
3	rs34610878	G	C	0.420477	1006
3	rs13063138	G	A	0.0884692	1006
3	rs113528713	G	A	0.00994036	1006
3	rs35386691	C	T	0.0357853	1006
3	rs11130321	C	T	0.427435	1006
3	rs7653028	A	T	0.430417	1006
3	rs34291015	C	T	0.420477	1006
3	rs13087538	G	A	0.0884692	1006
3	rs4687549	T	C	0.417495	1006
3	rs6769720	T	G	0.00894632	1006
3	rs10780035	C	T	0.417495	1006
3	rs73078847	C	A	0.0795229	1006
3	rs2079929	C	T	0.430417	1006
3	rs11714030	C	T	0.430417	1006
3	rs114687381	G	A	0.00894632	1006
3	rs34739010	A	G	0.430417	1006
3	rs74429279	C	G	0.00894632	1006
3	rs2268027	G	A	0.417495	1006
3	rs764636	G	A	0.00994036	1006
3	rs767418	C	T	0.430417	1006
3	rs6780397	T	C	0.00994036	1006
3	rs1231194	T	C	0.028827	1006
3	rs146892594	T	C	0.0188867	1006
3	rs11130323	T	C	0.420477	1006
3	rs11130324	T	G	0.522863	1006
3	rs112510762	C	T	0.0119284	1006
3	rs11130325	G	C	0.420477	1006
3	rs6445535	T	C	0.430417	1006
3	rs59638016	C	T	0.00994036	1006
3	rs56276589	C	T	0.00994036	1006
3	rs34184137	G	C	0.0626243	1006
3	rs2159644	C	T	0.430417	1006
3	rs112824891	G	A	0.00994036	1006
3	rs151032151	G	A	0.00894632	1006
3	rs112242273	C	T	0.054672	1006
3	rs72960260	A	T	0.00994036	1006
3	rs17052404	T	C	0.00994036	1006
3	rs78014137	T	C	0.00894632	1006
3	rs7638162	T	C	0.430417	1006
3	rs2286800	C	T	0.417495	1006
3	rs75321479	A	G	0.00894632	1006
3	rs2268026	T	C	0.420477	1006
3	rs60058353	A	G	0.00994036	1006
3	rs45556336	T	C	0.0904573	1006
3	rs113859860	C	T	0.0735586	1006
3	rs13074853	T	C	0.430417	1006
3	rs181612199	T	C	0.00894632	1006
3	rs34986855	A	G	0.0347913	1006
3	rs2072390	A	T	0.430417	1006
3	rs13082208	T	G	0.417495	1006
3	rs13087772	T	G	0.417495	1006
3	rs62255396	C	T	0.420477	1006
3	rs190297652	G	A	0.00894632	1006
3	rs114707129	A	G	0.00894632	1006
3	rs6787154	C	T	0.430417	1006
3	rs13082960	A	C	0.420477	1006
3	rs6445536	G	A	0.00894632	1006
3	rs7646741	A	G	0.520875	1006
3	rs13095332	C	T	0.417495	1006
3	rs2336545	T	C	0.420477	1006
3	rs7619643	G	A	0.00894632	1006
3	rs6414570	A	G	0.430417	1006
3	rs73078856	G	C	0.0795229	1006
3	rs72960274	C	T	0.00994036	1006
3	rs13061423	T	C	0.420477	1006
3	rs6762788	T	C	0.00994036	1006
3	rs55807227	T	C	0.267396	1006
3	rs11130327	A	G	0.417495	1006
3	rs12497998	C	T	0.430417	1006
3	rs150863322	C	T	0.00894632	1006
3	rs4687648	T	G	0.430417	1006
3	rs2268025	A	T	0.416501	1006
3	rs17477867	G	A	0.0576541	1006
3	rs115801090	G	A	0.00894632	1006
3	rs116212265	G	A	0.0387674	1006
3	rs147076499	C	T	0.00994036	1006
3	rs1029871	G	C	0.417495	1006
3	rs113071416	A	G	0.00894632	1006
3	rs113474502	G	A	0.115308	1006
3	rs2230535	T	C	0.419483	1006
3	rs4687650	A	G	0.418489	1006
3	rs34131802	G	A	0.0894632	1006
3	rs58564212	C	A	0.00994036	1006
3	rs2230534	A	C	0.419483	1006
3	rs191101411	C	G	0.00894632	1006
3	rs72960281	C	T	0.00894632	1006
3	rs2268024	T	C	0.416501	1006
3	rs13071584	T	C	0.429423	1006
3	rs998909	A	G	0.429423	1006
3	rs185761183	T	C	0.00994036	1006
3	rs57789542	T	C	0.0109344	1006
3	rs11717836	A	G	0.416501	1006
3	rs72960285	T	G	0.00994036	1006
3	rs1014969	G	A	0.423459	1006
3	rs3755799	G	A	0.343936	1006
3	rs2019065	T	C	0.420477	1006
3	rs13100826	C	T	0.0695825	1006
3	rs6792369	C	G	0.400596	1006
3	rs62255400	C	T	0.0944334	1006
3	rs138880491	C	G	0.0477137	1006
3	rs76203017	T	A	0.0944334	1006
3	rs2302417	T	A	0.512922	1006
3	rs75097760	C	T	0.0228628	1006
3	rs36012032	C	A	0.0894632	1006
3	rs2710323	T	C	0.50497	1006
3	rs2710322	T	C	0.899602	1006
3	rs3774354	G	A	0.39662	1006
3	rs3774355	G	A	0.39662	1006
3	rs11715487	G	A	0.0357853	1006
3	rs2239551	G	A	0.409543	1006
3	rs145225292	T	C	0.0109344	1006
3	rs2268023	T	A	0.431412	1006
3	rs114784256	C	T	0.00497018	1006
3	rs678	A	T	0.393638	1006
3	rs1042779	A	G	0.398608	1006
3	rs2286798	A	C	0.39662	1006
3	rs111477914	C	T	0.0208748	1006
3	rs2239550	G	C	0.407555	1006
3	rs2284351	T	C	0.407555	1006
3	rs2284350	T	C	0.408549	1006
3	rs2300149	C	T	0.407555	1006
3	rs2239549	G	A	0.406561	1006
3	rs4687550	T	G	0.39165	1006
3	rs4687551	T	C	0.39165	1006
3	rs2270197	T	G	0.390656	1006
3	rs6778329	G	A	0.39165	1006
3	rs1076425	A	G	0.39165	1006
3	rs1075653	T	C	0.392644	1006
3	rs9324	T	C	0.392644	1006
3	rs7549	C	A	0.0884692	1006
3	rs2071506	T	C	0.39165	1006
3	rs746694	C	T	0.39165	1006
3	rs2071507	G	A	0.390656	1006
3	rs116182055	G	C	0.0357853	1006
3	rs2071508	G	A	0.390656	1006
3	rs4687654	G	A	0.377734	1006
3	rs2239699	C	T	0.377734	1006
3	rs9881468	C	T	0.392644	1006
3	rs56009954	T	C	0.0447316	1006
3	rs142219381	C	T	0.0198807	1006
3	rs2240921	C	T	0.104374	1006
3	rs2240920	C	T	0.380716	1006
3	rs62255413	C	T	0.0258449	1006
3	rs2240919	C	G	0.348907	1006
3	rs2535629	G	A	0.372763	1006
3	rs3617	C	A	0.484095	1006
3	rs35271262	C	T	0.027833	1006
3	rs146731697	G	A	0.00795229	1006
3	rs736408	C	T	0.384692	1006
3	rs11712872	G	A	0.102386	1006
3	rs740920	G	A	0.0477137	1006
3	rs9848554	G	A	0.0208748	1006
3	rs74320783	G	A	0.0119284	1006
3	rs4481150	T	C	0.500994	1006
3	rs2710331	T	C	0.393638	1006
3	rs4687552	T	C	0.392644	1006
3	rs9968117	C	T	0.105368	1006
3	rs62255418	C	T	0.0377734	1006
3	rs13059141	G	A	0.102386	1006
3	rs138014257	C	T	0.0139165	1006
3	rs17331109	A	G	0.0109344	1006
3	rs17331151	C	T	0.102386	1006
3	rs11717749	C	T	0.10338	1006
3	rs2535627	T	C	0.5	1006
3	rs78780447	C	T	0.0188867	1006
3	rs17331178	C	A	0.101392	1006
3	rs2071044	C	T	0.498012	1006
3	rs77347777	C	T	0.102386	1006
3	rs187933377	C	T	0.0119284	1006
3	rs3774358	G	A	0.214712	1006
3	rs34288509	G	C	0.10338	1006
3	rs7617468	T	C	0.404573	1006
3	rs2008680	T	G	0.308151	1006
3	rs2240917	T	C	0.404573	1006
3	rs111383873	C	T	0.027833	1006
3	rs2245538	T	C	0.404573	1006
3	rs41292864	G	A	0.132207	1006
3	rs4687657	G	T	0.302187	1006
3	rs35004449	G	T	0.302187	1006
3	rs41275521	G	A	0.00994036	1006
3	rs3821831	C	T	0.34493	1006
3	rs2276815	C	G	0.302187	1006
3	rs9831977	T	G	0.0994036	1006
3	rs2239548	A	C	0.404573	1006
3	rs2239547	T	C	0.303181	1006
3	rs2256332	G	A	0.392644	1006
3	rs34860124	T	A	0.100398	1006
3	rs2240916	T	A	0.144135	1006
3	rs2240915	T	A	0.404573	1006
3	rs2535633	C	G	0.404573	1006
3	rs4687658	C	G	0.258449	1006
3	rs2276816	C	T	0.125249	1006
3	rs2276817	C	T	0.258449	1006
3	rs13072536	A	T	0.258449	1006
3	rs12488303	G	A	0.258449	1006
3	rs11709430	G	A	0.144135	1006
3	rs2072391	C	T	0.258449	1006
3	rs2245647	A	G	0.404573	1006
3	rs3774364	G	A	0.403579	1006
3	rs4687554	T	C	0.258449	1006
3	rs2071042	A	G	0.404573	1006
3	rs2276818	A	G	0.144135	1006
3	rs2071041	T	G	0.259443	1006
3	rs2071040	A	G	0.257455	1006
3	rs77223362	G	A	0.144135	1006
3	rs2071039	C	A	0.145129	1006
3	rs28552648	G	A	0.144135	1006
3	rs3755801	G	A	0.145129	1006
3	rs3755803	C	G	0.258449	1006
3	rs3755805	G	A	0.100398	1006
3	rs7652667	C	A	0.595427	1006
3	rs11915546	A	C	0.595427	1006
3	rs79664140	A	G	0.144135	1006
3	rs113621941	G	A	0.055666	1006
3	rs60332615	C	A	0.594433	1006
3	rs11918800	G	A	0.594433	1006
3	rs13083728	G	A	0.259443	1006
3	rs76029595	C	T	0.144135	1006
3	rs11922961	T	C	0.596421	1006
3	rs62255421	G	A	0.946322	1006
3	rs2276823	C	A	0.587475	1006
3	rs146671178	G	C	0.0198807	1006
3	rs1573815	G	A	0.258449	1006
3	rs4687662	T	C	0.243539	1006
3	rs4687663	T	A	0.258449	1006
3	rs1139106	G	A	0.145129	1006
3	rs3733047	G	A	0.258449	1006
3	rs11626	C	T	0.139165	1006
3	rs6445538	T	C	0.266402	1006
3	rs6445539	G	A	0.265408	1006
3	rs6769789	C	T	0.594433	1006
3	rs56019197	T	C	0.593439	1006
3	rs7638524	G	A	0.265408	1006
3	rs11718060	G	A	0.138171	1006
3	rs62253561	G	A	0.0347913	1006
3	rs11719137	G	T	0.592445	1006
3	rs12638195	G	A	0.343936	1006
3	rs11720228	G	A	0.0984095	1006
3	rs56214994	G	C	0.593439	1006
3	rs78282976	G	A	0.0407555	1006
3	rs11130328	A	G	0.0477137	1006
3	rs6445541	G	T	0.404573	1006
3	rs76252265	G	A	0.00795229	1006
3	rs4687672	G	A	0.264414	1006
3	rs2001732	C	T	0.130219	1006
3	rs11715347	C	T	0.593439	1006
3	rs33999310	G	A	0.0884692	1006
3	rs13080929	A	C	0.139165	1006
3	rs2336558	C	T	0.593439	1006
3	rs12496077	G	A	0.264414	1006
3	rs74516584	T	C	0.0407555	1006
3	rs2276825	T	C	0.275348	1006
3	rs77782057	G	C	0.00894632	1006
3	rs9682464	C	T	0.275348	1006
3	rs145387116	G	A	0.0198807	1006
3	rs6803519	C	T	0.264414	1006
3	rs4687676	C	T	0.859841	1006
3	rs4687556	T	C	0.859841	1006
3	rs181737844	T	C	0.00596421	1006
3	rs9637477	G	C	0.859841	1006
3	rs7630552	G	C	0.593439	1006
3	rs7620690	A	G	0.593439	1006
3	rs7620706	A	T	0.266402	1006
3	rs114377412	G	A	0.0397614	1006
3	rs56136581	C	T	0.120278	1006
3	rs6765170	T	C	0.0367793	1006
3	rs7612624	T	C	0.593439	1006
3	rs6798941	C	T	0.318091	1006
3	rs12487379	G	A	0.402584	1006
3	rs77572134	T	C	0.129225	1006
3	rs13072537	C	A	0.403579	1006
3	rs11708390	C	A	0.133201	1006
3	rs11130329	C	A	0.866799	1006
3	rs6773650	A	T	0.388668	1006
3	rs35230793	G	A	0.0775348	1006
3	rs4350911	C	T	0.611332	1006
3	rs6764322	C	T	0.611332	1006
3	rs4687559	C	T	0.269384	1006
3	rs146986877	C	T	0.00894632	1006
3	rs4687560	T	G	0.269384	1006
3	rs13076033	T	C	0.0914513	1006
3	rs4687679	G	C	0.62326	1006
3	rs2336661	C	G	0.88171	1006
3	rs11707829	C	T	0.117296	1006
3	rs9825230	G	A	0.375746	1006
3	rs34795947	A	C	0.0626243	1006
3	rs9836499	G	T	0.610338	1006
3	rs13089851	C	A	0.0626243	1006
3	rs2336664	A	G	0.388668	1006
3	rs11720233	A	G	0.11829	1006
3	rs11712498	G	A	0.119284	1006
3	rs4302374	T	C	0.257455	1006
3	rs6797399	G	A	0.257455	1006
3	rs147463786	C	T	0.0188867	1006
3	rs4687680	G	A	0.37674	1006
3	rs56383738	T	C	0.62326	1006
3	rs6445547	T	C	0.257455	1006
3	rs34026403	G	A	0.117296	1006
3	rs9839035	C	T	0.257455	1006
3	rs9850563	G	A	0.62326	1006
3	rs12492391	C	A	0.375746	1006
3	rs3821873	C	T	0.62326	1006
3	rs3796352	C	T	0.0765408	1006
3	rs1986656	C	T	0.117296	1006
3	rs9860296	C	T	0.62326	1006
3	rs11716402	C	T	0.0258449	1006
3	rs6798472	T	C	0.88171	1006
3	rs114402966	T	C	0.0208748	1006
3	rs181888603	T	C	0.0119284	1006
3	rs2336665	C	T	0.88171	1006
3	rs2336666	C	T	0.269384	1006
3	rs2336667	C	T	0.611332	1006
3	rs71299621	G	T	0.117296	1006
3	rs9876403	C	T	0.269384	1006
3	rs4687682	T	C	0.61332	1006
3	rs71299622	G	A	0.0765408	1006
3	rs4687562	C	T	0.611332	1006
3	rs4687683	T	G	0.611332	1006
3	rs4687684	C	T	0.611332	1006
3	rs2878762	T	C	0.298211	1006
3	rs2336668	G	T	0.611332	1006
3	rs12638968	T	A	0.612326	1006
3	rs114594011	C	T	0.0129225	1006
3	rs6795646	C	T	0.62326	1006
3	rs9880978	G	C	0.62326	1006
3	rs13060282	G	A	0.11829	1006
3	rs9810807	C	T	0.62326	1006
3	rs11714793	A	G	0.11829	1006
3	rs9836178	T	C	0.747515	1006
3	rs11713324	T	C	0.11829	1006
3	rs11713479	T	C	0.11829	1006
3	rs35651539	T	C	0.117296	1006
3	rs78931636	T	C	0.0407555	1006
3	rs73084914	G	A	0.121272	1006
3	rs75791629	G	A	0.117296	1006
3	rs78124578	C	T	0.0149105	1006
3	rs149827784	G	A	0.0109344	1006
3	rs9844736	T	G	0.743539	1006
3	rs13062228	T	C	0.11829	1006
3	rs74576993	A	G	0.0387674	1006
3	rs6773040	C	A	0.742545	1006
3	rs35404467	T	C	0.11829	1006
3	rs11922975	C	T	0.62326	1006
3	rs36126605	G	A	0.11829	1006
3	rs1134546	A	G	0.257455	1006
3	rs7626551	C	G	0.62326	1006
3	rs11715231	G	A	0.0765408	1006
3	rs13068194	C	T	0.117296	1006
3	rs11715498	G	C	0.11829	1006
3	rs11716506	C	T	0.11829	1006
3	rs11716612	C	T	0.11829	1006
3	rs9865248	C	T	0.614314	1006
3	rs56231111	A	G	0.11829	1006
3	rs9871175	G	A	0.614314	1006
3	rs4687687	A	G	0.614314	1006
3	rs13067373	A	G	0.11829	1006
3	rs4687689	A	C	0.615308	1006
3	rs35569457	T	G	0.122266	1006
3	rs11708337	A	G	0.117296	1006
3	rs140832717	C	T	0.0397614	1006
3	rs4608686	A	G	0.117296	1006
3	rs12629687	T	C	0.615308	1006
3	rs2336162	C	T	0.732604	1006
3	rs3733034	C	T	0.116302	1006
3	rs9880619	G	A	0.615308	1006
3	rs6762260	T	C	0.117296	1006
3	rs9985365	A	G	0.615308	1006
3	rs73839535	T	C	0.117296	1006
3	rs114182438	A	G	0.00894632	1006
3	rs3733035	A	G	0.117296	1006
3	rs11130331	G	A	0.615308	1006
3	rs61473083	T	C	0.116302	1006
3	rs13095705	C	T	0.117296	1006
3	rs2710342	T	C	0.732604	1006
3	rs11720488	G	A	0.116302	1006
3	rs11713376	A	G	0.116302	1006
3	rs11705797	G	A	0.116302	1006
3	rs9847024	A	C	0.265408	1006
3	rs2581810	C	T	0.735586	1006
3	rs13082061	C	G	0.735586	1006
3	rs11718834	A	C	0.0775348	1006
3	rs41275523	G	A	0.0337972	1006
3	rs10510761	C	T	0.0775348	1006
3	rs2710339	G	A	0.658052	1006
3	rs2581827	C	T	0.658052	1006
3	rs34493168	A	G	0.0775348	1006
3	rs2257216	T	C	0.659046	1006
3	rs2710314	T	C	0.658052	1006
3	rs2710313	T	A	0.658052	1006
3	rs13092352	C	T	0.0775348	1006
3	rs62253602	C	T	0.321074	1006
3	rs11713290	G	A	0.0775348	1006
3	rs11714037	C	A	0.0765408	1006
3	rs2581797	C	T	0.735586	1006
3	rs62253603	G	A	0.321074	1006
3	rs2581801	G	T	0.735586	1006
3	rs13069006	G	C	0.0765408	1006
3	rs2581802	A	T	0.735586	1006
3	rs2710346	C	T	0.658052	1006
3	rs13074524	A	G	0.0775348	1006
3	rs115754073	A	G	0.0328032	1006
3	rs2336540	G	A	0.0775348	1006
3	rs2336541	G	C	0.0775348	1006
3	rs62253604	C	T	0.321074	1006
3	rs184656591	C	T	0.0397614	1006
3	rs188432343	C	T	0.0129225	1006
3	rs11717715	G	A	0.0775348	1006
3	rs11710707	A	G	0.0765408	1006
3	rs11718538	C	G	0.0775348	1006
3	rs2710345	T	C	0.735586	1006
3	rs7621939	C	T	0.263419	1006
3	rs62253605	T	C	0.336978	1006
3	rs2710332	A	G	0.287276	1006
3	rs2581805	T	C	0.735586	1006
3	rs35380116	A	G	0.735586	1006
3	rs139764930	C	G	0.0168986	1006
3	rs13072395	T	C	0.0765408	1006
3	rs11130332	A	T	0.736581	1006
3	rs35720014	A	C	0.0765408	1006
3	rs2581815	G	C	0.735586	1006
3	rs2952830	G	A	0.290258	1006
3	rs115254128	A	G	0.0119284	1006
3	rs7648514	G	C	0.737575	1006
3	rs6445550	G	A	0.262425	1006
3	rs11708223	A	G	0.737575	1006
3	rs62253606	A	G	0.322068	1006
3	rs13078834	G	T	0.0765408	1006
3	rs9865094	G	C	0.737575	1006
3	rs9831409	A	T	0.736581	1006
3	rs36051354	T	C	0.337972	1006
3	rs34872575	G	A	0.0765408	1006
3	rs73087033	A	G	0.0139165	1006
3	rs11719601	C	G	0.0526839	1006
3	rs9311485	T	G	0.736581	1006
3	rs62253608	C	T	0.321074	1006
3	rs11717132	G	A	0.0775348	1006
3	rs113997485	C	T	0.0149105	1006
3	rs2439434	G	A	0.659046	1006
3	rs2465101	A	T	0.659046	1006
3	rs75794552	C	T	0.0775348	1006
3	rs151212827	G	A	0.00894632	1006
3	rs60887045	C	A	0.0775348	1006
3	rs35378159	G	A	0.0765408	1006
3	rs2336669	A	G	0.262425	1006
3	rs2581803	G	A	0.66004	1006
3	rs34313969	A	G	0.0775348	1006
3	rs6770957	T	C	0.261431	1006
3	rs2710326	T	C	0.66004	1006
3	rs58515094	C	T	0.0775348	1006
3	rs4515041	T	A	0.659046	1006
3	rs61172708	T	G	0.0775348	1006
3	rs73087038	T	C	0.0516899	1006
3	rs71617203	C	G	0.054672	1006
3	rs7652131	C	T	0.262425	1006
3	rs4519686	T	C	0.736581	1006
3	rs35385050	C	A	0.0765408	1006
3	rs146687543	G	C	0.0109344	1006
3	rs2336670	T	G	0.659046	1006
3	rs11713206	A	G	0.0765408	1006
3	rs9812543	G	A	0.262425	1006
3	rs185073155	T	C	0.0228628	1006
3	rs71299700	C	A	0.0775348	1006
3	rs11707576	C	T	0.736581	1006
3	rs77994766	T	C	0.0506958	1006
3	rs62253649	A	G	0.321074	1006
3	rs9823697	G	A	0.66004	1006
3	rs35737577	G	C	0.0775348	1006
3	rs2336671	T	C	0.736581	1006
3	rs2245424	G	C	0.659046	1006
3	rs11717619	A	C	0.0775348	1006
3	rs79736614	T	C	0.0377734	1006
3	rs62253650	G	C	0.0258449	1006
3	rs6792578	G	A	0.263419	1006
3	rs6768844	C	T	0.262425	1006
3	rs57916015	T	G	0.321074	1006
3	rs186737302	T	A	0.0178926	1006
3	rs35849389	A	G	0.0775348	1006
3	rs76381216	C	T	0.0228628	1006
3	rs75021298	C	T	0.0109344	1006
3	rs35671032	T	C	0.321074	1006
3	rs34933390	T	G	0.0775348	1006
3	rs2336672	T	C	0.33996	1006
3	rs9846976	T	C	0.263419	1006
3	rs141613813	C	T	0.00695825	1006
3	rs35384050	G	T	0.0775348	1006
3	rs73087044	C	G	0.321074	1006
3	rs6801235	T	C	0.340954	1006
3	rs13091844	C	T	0.0775348	1006
3	rs36090694	T	C	0.0765408	1006
3	rs9842974	C	A	0.263419	1006
3	rs11130333	A	G	0.321074	1006
3	rs11706035	A	T	0.0775348	1006
3	rs34943350	C	T	0.0765408	1006
3	rs62253653	A	G	0.2833	1006
3	rs11720191	T	C	0.0775348	1006
3	rs2581816	C	T	0.340954	1006
3	rs144804055	G	T	0.0129225	1006
3	rs11710394	A	G	0.0775348	1006
3	rs60942590	G	A	0.0775348	1006
3	rs2581819	C	A	0.659046	1006
3	rs145409679	A	G	0.0497018	1006
3	rs2564930	T	C	0.659046	1006
3	rs34561018	G	T	0.0934394	1006
3	rs6777554	G	A	0.10338	1006
3	rs2581820	A	G	0.736581	1006
3	rs2564931	G	A	0.416501	1006
3	rs2581821	T	G	0.338966	1006
3	rs2581822	G	A	0.338966	1006
3	rs2564932	C	A	0.338966	1006
3	rs2581823	C	G	0.736581	1006
3	rs2581824	C	A	0.416501	1006
3	rs62253654	C	T	0.084493	1006
3	rs2564933	A	C	0.338966	1006
3	rs62253656	G	C	0.32008	1006
3	rs11130335	C	T	0.318091	1006
3	rs13058817	C	T	0.0775348	1006
3	rs2564934	G	A	0.416501	1006
3	rs2564936	A	C	0.416501	1006
3	rs144351816	C	T	0.0159046	1006
3	rs12053904	C	T	0.319085	1006
3	rs2564937	C	T	0.416501	1006
3	rs114545144	C	T	0.0208748	1006
3	rs6771610	T	C	0.262425	1006
3	rs35076015	C	T	0.0775348	1006
3	rs2564938	C	T	0.416501	1006
3	rs34238610	A	T	0.0775348	1006
3	rs2115779	A	C	0.319085	1006
3	rs2246556	T	C	0.708748	1006
3	rs2336720	C	T	0.350895	1006
3	rs2336721	C	T	0.350895	1006
3	rs116121707	T	C	0.0168986	1006
3	rs2564962	T	C	0.356859	1006
3	rs145818482	G	A	0.0109344	1006
3	rs2564920	A	C	0.356859	1006
3	rs2564919	A	G	0.357853	1006
3	rs12635298	T	C	0.356859	1006
3	rs2581792	T	C	0.306163	1006
3	rs114503395	C	T	0.0377734	1006
3	rs148381558	G	A	0.00795229	1006
3	rs114386441	T	C	0.0178926	1006
3	rs2564917	C	T	0.358847	1006
3	rs2564964	A	G	0.356859	1006
3	rs75614137	C	T	0.414513	1006
3	rs116780938	T	G	0.0586481	1006
3	rs2581795	A	G	0.358847	1006
3	rs1529544	G	A	0.417495	1006
3	rs138340647	A	G	0.0407555	1006
3	rs11711773	C	A	0.0775348	1006
3	rs11715894	T	A	0.416501	1006
3	rs2581796	A	G	0.736581	1006
3	rs77737939	G	A	0.0129225	1006
3	rs115632241	C	T	0.0357853	1006
3	rs139191232	T	C	0.0248509	1006
3	rs56129941	G	T	0.319085	1006
3	rs35174175	T	C	0.0775348	1006
3	rs4687692	A	C	0.736581	1006
3	rs71617204	G	A	0.0775348	1006
3	rs56155510	C	T	0.32008	1006
3	rs62255860	G	A	0.0258449	1006
3	rs2564947	C	T	0.735586	1006
3	rs55962821	C	T	0.32008	1006
3	rs62255892	A	G	0.0258449	1006
3	rs79139223	G	A	0.0377734	1006
3	rs151258422	A	G	0.0159046	1006
3	rs6798511	C	T	0.00497018	1006
3	rs34979715	G	A	0.0775348	1006
3	rs4687694	T	C	0.416501	1006
3	rs12635933	G	A	0.32008	1006
3	rs73079903	G	A	0.0218688	1006
3	rs77432708	C	T	0.0387674	1006
3	rs17304694	G	A	0.33996	1006
3	rs35507120	C	T	0.0775348	1006
3	rs55796351	A	T	0.33996	1006
3	rs2581776	G	A	0.337972	1006
3	rs2581777	T	C	0.337972	1006
3	rs2581778	G	A	0.416501	1006
3	rs2244552	A	G	0.416501	1006
3	rs2244461	G	A	0.337972	1006
3	rs2581779	T	C	0.736581	1006
3	rs78698666	T	A	0.0139165	1006
3	rs146560075	C	G	0.0129225	1006
3	rs76553845	A	G	0.00795229	1006
3	rs116347702	A	C	0.0248509	1006
3	rs2581780	C	T	0.736581	1006
3	rs77058023	T	C	0.135189	1006
3	rs115114860	A	G	0.0357853	1006
3	rs2564951	C	T	0.300199	1006
3	rs2255107	C	T	0.759443	1006
3	rs12633064	T	C	0.321074	1006
3	rs62255895	T	C	0.326044	1006
3	rs35234873	G	C	0.0337972	1006
3	rs9847710	T	C	0.411531	1006
3	rs2581806	A	G	0.33499	1006
3	rs74683485	G	A	0.0109344	1006
3	rs62255897	A	G	0.328032	1006
3	rs62255898	G	A	0.327038	1006
3	rs12489490	C	A	0.257455	1006
3	rs11713171	G	C	0.0765408	1006
3	rs186956810	C	T	0.00795229	1006
3	rs71301803	C	T	0.260437	1006
3	rs11709427	C	T	0.412525	1006
3	rs73079924	T	A	0.32505	1006
3	rs148223703	C	T	0.0497018	1006
3	rs115542234	C	A	0.0159046	1006
3	rs2564956	C	T	0.412525	1006
3	rs17304995	A	G	0.259443	1006
3	rs11712653	C	A	0.0765408	1006
3	rs17052727	T	C	0.0765408	1006
3	rs2581818	C	A	0.335984	1006
3	rs2581817	G	C	0.412525	1006
3	rs34121720	C	T	0.0765408	1006
3	rs71301804	C	A	0.0765408	1006
3	rs13072818	C	T	0.0765408	1006
3	rs10510762	A	T	0.084493	1006
3	rs13100714	T	G	0.0765408	1006
3	rs11718388	G	A	0.0765408	1006
3	rs9818819	T	G	0.335984	1006
3	rs34340609	A	G	0.0765408	1006
3	rs1346719	T	C	0.0765408	1006
3	rs74380125	T	C	0.0139165	1006
3	rs7613013	A	G	0.335984	1006
3	rs116011403	G	A	0.0139165	1006
3	rs34230854	C	A	0.259443	1006
3	rs6808387	C	T	0.585487	1006
3	rs142052001	C	A	0.0755467	1006
3	rs2564941	A	C	0.922465	1006
3	rs3821872	C	G	0.922465	1006
3	rs3806692	C	G	0.0765408	1006
3	rs114006553	G	T	0.0298211	1006
3	rs6781896	T	C	0.32505	1006
3	rs2581826	C	T	0.922465	1006
3	rs7644973	C	T	0.260437	1006
3	rs6445555	G	T	0.922465	1006
3	rs7647960	C	G	0.335984	1006
3	rs6445556	G	A	0.922465	1006
3	rs7617501	T	C	0.335984	1006
3	rs6445557	C	T	0.922465	1006
3	rs11707780	C	T	0.0765408	1006
3	rs183991133	G	A	0.00497018	1006
3	rs2581812	G	A	0.301193	1006
3	rs750474	G	T	0.922465	1006
3	rs71301807	C	G	0.261431	1006
3	rs71301808	C	G	0.0765408	1006
3	rs2581811	T	C	0.335984	1006
3	rs12488768	C	T	0.586481	1006
3	rs75814360	C	G	0.0139165	1006
3	rs58660500	C	T	0.0765408	1006
3	rs187548445	C	G	0.0139165	1006
3	rs58492539	C	G	0.32505	1006
3	rs12632575	G	A	0.922465	1006
3	rs13088455	C	G	0.586481	1006
3	rs7627462	A	G	0.922465	1006
3	rs113917405	A	G	0.121272	1006
3	rs9831861	T	G	0.587475	1006
3	rs149415292	G	A	0.0506958	1006
3	rs3097417	C	G	0.923459	1006
3	rs11923593	A	G	0.336978	1006
3	rs9756317	T	C	0.923459	1006
3	rs2581807	G	A	0.923459	1006
3	rs2581808	C	T	0.336978	1006
3	rs2581809	G	C	0.336978	1006
3	rs114009498	T	A	0.0298211	1006
3	rs71301809	C	T	0.0755467	1006
3	rs4687697	C	T	0.586481	1006
3	rs7647313	G	A	0.336978	1006
3	rs7625909	C	T	0.336978	1006
3	rs12632240	C	T	0.336978	1006
3	rs13085514	C	T	0.0755467	1006
3	rs9870898	A	G	0.260437	1006
3	rs146472676	C	T	0.00795229	1006
3	rs11712910	C	A	0.290258	1006
3	rs2564926	G	A	0.923459	1006
3	rs11923572	C	T	0.662028	1006
3	rs11915851	A	G	0.662028	1006
3	rs2581789	C	T	0.662028	1006
3	rs6794389	A	G	0.261431	1006
3	rs6805298	G	A	0.261431	1006
3	rs9758988	T	C	0.32505	1006
3	rs4687698	C	T	0.261431	1006
3	rs6445558	G	T	0.586481	1006
3	rs191249212	C	A	0.0119284	1006
3	rs34882225	A	G	0.0755467	1006
3	rs1811351	A	G	0.32505	1006
3	rs59989280	T	C	0.261431	1006
3	rs6789219	C	G	0.261431	1006
3	rs71301811	T	C	0.0765408	1006
3	rs73082037	C	A	0.287276	1006
3	rs6770152	G	T	0.586481	1006
3	rs4687699	C	T	0.260437	1006
3	rs115472037	C	A	0.0228628	1006
3	rs11714902	G	C	0.0765408	1006
3	rs6799185	C	T	0.337972	1006
3	rs11714876	C	G	0.0765408	1006
3	rs112620946	C	T	0.0119284	1006
3	rs138713853	C	A	0.0129225	1006
3	rs2581790	T	C	0.337972	1006
3	rs76965637	G	A	0.0347913	1006
3	rs34244302	C	G	0.0765408	1006
3	rs13072457	G	A	0.0765408	1006
3	rs2564924	C	T	0.596421	1006
3	rs2564923	A	G	0.596421	1006
3	rs13078971	G	C	0.0765408	1006
3	rs34530577	G	T	0.596421	1006
3	rs60579898	G	C	0.326044	1006
3	rs73082047	G	T	0.32505	1006
3	rs13084937	G	A	0.0765408	1006
3	rs2336723	T	C	0.59841	1006
3	rs4478072	G	T	0.0755467	1006
3	rs2564939	T	C	0.673956	1006
3	rs2564940	G	A	0.595427	1006
3	rs2581798	T	C	0.671968	1006
3	rs35333155	C	T	0.548708	1006
3	rs2581799	G	A	0.548708	1006
3	rs116656058	C	T	0.0149105	1006
3	rs2581800	A	G	0.59841	1006
3	rs114754319	G	T	0.0159046	1006
3	rs7622420	A	G	0.0755467	1006
3	rs1864367	T	C	0.597416	1006
3	rs73082054	C	T	0.084493	1006
3	rs11707575	C	A	0.0735586	1006
3	rs56386026	C	T	0.326044	1006
3	rs2253209	A	C	0.596421	1006
3	rs74464684	C	T	0.00894632	1006
3	rs2336724	T	C	0.671968	1006
3	rs189930739	C	T	0.0208748	1006
3	rs36033494	C	T	0.562624	1006
3	rs71301814	G	A	0.0745527	1006
3	rs11710292	T	C	0.0765408	1006
3	rs2564929	T	C	0.672962	1006
3	rs2336725	C	T	0.596421	1006
3	rs62255924	G	A	0.084493	1006
3	rs930122	T	C	0.672962	1006
3	rs2253675	T	C	0.671968	1006
3	rs59583591	T	C	0.0755467	1006
3	rs116440429	C	T	0.0149105	1006
3	rs2253685	G	A	0.596421	1006
3	rs2253796	C	T	0.596421	1006
3	rs142796438	T	C	0.0208748	1006
3	rs7625448	C	A	0.0745527	1006
3	rs11130338	C	T	0.596421	1006
3	rs62255925	G	A	0.326044	1006
3	rs4687701	A	G	0.596421	1006
3	rs115063752	A	T	0.0248509	1006
3	rs2581782	T	C	0.597416	1006
3	rs2581783	G	A	0.596421	1006
3	rs2581784	A	G	0.596421	1006
3	rs2082093	G	A	0.596421	1006
3	rs2099162	C	T	0.671968	1006
3	rs9875573	A	T	0.0755467	1006
3	rs891368	A	G	0.596421	1006
3	rs1078968	G	A	0.596421	1006
3	rs7645611	G	C	0.0755467	1006
3	rs62255926	A	T	0.286282	1006
3	rs2564922	G	A	0.671968	1006
3	rs2564921	T	C	0.597416	1006
3	rs11242	T	C	0.596421	1006
3	rs2581786	G	A	0.596421	1006
3	rs2581787	G	T	0.596421	1006
3	rs56058643	T	C	0.326044	1006
3	rs35163227	A	G	0.0755467	1006
3	rs55950520	G	A	0.326044	1006
3	rs9874517	A	G	0.0765408	1006
3	rs13320044	G	A	0.0745527	1006
3	rs145564676	C	T	0.0168986	1006
3	rs62255929	C	T	0.326044	1006
3	rs80132892	G	A	0.326044	1006
3	rs11718752	T	C	0.0765408	1006
3	rs7640293	C	T	0.0755467	1006
3	rs7640294	C	A	0.596421	1006
3	rs113575180	G	C	0.0755467	1006
3	rs62255930	G	A	0.0337972	1006
3	rs2163167	T	C	0.593439	1006
3	rs2115782	G	A	0.593439	1006
3	rs62255931	A	G	0.326044	1006
3	rs56332721	T	C	0.117296	1006
3	rs2564958	A	T	0.668986	1006
3	rs149028979	G	A	0.0377734	1006
3	rs530614133	A	G	0.0159046	1006
3	rs2581828	C	G	0.610338	1006
3	rs2581829	A	G	0.61829	1006
3	rs115947446	G	A	0.0198807	1006
3	rs2581830	T	C	0.61829	1006
3	rs35783750	T	C	0.61829	1006
3	rs34454739	A	G	0.61829	1006
3	rs4395392	T	C	0.61829	1006
3	rs140906938	G	C	0.0198807	1006
3	rs2564961	G	A	0.617296	1006
3	rs891369	G	A	0.290258	1006
3	rs4337632	C	G	0.61829	1006
3	rs1560333	T	C	0.908549	1006
3	rs2564942	C	T	0.619284	1006
3	rs2581774	A	G	0.619284	1006
3	rs75323042	T	C	0.0357853	1006
3	rs2336722	G	A	0.611332	1006
3	rs1004807	T	C	0.717694	1006
3	rs1004808	A	C	0.317097	1006
3	rs71301815	C	T	0.0904573	1006
3	rs73088322	C	G	0.306163	1006
3	rs73088327	C	T	0.306163	1006
3	rs4282053	G	C	0.306163	1006
3	rs71301816	G	A	0.0904573	1006
3	rs9845352	A	T	0.306163	1006
3	rs9845484	A	G	0.306163	1006
3	rs139034094	C	T	0.0178926	1006
3	rs2115780	G	A	0.337972	1006
3	rs7615099	A	G	0.314115	1006
3	rs9838517	T	C	0.314115	1006
3	rs13088281	C	A	0.0924453	1006
3	rs13433700	C	T	0.305169	1006
3	rs77203638	G	A	0.0367793	1006
3	rs2564944	G	C	0.693837	1006
3	rs34390878	G	A	0.0755467	1006
3	rs114630624	T	C	0.0119284	1006
3	rs73088342	A	C	0.306163	1006
3	rs11710524	C	T	0.0248509	1006
3	rs6783748	A	T	0.306163	1006
3	rs73088350	C	G	0.0815109	1006
3	rs11713926	C	T	0.0904573	1006
3	rs9757079	C	T	0.308151	1006
3	rs3796351	G	C	0.306163	1006
3	rs9878875	T	C	0.306163	1006
3	rs12630819	A	T	0.306163	1006
3	rs12638996	T	C	0.306163	1006
3	rs114139529	G	A	0.0208748	1006
3	rs76119846	G	A	0.0178926	1006
3	rs9867023	T	C	0.306163	1006
3	rs6769931	G	T	0.306163	1006
3	rs6809973	T	C	0.306163	1006
3	rs6769944	G	A	0.306163	1006
3	rs115242042	C	T	0.304175	1006
3	rs11713763	G	A	0.351889	1006
3	rs144398986	T	A	0.0208748	1006
3	rs9820125	A	C	0.306163	1006
3	rs77442348	T	A	0.126243	1006
3	rs9858469	G	A	0.306163	1006
3	rs9820324	A	G	0.306163	1006
3	rs112768159	G	C	0.306163	1006
3	rs28734933	C	T	0.306163	1006
3	rs28501212	A	T	0.306163	1006
3	rs9830353	A	T	0.303181	1006
3	rs9868263	C	T	0.304175	1006
3	rs9868406	C	T	0.303181	1006
3	rs78365485	G	C	0.0367793	1006
3	rs1560332	C	T	0.292247	1006
3	rs6792345	T	C	0.293241	1006
3	rs6792363	T	G	0.293241	1006
3	rs6445565	C	T	0.293241	1006
3	rs6445566	A	G	0.293241	1006
3	rs13319872	A	G	0.293241	1006
3	rs6777975	C	G	0.293241	1006
3	rs9824325	T	C	0.295229	1006
3	rs9828221	T	A	0.295229	1006
3	rs6784207	C	A	0.293241	1006
3	rs6799837	T	G	0.300199	1006
3	rs9861744	G	T	0.699801	1006
3	rs79040185	A	G	0.0397614	1006
3	rs57514626	T	G	0.300199	1006
3	rs61296683	G	C	0.300199	1006
3	rs9867590	C	G	0.300199	1006
3	rs9834111	A	G	0.300199	1006
3	rs9872260	C	T	0.298211	1006
3	rs75993167	C	T	0.0298211	1006
3	rs62254271	C	T	0.0248509	1006
3	rs4687570	C	T	0.698807	1006
3	rs9817467	T	C	0.300199	1006
3	rs9844531	A	G	0.300199	1006
3	rs9845021	A	G	0.300199	1006
3	rs11130341	G	A	0.698807	1006
3	rs79270291	A	G	0.0198807	1006
3	rs116071986	C	A	0.0168986	1006
3	rs1080500	G	A	0.333996	1006
3	rs7615501	G	A	0.624254	1006
3	rs7610701	T	G	0.597416	1006
3	rs6764116	T	C	0.942346	1006
3	rs73087762	A	G	0.119284	1006
3	rs62254272	C	T	0.116302	1006
3	rs62254273	G	A	0.116302	1006
3	rs115657945	C	T	0.0347913	1006
3	rs77321042	A	G	0.026839	1006
3	rs6807359	C	T	0.868787	1006
3	rs11130344	T	C	0.759443	1006
3	rs62254274	A	G	0.117296	1006
3	rs186256105	C	T	0.00795229	1006
3	rs149410425	G	A	0.00894632	1006
3	rs7616077	T	C	0.758449	1006
3	rs1872037	C	T	0.50497	1006
3	rs35292588	G	A	0.16998	1006
3	rs62254276	C	T	0.115308	1006
3	rs62254277	C	G	0.115308	1006
3	rs62254278	G	A	0.115308	1006
3	rs6777221	A	G	0.115308	1006
3	rs13085294	G	A	0.759443	1006
3	rs62254279	G	A	0.115308	1006
3	rs62254280	G	T	0.11332	1006
3	rs2358617	T	C	0.759443	1006
3	rs11130345	A	G	0.759443	1006
3	rs4687706	G	A	0.761431	1006
3	rs6778939	C	T	0.758449	1006
3	rs62254282	C	T	0.12326	1006
3	rs13319192	G	T	0.028827	1006
3	rs9862206	T	C	0.028827	1006
3	rs111501004	C	A	0.028827	1006
3	rs141359357	G	A	0.026839	1006
3	rs57046386	C	T	0.125249	1006
3	rs11924565	C	T	0.873757	1006
3	rs1483185	T	G	0.845924	1006
3	rs1483186	C	T	0.873757	1006
3	rs72967449	C	G	0.0298211	1006
3	rs1483187	A	T	0.874751	1006
3	rs3773733	G	A	0.848907	1006
3	rs35593073	G	A	0.0298211	1006
3	rs3773732	A	G	0.723658	1006
3	rs17233475	A	T	0.140159	1006
3	rs73091417	C	T	0.145129	1006
3	rs750170	G	A	0.846918	1006
3	rs3773731	C	T	0.151093	1006
3	rs11715660	G	A	0.0238569	1006
3	rs115832719	C	T	0.0178926	1006
3	rs76215329	C	T	0.0755467	1006
3	rs11130347	G	A	0.666998	1006
3	rs4687571	T	G	0.695825	1006
3	rs3773729	C	T	0.666998	1006
3	rs3821690	G	A	0.154076	1006
3	rs3773728	G	C	0.66998	1006
3	rs3773727	G	A	0.817097	1006
3	rs3773726	C	T	0.153082	1006
3	rs73091425	C	T	0.146123	1006
3	rs3796256	C	T	0.670974	1006
3	rs6797662	C	T	0.154076	1006
3	rs6775022	G	A	0.15507	1006
3	rs6764111	A	G	0.826044	1006
3	rs3773725	C	G	0.66998	1006
3	rs3773724	G	A	0.154076	1006
3	rs3773723	C	T	0.66998	1006
3	rs6778964	G	A	0.668986	1006
3	rs3821689	T	C	0.671968	1006
3	rs73091435	G	A	0.146123	1006
3	rs1872035	G	T	0.667992	1006
3	rs750528	A	G	0.027833	1006
3	rs750527	G	A	0.972167	1006
3	rs59254509	A	G	0.027833	1006
3	rs56972966	C	T	0.027833	1006
3	rs112724859	C	A	0.144135	1006
3	rs2306570	C	T	0.144135	1006
3	rs2306571	C	G	0.677932	1006
3	rs17052826	C	T	0.144135	1006
3	rs78497294	C	T	0.0248509	1006
3	rs2035451	C	G	0.971173	1006
3	rs2230493	T	C	0.144135	1006
3	rs11130349	C	T	0.827038	1006
3	rs2242305	C	A	0.154076	1006
3	rs7630325	G	A	0.161034	1006
3	rs11130350	A	C	0.672962	1006
3	rs41305600	C	T	0.0129225	1006
3	rs115335149	A	G	0.0139165	1006
3	rs143052840	G	A	0.0775348	1006
3	rs13084863	C	T	0.506958	1006
3	rs2306572	A	G	0.27336	1006
3	rs112611929	C	T	0.0427435	1006
3	rs73076230	C	T	0.0198807	1006
3	rs56406497	G	C	0.00695825	1006
3	rs45513792	G	T	0.0417495	1006
3	rs2230494	G	A	0.286282	1006
3	rs41275531	G	A	0.0417495	1006
3	rs45596236	G	A	0.287276	1006
3	rs11130351	A	G	0.956262	1006
3	rs41315886	C	T	0.0417495	1006
3	rs3773722	G	A	0.750497	1006
3	rs2306574	C	T	0.750497	1006
3	rs7634447	A	C	0.741551	1006
3	rs9847580	C	T	0.140159	1006
3	rs62254318	C	T	0.028827	1006
3	rs57742023	G	A	0.243539	1006
3	rs7643235	T	C	0.611332	1006
3	rs114058530	C	T	0.0238569	1006
3	rs729396	C	T	0.345924	1006
3	rs62254320	C	T	0.258449	1006
3	rs12490555	C	T	0.258449	1006
3	rs12490645	G	A	0.259443	1006
3	rs113577165	T	C	0.0129225	1006
3	rs116786248	G	A	0.0397614	1006
3	rs9845906	C	G	0.782306	1006
3	rs11721257	A	G	0.349901	1006
3	rs11713513	G	A	0.346918	1006
3	rs61395826	C	T	0.213718	1006
3	rs11927161	T	C	0.954274	1006
3	rs12495976	T	C	0.575547	1006
3	rs6764868	T	C	0.954274	1006
3	rs11130355	A	G	0.218688	1006
3	rs13075685	G	C	0.955268	1006
3	rs77045572	A	C	0.00596421	1006
3	rs11919522	A	G	0.385686	1006
3	rs34869734	C	T	0.054672	1006
3	rs114318431	G	T	0.0407555	1006
3	rs73076247	C	T	0.166004	1006
3	rs73076249	C	T	0.166004	1006
3	rs73076251	T	C	0.166004	1006
3	rs11130356	A	G	0.955268	1006
3	rs79843306	G	A	0.0298211	1006
3	rs62254355	G	A	0.205765	1006
3	rs186943973	C	T	0.00994036	1006
3	rs11721183	C	T	0.387674	1006
3	rs13100572	A	G	0.388668	1006
3	rs12152293	T	C	0.350895	1006
3	rs7621983	G	A	0.167992	1006
3	rs2358622	C	A	0.208748	1006
3	rs60520044	T	G	0.220676	1006
3	rs35938538	T	C	0.387674	1006
3	rs11717404	C	T	0.5666	1006
3	rs4687711	C	T	0.955268	1006
3	rs12495066	C	T	0.213718	1006
3	rs6773960	T	C	0.955268	1006
3	rs12637702	C	G	0.166998	1006
3	rs12152497	C	T	0.349901	1006
3	rs4290797	G	A	0.353877	1006
3	rs12152320	A	T	0.5666	1006
3	rs12637819	C	G	0.955268	1006
3	rs4328795	G	T	0.955268	1006
3	rs7426478	C	T	0.219682	1006
3	rs4133174	A	T	0.348907	1006
3	rs4320054	A	G	0.387674	1006
3	rs4133175	C	T	0.349901	1006
3	rs4687712	G	A	0.563618	1006
3	rs2358618	T	C	0.955268	1006
3	rs146221188	G	A	0.00596421	1006
3	rs11707200	C	T	0.0198807	1006
3	rs35416537	A	G	0.219682	1006
3	rs114958302	G	A	0.00894632	1006
3	rs7624336	G	T	0.167992	1006
3	rs35028414	A	G	0.349901	1006
3	rs6769824	A	G	0.220676	1006
3	rs6772648	T	C	0.220676	1006
3	rs6806033	C	T	0.387674	1006
3	rs4687572	G	T	0.387674	1006
3	rs61584438	G	A	0.213718	1006
3	rs11130357	C	A	0.387674	1006
3	rs7620260	A	G	0.387674	1006
3	rs73076265	A	G	0.166998	1006
3	rs6445569	T	C	0.219682	1006
3	rs6764139	C	A	0.387674	1006
3	rs6764476	C	T	0.387674	1006
3	rs34041412	T	A	0.5666	1006
3	rs35209711	A	G	0.567594	1006
3	rs6779976	A	G	0.387674	1006
3	rs113293960	C	T	0.166998	1006
3	rs4687713	C	T	0.219682	1006
3	rs10446474	A	C	0.954274	1006
3	rs183410136	C	T	0.0447316	1006
3	rs7430345	T	C	0.955268	1006
3	rs35029290	G	A	0.388668	1006
3	rs13088187	T	A	0.349901	1006
3	rs55762522	A	G	0.220676	1006
3	rs36031811	G	A	0.388668	1006
3	rs12374008	C	T	0.565606	1006
3	rs12487179	G	A	0.2167	1006
3	rs7635020	T	A	0.956262	1006
3	rs10446475	A	G	0.350895	1006
3	rs6445571	C	T	0.219682	1006
3	rs7641212	T	C	0.362823	1006
3	rs11130358	G	A	0.444334	1006
3	rs73840240	A	C	0.16998	1006
3	rs11130359	C	T	0.466203	1006
3	rs11715417	T	G	0.208748	1006
3	rs7617191	C	T	0.167992	1006
3	rs7628672	A	T	0.167992	1006
3	rs12633545	C	T	0.166998	1006
3	rs148512888	C	T	0.0109344	1006
3	rs6773409	C	G	0.167992	1006
3	rs1979490	G	C	0.167992	1006
3	rs1979491	T	C	0.167992	1006
3	rs1979492	G	A	0.167992	1006
3	rs182648296	G	T	0.00894632	1006
3	rs6789516	A	G	0.167992	1006
3	rs6800557	G	A	0.167992	1006
3	rs80271235	G	A	0.026839	1006
3	rs7647990	G	A	0.210736	1006
3	rs79351215	G	A	0.167992	1006
3	rs77140015	T	C	0.166998	1006
3	rs55852030	G	A	0.463221	1006
3	rs73840242	C	T	0.167992	1006
3	rs66499453	G	A	0.209742	1006
3	rs76875581	G	A	0.00695825	1006
3	rs12632671	G	A	0.0467197	1006
3	rs13093936	C	T	0.181909	1006
3	rs73840245	G	C	0.167992	1006
3	rs3736151	C	T	0.167992	1006
3	rs3163	C	T	0.166998	1006
3	rs3816767	G	A	0.464215	1006
3	rs73840248	T	C	0.167992	1006
3	rs73840249	C	T	0.167992	1006
3	rs7650103	A	G	0.632207	1006
3	rs2279320	T	G	0.167992	1006
3	rs2279321	G	A	0.209742	1006
3	rs2279322	C	T	0.464215	1006
3	rs2279323	G	C	0.167992	1006
3	rs79872280	G	C	0.0159046	1006
3	rs41275535	C	G	0.166998	1006
3	rs11719464	T	C	0.634195	1006
3	rs73840252	C	T	0.167992	1006
3	rs79446544	G	T	0.168986	1006
3	rs7612011	T	C	0.167992	1006
3	rs41275539	G	A	0.166998	1006
3	rs3736153	G	C	0.167992	1006
3	rs3736154	G	A	0.167992	1006
3	rs41275541	T	C	0.167992	1006
3	rs3736156	A	G	0.632207	1006
3	rs4267636	C	T	0.167992	1006
3	rs115714089	G	A	0.00894632	1006
3	rs6793684	G	T	0.167992	1006
3	rs6793773	G	T	0.167992	1006
3	rs6782597	A	G	0.632207	1006
3	rs6787685	T	C	0.167992	1006
3	rs11717767	G	A	0.365805	1006
3	rs11717712	C	T	0.0208748	1006
3	rs1131728	A	G	0.168986	1006
3	rs73840256	T	C	0.167992	1006
3	rs73840258	A	C	0.167992	1006
3	rs7633598	A	C	0.167992	1006
3	rs17234092	C	T	0.251491	1006
3	rs11130362	C	T	0.222664	1006
3	rs728910	T	C	0.167992	1006
3	rs735940	C	T	0.166998	1006
3	rs2242300	C	A	0.167992	1006
3	rs2242301	G	A	0.465209	1006
3	rs2242302	G	A	0.167992	1006
3	rs56058589	C	T	0.167992	1006
3	rs75532359	T	C	0.00596421	1006
3	rs114030816	G	C	0.0477137	1006
3	rs60084328	C	T	0.167992	1006
3	rs78546244	C	T	0.00695825	1006
3	rs34107310	C	T	0.467197	1006
3	rs35794580	C	A	0.467197	1006
3	rs55646281	A	C	0.167992	1006
3	rs13074156	G	A	0.467197	1006
3	rs3773739	A	G	0.635189	1006
3	rs73840274	T	C	0.167992	1006
3	rs3773740	T	C	0.467197	1006
3	rs1051485	T	C	0.167992	1006
3	rs1051483	G	A	0.167992	1006
3	rs2242304	T	C	0.167992	1006
3	rs2035450	T	C	0.633201	1006
3	rs73840276	G	A	0.167992	1006
3	rs58110216	A	G	0.167992	1006
3	rs60499054	G	A	0.465209	1006
3	rs56998997	T	A	0.167992	1006
3	rs4687715	G	A	0.365805	1006
3	rs3773741	G	C	0.167992	1006
3	rs3773742	A	T	0.167992	1006
3	rs3773743	G	T	0.168986	1006
3	rs12629909	T	C	0.168986	1006
3	rs3773744	T	C	0.633201	1006
3	rs3773745	A	G	0.633201	1006
3	rs3773746	G	C	0.167992	1006
3	rs3821691	G	A	0.167992	1006
3	rs6768738	G	C	0.167992	1006
3	rs2884495	T	C	0.465209	1006
3	rs2358621	A	C	0.465209	1006
3	rs12633000	A	C	0.167992	1006
3	rs12633001	A	G	0.167992	1006
3	rs115990971	A	G	0.026839	1006
3	rs111716390	T	C	0.167992	1006
3	rs3821692	G	A	0.167992	1006
3	rs3773747	T	C	0.535785	1006
3	rs62255988	G	A	0.382704	1006
3	rs12629312	G	A	0.204771	1006
3	rs7628245	C	T	0.194831	1006
3	rs28758191	G	A	0.581511	1006
3	rs9284890	T	C	0.450298	1006
3	rs10212420	A	C	0.17992	1006
3	rs2306569	T	C	0.337972	1006
3	rs9820968	C	G	0.429423	1006
3	rs62255989	C	T	0.247515	1006
3	rs62255990	G	A	0.177932	1006
3	rs142429124	G	A	0.0109344	1006
3	rs12487632	C	T	0.583499	1006
3	rs9864057	A	G	0.749503	1006
3	rs41275543	G	A	0.255467	1006
3	rs9827244	G	A	0.178926	1006
3	rs968702	G	C	0.177932	1006
3	rs79987882	A	G	0.17495	1006
3	rs7610113	T	C	0.767396	1006
3	rs7640493	C	T	0.177932	1006
3	rs73840299	C	T	0.131213	1006
3	rs4687716	G	A	0.337972	1006
3	rs7356056	C	T	0.177932	1006
3	rs77351539	G	C	0.131213	1006
3	rs9858133	G	T	0.177932	1006
3	rs62255992	A	C	0.132207	1006
3	rs9858049	C	T	0.132207	1006
3	rs79453591	C	A	0.0437376	1006
3	rs12493802	C	T	0.590457	1006
3	rs9820979	A	G	0.766402	1006
3	rs12054426	T	C	0.17495	1006
3	rs7646760	C	A	0.767396	1006
3	rs62255993	G	C	0.251491	1006
3	rs12485313	T	G	0.764414	1006
3	rs12494824	C	T	0.337972	1006
3	rs146625073	C	A	0.0437376	1006
3	rs62255994	C	T	0.251491	1006
3	rs62255995	A	G	0.131213	1006
3	rs62255996	A	G	0.131213	1006
3	rs7627444	G	C	0.589463	1006
3	rs7617474	A	G	0.764414	1006
3	rs62255999	C	T	0.251491	1006
3	rs62256000	C	T	0.251491	1006
3	rs62256001	A	G	0.130219	1006
3	rs7630632	G	T	0.589463	1006
3	rs7625237	T	C	0.722664	1006
3	rs9879195	C	G	0.269384	1006
3	rs41332244	C	T	0.0447316	1006
3	rs4687717	T	C	0.615308	1006
3	rs4687718	A	G	0.863817	1006
3	rs11720625	C	G	0.592445	1006
3	rs62256002	T	C	0.131213	1006
3	rs62256003	A	T	0.250497	1006
3	rs10433617	C	T	0.250497	1006
3	rs10433618	C	A	0.250497	1006
3	rs59145995	T	A	0.250497	1006
3	rs35495179	G	C	0.338966	1006
3	rs77000231	G	T	0.0188867	1006
3	rs111409997	C	T	0.0596421	1006
3	rs9826552	G	A	0.254473	1006
3	rs9846315	T	A	0.255467	1006
3	rs9850440	T	C	0.253479	1006
3	rs9830594	C	T	0.257455	1006
3	rs141078441	C	T	0.17495	1006
3	rs143610409	C	A	0.0387674	1006
3	rs9830895	C	T	0.252485	1006
3	rs115942480	T	C	0.00695825	1006
3	rs13101181	G	A	0.341948	1006
3	rs13059189	G	A	0.33996	1006
3	rs7633966	T	G	0.416501	1006
3	rs62256006	G	A	0.164016	1006
3	rs147254549	G	C	0.0457256	1006
3	rs17030933	C	G	0.246521	1006
3	rs17030934	G	A	0.246521	1006
3	rs77948234	C	T	0.355865	1006
3	rs58558806	T	C	0.246521	1006
3	rs11130365	C	T	0.357853	1006
3	rs7648309	G	A	0.355865	1006
3	rs4687573	C	T	0.355865	1006
3	rs113213168	A	T	0.0357853	1006
3	rs114543503	C	T	0.0139165	1006
3	rs147318097	C	T	0.0119284	1006
3	rs11130367	G	A	0.353877	1006
3	rs7637934	G	T	0.76839	1006
3	rs12490667	G	A	0.353877	1006
3	rs17052957	T	G	0.771372	1006
3	rs34774173	G	C	0.353877	1006
3	rs7622159	C	T	0.247515	1006
3	rs78333235	G	A	0.027833	1006
3	rs114137846	G	A	0.0129225	1006
3	rs931254	T	C	0.771372	1006
3	rs62256009	C	T	0.246521	1006
3	rs9856552	C	T	0.771372	1006
3	rs143328751	T	G	0.00695825	1006
3	rs150938555	G	A	0.0159046	1006
3	rs62256010	C	T	0.166004	1006
3	rs9854669	G	A	0.413519	1006
3	rs12630183	A	C	0.167992	1006
3	rs62256043	C	T	0.244533	1006
3	rs62256044	G	A	0.166998	1006
3	rs143804589	A	G	0.0467197	1006
3	rs115659375	G	A	0.0139165	1006
3	rs62256046	C	T	0.167992	1006
3	rs112079842	G	A	0.0606362	1006
3	rs62256047	T	G	0.167992	1006
3	rs17234771	G	A	0.244533	1006
3	rs62256049	T	G	0.245527	1006
3	rs62256050	C	T	0.247515	1006
3	rs9821134	A	G	0.168986	1006
3	rs141713565	C	T	0.00298211	1006
3	rs146479133	C	T	0.0109344	1006
3	rs4687720	G	A	0.348907	1006
3	rs7620395	A	C	0.765408	1006
3	rs115821654	T	C	0.0526839	1006
3	rs62256051	C	T	0.166004	1006
3	rs6798771	C	T	0.347913	1006
3	rs56654807	C	G	0.247515	1006
3	rs111867709	C	G	0.247515	1006
3	rs62256053	G	T	0.245527	1006
3	rs112621763	C	T	0.0318091	1006
3	rs56125165	C	T	0.16501	1006
3	rs3209045	G	A	0.16501	1006
3	rs11551405	C	A	0.245527	1006
3	rs1108506	C	G	0.248509	1006
3	rs6792874	T	C	0.414513	1006
3	rs9628	A	C	0.415507	1006
3	rs62256054	G	C	0.166998	1006
3	rs2279319	T	C	0.414513	1006
3	rs150683469	G	C	0.0357853	1006
3	rs3732834	A	G	0.651093	1006
3	rs13063111	C	A	0.775348	1006
3	rs34366563	A	G	0.026839	1006
3	rs73080266	G	A	0.246521	1006
3	rs62256057	C	T	0.413519	1006
3	rs145466817	G	A	0.0109344	1006
3	rs17307289	A	C	0.415507	1006
3	rs73080271	C	G	0.246521	1006
3	rs7643417	A	G	0.414513	1006
3	rs13097864	C	T	0.0616302	1006
3	rs115362685	G	A	0.0109344	1006
3	rs62256059	C	T	0.415507	1006
3	rs79009555	A	G	0.0596421	1006
3	rs113082627	G	A	0.0337972	1006
3	rs13062474	C	T	0.347913	1006
3	rs73080273	T	C	0.247515	1006
3	rs10461029	A	G	0.413519	1006
3	rs7641238	T	C	0.762425	1006
3	rs7649323	G	C	0.347913	1006
3	rs34799308	G	A	0.347913	1006
3	rs141710077	C	T	0.00596421	1006
3	rs62256961	C	T	0.16501	1006
3	rs6804620	A	G	0.763419	1006
3	rs2170675	G	T	0.762425	1006
3	rs78565081	A	C	0.0139165	1006
3	rs79648456	C	T	0.0457256	1006
3	rs74513657	A	G	0.0457256	1006
3	rs62256962	G	A	0.247515	1006
3	rs35734433	T	C	0.0596421	1006
3	rs13100097	T	C	0.763419	1006
3	rs183912120	T	C	0.00497018	1006
3	rs12637463	G	T	0.762425	1006
3	rs112929530	C	G	0.0347913	1006
3	rs111237929	T	G	0.0347913	1006
3	rs62256963	C	A	0.0934394	1006
3	rs2358619	T	C	0.763419	1006
3	rs62256964	T	G	0.248509	1006
3	rs116343156	A	G	0.0129225	1006
3	rs17307574	T	C	0.414513	1006
3	rs62256965	A	G	0.247515	1006
3	rs139222547	G	A	0.00994036	1006
3	rs79550721	C	G	0.16501	1006
3	rs111403831	T	C	0.247515	1006
3	rs7374211	G	A	0.234592	1006
3	rs73080295	C	T	0.248509	1006
3	rs147367101	G	A	0.0159046	1006
3	rs144478877	A	T	0.00596421	1006
3	rs62256966	T	C	0.247515	1006
3	rs1001222	G	A	0.347913	1006
3	rs147660324	G	A	0.0188867	1006
3	rs141424904	C	G	0.0457256	1006
3	rs62256967	C	T	0.16501	1006
3	rs62256968	G	A	0.246521	1006
3	rs4404439	C	T	0.763419	1006
3	rs150636862	C	A	0.16501	1006
3	rs6806814	G	C	0.763419	1006
3	rs77413676	T	C	0.16501	1006
3	rs62256969	G	A	0.246521	1006
3	rs58144216	A	G	0.412525	1006
3	rs116373021	A	T	0.0129225	1006
3	rs922958	A	G	0.763419	1006
3	rs4687723	T	C	0.763419	1006
3	rs146132149	C	T	0.0347913	1006
3	rs181969965	T	C	0.00894632	1006
3	rs62256971	G	T	0.16501	1006
3	rs77403204	C	T	0.348907	1006
3	rs62257004	A	G	0.247515	1006
3	rs6445576	C	T	0.763419	1006
3	rs73082274	A	T	0.246521	1006
3	rs11707463	A	G	0.348907	1006
3	rs11705809	T	C	0.348907	1006
3	rs114216740	A	G	0.0248509	1006
3	rs62257005	C	T	0.16501	1006
3	rs114821414	C	T	0.00795229	1006
3	rs115452987	G	C	0.0357853	1006
3	rs148543803	C	T	0.0159046	1006
3	rs75135222	T	C	0.0437376	1006
3	rs115002913	C	T	0.0258449	1006
3	rs62257007	G	A	0.246521	1006
3	rs6804517	A	G	0.764414	1006
3	rs62257008	G	A	0.16501	1006
3	rs149693920	C	T	0.054672	1006
3	rs78177413	C	T	0.246521	1006
3	rs13082092	T	G	0.348907	1006
3	rs12629138	G	T	0.0457256	1006
3	rs687346	T	C	0.126243	1006
3	rs142024822	A	G	0.0168986	1006
3	rs62257009	T	C	0.246521	1006
3	rs1038395	C	T	0.763419	1006
3	rs7649934	T	C	0.763419	1006
3	rs12631287	G	A	0.413519	1006
3	rs188794242	G	A	0.00497018	1006
3	rs12491493	T	G	0.763419	1006
3	rs13077680	G	C	0.148111	1006
3	rs6795127	C	T	0.349901	1006
3	rs74433231	C	G	0.148111	1006
3	rs2029213	C	T	0.348907	1006
3	rs9812118	T	C	0.348907	1006
3	rs62257011	G	C	0.246521	1006
3	rs62257012	G	A	0.763419	1006
3	rs62257013	C	T	0.247515	1006
3	rs4687576	T	C	0.348907	1006
3	rs6766141	C	T	0.348907	1006
3	rs112688051	A	G	0.246521	1006
3	rs148707300	C	T	0.16501	1006
3	rs60287116	C	T	0.348907	1006
3	rs35536048	C	G	0.348907	1006
3	rs73082290	C	A	0.0198807	1006
3	rs187490398	C	G	0.00695825	1006
3	rs9942027	C	T	0.348907	1006
3	rs12633047	C	T	0.0497018	1006
3	rs2129011	T	A	0.763419	1006
3	rs2358734	T	C	0.763419	1006
3	rs78770788	A	T	0.253479	1006
3	rs11714096	G	C	0.348907	1006
3	rs62257014	T	A	0.246521	1006
3	rs62257015	G	A	0.246521	1006
3	rs2884525	T	C	0.763419	1006
3	rs11719367	T	G	0.763419	1006
3	rs10510763	C	T	0.166004	1006
3	rs79193219	G	A	0.348907	1006
3	rs62257016	T	G	0.248509	1006
3	rs17235667	C	A	0.248509	1006
3	rs80098423	G	A	0.00894632	1006
3	rs13090627	C	T	0.348907	1006
3	rs76785074	G	C	0.114314	1006
3	rs17235681	A	C	0.0626243	1006
3	rs62257024	C	G	0.248509	1006
3	rs4687724	C	T	0.511928	1006
3	rs4687725	C	T	0.348907	1006
3	rs73084304	C	G	0.0298211	1006
3	rs111562056	T	C	0.248509	1006
3	rs6445579	A	G	0.763419	1006
3	rs76313422	G	A	0.0675944	1006
3	rs62257025	T	C	0.248509	1006
3	rs752859	T	C	0.763419	1006
3	rs56235602	C	A	0.0198807	1006
3	rs146893476	T	G	0.00596421	1006
3	rs1483986	C	T	0.510934	1006
3	rs79680238	C	T	0.0377734	1006
3	rs2171292	T	C	0.763419	1006
3	rs12053905	G	A	0.252485	1006
3	rs7631463	G	A	0.252485	1006
3	rs4687726	A	G	0.763419	1006
3	rs114913845	T	G	0.0248509	1006
3	rs4687727	G	T	0.512922	1006
3	rs6780100	T	C	0.249503	1006
3	rs71301827	T	C	0.345924	1006
3	rs6783810	T	C	0.512922	1006
3	rs114231351	T	A	0.0735586	1006
3	rs34636653	C	G	0.512922	1006
3	rs59064949	C	T	0.246521	1006
3	rs6445580	A	G	0.763419	1006
3	rs6790961	A	G	0.763419	1006
3	rs76497270	C	G	0.512922	1006
3	rs35777100	C	T	0.512922	1006
3	rs62252815	A	G	0.0785288	1006
3	rs10433551	G	A	0.130219	1006
3	rs137907521	C	T	0.0357853	1006
3	rs149044598	A	G	0.0357853	1006
3	rs187905213	G	A	0.00695825	1006
3	rs4370021	A	G	0.763419	1006
3	rs62252817	T	G	0.246521	1006
3	rs4687728	T	C	0.763419	1006
3	rs495024	G	A	0.765408	1006
3	rs62252818	T	C	0.243539	1006
3	rs151145762	A	C	0.00695825	1006
3	rs7653192	T	C	0.763419	1006
3	rs11716719	G	C	0.763419	1006
3	rs6805246	C	T	0.282306	1006
3	rs62252819	A	T	0.279324	1006
3	rs13088228	G	A	0.481113	1006
3	rs10452033	G	A	0.2167	1006
3	rs76616678	A	T	0.0367793	1006
3	rs542739	C	T	0.765408	1006
3	rs608439	G	C	0.765408	1006
3	rs145213902	C	T	0.0377734	1006
3	rs111842465	T	G	0.0964215	1006
3	rs545580	T	G	0.446322	1006
3	rs550043	A	G	0.105368	1006
3	rs6772435	G	T	0.32008	1006
3	rs13080668	T	C	0.296223	1006
3	rs4687578	A	G	0.765408	1006
3	rs9832685	T	C	0.322068	1006
3	rs111982009	A	G	0.0954274	1006
3	rs674628	G	A	0.470179	1006
3	rs73084328	T	G	0.32008	1006
3	rs6774544	A	G	0.321074	1006
3	rs188711820	G	T	0.00497018	1006
3	rs6781107	T	G	0.363817	1006
3	rs62250760	C	T	0.364811	1006
3	rs9831958	T	C	0.363817	1006
3	rs6776147	C	T	0.363817	1006
3	rs17053054	G	A	0.0427435	1006
3	rs62250762	A	T	0.32008	1006
3	rs6776350	C	T	0.363817	1006
3	rs6791868	A	T	0.363817	1006
3	rs6776943	A	G	0.363817	1006
3	rs28363804	C	A	0.105368	1006
3	rs4687729	T	C	0.874751	1006
3	rs552345	C	T	0.0437376	1006
3	rs13318484	G	T	0.321074	1006
3	rs660746	T	G	0.222664	1006
3	rs147178897	T	G	0.00894632	1006
3	rs2358739	C	G	0.529821	1006
3	rs116511141	G	A	0.0198807	1006
3	rs2358740	G	T	0.307157	1006
3	rs483958	G	C	0.524851	1006
3	rs484723	G	C	0.524851	1006
3	rs3102231	T	C	0.894632	1006
3	rs13314396	A	G	0.364811	1006
3	rs13321516	G	T	0.364811	1006
3	rs2129010	G	T	0.317097	1006
3	rs546804	A	C	0.956262	1006
3	rs12493165	G	A	0.0119284	1006
3	rs1531876	A	G	0.657058	1006
3	rs11130368	T	C	0.0119284	1006
3	rs552486	A	G	0.213718	1006
3	rs681751	T	G	0.888668	1006
3	rs562351	G	T	0.223658	1006
3	rs80048009	T	G	0.0149105	1006
3	rs80137279	C	T	0.0139165	1006
3	rs6763806	G	C	0.378728	1006
3	rs9842441	C	A	0.316103	1006
3	rs77998128	C	A	0.0139165	1006
3	rs7637478	C	G	0.316103	1006
3	rs9852695	G	A	0.377734	1006
3	rs729660	G	T	0.0636183	1006
3	rs76286811	G	T	0.0477137	1006
3	rs7614722	C	T	0.317097	1006
3	rs114718455	A	G	0.0198807	1006
3	rs113708449	G	A	0.0298211	1006
3	rs62250804	G	A	0.317097	1006
3	rs17308399	C	T	0.316103	1006
3	rs62250805	G	A	0.316103	1006
3	rs667217	C	T	0.222664	1006
3	rs62250806	G	A	0.0328032	1006
3	rs112068626	A	G	0.0487078	1006
3	rs138925125	A	G	0.0357853	1006
3	rs664030	C	T	0.222664	1006
3	rs9880156	G	A	0.378728	1006
3	rs9880167	G	A	0.316103	1006
3	rs7638575	A	G	0.378728	1006
3	rs7641028	A	C	0.317097	1006
3	rs511963	A	G	0.262425	1006
3	rs9311499	A	C	0.322068	1006
3	rs6766913	G	A	0.0198807	1006
3	rs516362	G	A	0.600398	1006
3	rs793196	G	A	0.263419	1006
3	rs793197	A	G	0.215706	1006
3	rs580419	G	A	0.263419	1006
3	rs7640606	A	G	0.324056	1006
3	rs7650885	G	T	0.324056	1006
3	rs79989571	T	C	0.0477137	1006
3	rs77295594	T	A	0.0139165	1006
3	rs62250807	T	C	0.323062	1006
3	rs9799015	T	C	0.272366	1006
3	rs793199	A	G	0.0437376	1006
3	rs12487086	G	T	0.0139165	1006
3	rs4302375	T	G	0.586481	1006
3	rs582001	G	A	0.263419	1006
3	rs143071453	C	G	0.0139165	1006
3	rs114588747	G	C	0.0139165	1006
3	rs3111308	C	G	0.215706	1006
3	rs9875016	T	A	0.323062	1006
3	rs9817570	A	T	0.323062	1006
3	rs647206	G	T	0.215706	1006
3	rs145069723	G	A	0.0477137	1006
3	rs537160726	A	G	0.00795229	1006
3	rs141961092	A	T	0.323062	1006
3	rs57552159	G	A	0.263419	1006
3	rs144964885	C	G	0.0139165	1006
3	rs149052826	A	G	0.0437376	1006
3	rs74549437	T	C	0.0139165	1006
3	rs587871	G	C	0.586481	1006
3	rs554326	C	T	0.2167	1006
3	rs551551	C	T	0.586481	1006
3	rs9876191	G	A	0.323062	1006
3	rs116044748	A	G	0.0139165	1006
3	rs9821840	T	A	0.323062	1006
3	rs75047605	G	A	0.0139165	1006
3	rs113164865	C	T	0.0467197	1006
3	rs2930177	G	A	0.2167	1006
3	rs9881928	C	T	0.323062	1006
3	rs17236437	A	G	0.322068	1006
3	rs78275950	A	G	0.0437376	1006
3	rs141836121	G	A	0.00497018	1006
3	rs587785	A	G	0.600398	1006
3	rs17308707	C	T	0.0337972	1006
3	rs17053078	A	G	0.0139165	1006
3	rs10510764	C	G	0.0139165	1006
3	rs17053081	T	C	0.0139165	1006
3	rs681320	A	C	0.218688	1006
3	rs77047703	A	G	0.0606362	1006
3	rs28481733	T	C	0.0139165	1006
3	rs531193	A	G	0.589463	1006
3	rs28703682	G	A	0.400596	1006
3	rs2930176	G	A	0.532803	1006
3	rs150756442	A	G	0.0238569	1006
3	rs79954112	G	A	0.0238569	1006
3	rs7623859	A	G	0.054672	1006
3	rs12491071	A	G	0.0139165	1006
3	rs12488068	T	C	0.0149105	1006
3	rs9830114	T	C	0.0467197	1006
3	rs578318	A	G	0.559642	1006
3	rs144241539	T	C	0.0308151	1006
3	rs75464395	C	T	0.0139165	1006
3	rs76011939	T	A	0.0139165	1006
3	rs555480	G	T	0.558648	1006
3	rs12492748	C	T	0.0139165	1006
3	rs523094	C	T	0.558648	1006
3	rs2101397	A	G	0.512922	1006
3	rs150668681	C	G	0.0139165	1006
3	rs147463760	C	A	0.00894632	1006
3	rs187333818	T	G	0.0974155	1006
3	rs145226981	G	T	0.2833	1006
3	rs576359	C	T	0.9334	1006
3	rs181936308	A	G	0.0119284	1006
3	rs142179178	G	A	0.0139165	1006
3	rs147492926	G	C	0.340954	1006
3	rs1087083	T	C	0.599404	1006
3	rs111863483	G	A	0.932406	1006
3	rs112052181	G	A	0.575547	1006
3	rs2965048	G	T	0.560636	1006
3	rs2930173	G	T	0.9334	1006
3	rs4026181	A	G	0.9334	1006
3	rs11715213	C	A	0.357853	1006
3	rs78260752	C	T	0.0298211	1006
3	rs76892032	A	G	0.0139165	1006
3	rs658071	C	T	0.9334	1006
3	rs562331	T	C	0.585487	1006
3	rs78830637	T	G	0.0407555	1006
3	rs9870685	G	A	0.0457256	1006
3	rs189154576	A	G	0.00695825	1006
3	rs793202	G	A	0.550696	1006
3	rs76316948	G	C	0.00994036	1006
3	rs611914	G	A	0.0437376	1006
3	rs312475	A	G	0.306163	1006
3	rs189987894	G	C	0.00596421	1006
3	rs312476	G	T	0.246521	1006
3	rs75313248	T	C	0.0139165	1006
3	rs312477	G	A	0.228628	1006
3	rs9841726	T	C	0.0685885	1006
3	rs34016406	A	G	0.0159046	1006
3	rs312478	C	T	0.384692	1006
3	rs76244613	G	A	0.054672	1006
3	rs76011644	A	G	0.0129225	1006
3	rs17731715	A	G	0.054672	1006
3	rs142279160	G	C	0.00894632	1006
3	rs79384749	C	A	0.0139165	1006
3	rs79460967	T	C	0.054672	1006
3	rs17731739	G	A	0.054672	1006
3	rs114341624	T	C	0.0198807	1006
3	rs998411	G	A	0.340954	1006
3	rs7630080	A	G	0.0695825	1006
3	rs74580987	A	G	0.0536779	1006
3	rs1264098	T	G	0.340954	1006
3	rs2884712	A	G	0.0685885	1006
3	rs312482	A	T	0.511928	1006
3	rs312483	G	A	0.280318	1006
3	rs112711324	T	C	0.00695825	1006
3	rs113481501	C	T	0.05666	1006
3	rs4432635	G	A	0.0139165	1006
3	rs75565713	C	T	0.05666	1006
3	rs78915713	T	C	0.05666	1006
3	rs312484	A	G	0.576541	1006
3	rs3755815	T	G	0.277336	1006
3	rs3755816	G	C	0.0139165	1006
3	rs312479	T	A	0.920477	1006
3	rs312480	T	C	0.912525	1006
3	rs3774414	C	T	0.333996	1006
3	rs80121202	G	A	0.05666	1006
3	rs219847	A	G	0.577535	1006
3	rs36029422	C	T	0.277336	1006
3	rs80320456	G	A	0.0447316	1006
3	rs11926234	C	T	0.192843	1006
3	rs17788344	A	T	0.276342	1006
3	rs17731913	T	C	0.05666	1006
3	rs73084382	A	T	0.0646123	1006
3	rs6763768	T	C	0.333996	1006
3	rs3774417	A	T	0.277336	1006
3	rs35280126	C	T	0.333002	1006
3	rs312485	A	G	0.924453	1006
3	rs55937644	G	A	0.0328032	1006
3	rs76691401	A	C	0.0188867	1006
3	rs3821842	A	T	0.32008	1006
3	rs312486	G	C	0.777336	1006
3	rs3774419	G	A	0.239563	1006
3	rs312487	T	C	0.486083	1006
3	rs114983457	A	G	0.0397614	1006
3	rs59968724	C	G	0.0357853	1006
3	rs56755560	G	A	0.0487078	1006
3	rs3774421	G	A	0.27833	1006
3	rs79853140	A	G	0.280318	1006
3	rs113835384	C	T	0.0487078	1006
3	rs72957271	C	T	0.0188867	1006
3	rs312481	A	G	0.774354	1006
3	rs62250859	A	G	0.0387674	1006
3	rs3774423	C	T	0.0487078	1006
3	rs740757	T	C	0.774354	1006
3	rs35593046	G	T	0.239563	1006
3	rs143243910	C	T	0.0228628	1006
3	rs114094549	A	G	0.27833	1006
3	rs62251862	T	C	0.27833	1006
3	rs116680290	G	T	0.0298211	1006
3	rs17788662	G	T	0.27833	1006
3	rs73084391	G	A	0.0208748	1006
3	rs114841291	G	A	0.0387674	1006
3	rs149733027	G	A	0.0129225	1006
3	rs73840111	A	G	0.328032	1006
3	rs979220	T	C	0.242545	1006
3	rs3774424	G	T	0.279324	1006
3	rs116139747	A	C	0.0397614	1006
3	rs3821843	G	A	0.689861	1006
3	rs3774425	G	A	0.292247	1006
3	rs3774426	C	T	0.390656	1006
3	rs62251864	A	G	0.245527	1006
3	rs9311502	T	C	0.252485	1006
3	rs12629517	A	G	0.514911	1006
3	rs35555534	T	C	0.154076	1006
3	rs6777794	T	G	0.513917	1006
3	rs6777870	T	C	0.513917	1006
3	rs6445583	G	A	0.754473	1006
3	rs72957281	T	C	0.246521	1006
3	rs3774428	G	T	0.244533	1006
3	rs115633166	A	G	0.0139165	1006
3	rs3774430	A	G	0.0357853	1006
3	rs73084400	C	T	0.027833	1006
3	rs1547951	A	C	0.308151	1006
3	rs1547950	T	C	0.462227	1006
3	rs1547949	T	C	0.305169	1006
3	rs59422128	C	A	0.255467	1006
3	rs9865394	G	A	0.00894632	1006
3	rs59512909	G	A	0.310139	1006
3	rs114784078	G	A	0.0109344	1006
3	rs35131285	G	A	0.356859	1006
3	rs33999362	A	G	0.408549	1006
3	rs1008339	G	C	0.774354	1006
3	rs67016154	C	A	0.0497018	1006
3	rs144347383	C	T	0.0188867	1006
3	rs13078747	T	C	0.50994	1006
3	rs55828852	C	G	0.317097	1006
3	rs143840518	C	A	0.0109344	1006
3	rs6809008	G	A	0.0258449	1006
3	rs34106488	A	G	0.50994	1006
3	rs740756	A	G	0.315109	1006
3	rs758603	A	C	0.776342	1006
3	rs11709630	G	T	0.635189	1006
3	rs62251868	C	T	0.259443	1006
3	rs12715461	A	G	0.777336	1006
3	rs35306382	C	A	0.152087	1006
3	rs3774439	T	A	0.260437	1006
3	rs17053168	T	G	0.264414	1006
3	rs3774440	T	C	0.258449	1006
3	rs6764908	T	C	0.259443	1006
3	rs3821846	A	G	0.317097	1006
3	rs3774441	C	T	0.267396	1006
3	rs76431568	T	G	0.0159046	1006
3	rs3821847	G	A	0.249503	1006
3	rs991818	C	T	0.356859	1006
3	rs67495732	A	G	0.157058	1006
3	rs150815341	A	G	0.0188867	1006
3	rs3774446	T	G	0.450298	1006
3	rs62251869	G	A	0.311133	1006
3	rs62251870	G	A	0.260437	1006
3	rs7634679	T	C	0.776342	1006
3	rs116307453	C	T	0.0159046	1006
3	rs115642044	C	T	0.0188867	1006
3	rs2359453	G	A	0.771372	1006
3	rs1074235	T	G	0.316103	1006
3	rs114010458	G	A	0.0387674	1006
3	rs56021416	A	C	0.512922	1006
3	rs62251903	A	C	0.260437	1006
3	rs62251904	A	T	0.260437	1006
3	rs186780696	C	T	0.0139165	1006
3	rs75442482	C	T	0.0397614	1006
3	rs13100574	A	G	0.152087	1006
3	rs10049492	A	G	0.470179	1006
3	rs75840374	G	A	0.314115	1006
3	rs62251905	G	A	0.317097	1006
3	rs807191	A	C	0.775348	1006
3	rs807190	C	T	0.469185	1006
3	rs807189	T	C	0.803181	1006
3	rs11715993	T	C	0.417495	1006
3	rs17053186	C	T	0.166998	1006
3	rs7612148	G	C	0.508946	1006
3	rs115236652	C	T	0.0228628	1006
```
