## Supplementary material for "Characterization of shared and ancestry-specific signals driving complex traits using multi-ancestry fine-mapping": s1_ref.bim

```
3	rs34789050	0	51790029	G	A
3	rs1846085	0	51790250	C	A
3	rs35217875	0	51790343	G	A
3	rs111446776	0	51791676	A	G
3	rs75061884	0	51792951	G	A
3	rs62259687	0	51797114	C	T
3	rs73080676	0	51797255	C	T
3	rs142940455	0	51801048	C	T
3	rs115262152	0	51801308	C	T
3	rs58616022	0	51802431	G	A
3	rs12330652	0	51802912	A	G
3	rs62259688	0	51803178	A	G
3	rs73834281	0	51805227	A	G
3	rs937406	0	51806522	G	A
3	rs60087403	0	51807783	C	T
3	rs115310313	0	51811751	G	A
3	rs56181739	0	51811755	G	A
3	rs181792577	0	51811872	C	T
3	rs13092298	0	51811944	A	G
3	rs11130296	0	51812952	C	T
3	rs73080680	0	51813018	G	A
3	rs115176811	0	51814805	A	T
3	rs1476290	0	51815687	C	A
3	rs73080682	0	51816109	T	G
3	rs75757400	0	51816708	C	A
3	rs12493496	0	51816859	T	C
3	rs1605066	0	51817323	G	A
3	rs1605067	0	51817952	T	C
3	rs150944138	0	51818924	A	G
3	rs149443527	0	51821106	C	T
3	rs113896921	0	51821181	T	C
3	rs62259689	0	51821373	G	A
3	rs73080683	0	51827942	G	A
3	rs140642246	0	51828635	A	G
3	rs115946466	0	51830565	T	G
3	rs74776103	0	51834238	C	T
3	rs150530408	0	51834543	G	C
3	rs57173447	0	51836452	A	G
3	rs141014533	0	51836494	G	A
3	rs62259691	0	51837591	A	C
3	rs9836804	0	51837850	T	C
3	rs116808308	0	51838097	T	C
3	rs1505404	0	51839619	C	G
3	rs78099181	0	51839751	C	T
3	rs111787032	0	51841407	C	T
3	rs61257131	0	51844271	G	T
3	rs71297377	0	51845410	C	T
3	rs55886133	0	51846359	G	A
3	rs7634751	0	51846733	G	C
3	rs62259692	0	51847709	G	A
3	rs73834762	0	51848716	C	G
3	rs73834763	0	51849330	T	C
3	rs6809548	0	51849876	C	T
3	rs75633903	0	51850334	T	G
3	rs75585027	0	51850335	C	G
3	rs9857964	0	51850642	G	A
3	rs28451928	0	51851572	T	C
3	rs6798914	0	51852154	C	G
3	rs6795953	0	51853862	G	A
3	rs74416905	0	51853915	G	A
3	rs55777008	0	51854377	C	G
3	rs73834764	0	51854767	C	T
3	rs6768073	0	51854970	T	C
3	rs139890847	0	51855099	C	T
3	rs12631654	0	51855116	T	C
3	rs9828077	0	51855143	T	C
3	rs55804132	0	51855734	C	G
3	rs73834765	0	51857817	C	A
3	rs145507612	0	51857851	T	C
3	rs56204016	0	51858026	A	G
3	rs55894445	0	51858762	C	T
3	rs60818362	0	51858914	G	T
3	rs6782139	0	51859830	A	C
3	rs146512615	0	51859852	G	A
3	rs12639503	0	51860817	G	A
3	rs6802583	0	51861947	A	G
3	rs6802680	0	51862065	A	G
3	rs6798175	0	51862276	C	G
3	rs6805941	0	51862458	T	C
3	rs76998544	0	51862761	C	T
3	rs75800791	0	51863322	G	A
3	rs6795223	0	51863926	G	T
3	rs9866552	0	51864849	A	G
3	rs6763197	0	51866282	C	G
3	rs6805324	0	51867010	G	A
3	rs55891323	0	51868324	G	T
3	rs9826967	0	51869502	C	G
3	rs28481670	0	51869922	T	G
3	rs9869265	0	51870221	A	G
3	rs76611549	0	51870783	C	T
3	rs73834766	0	51871068	C	G
3	rs6762083	0	51871154	C	T
3	rs6762371	0	51871405	C	T
3	rs144319860	0	51871763	C	T
3	rs73834767	0	51872769	G	T
3	rs113995559	0	51873030	A	G
3	rs9853511	0	51874275	G	A
3	rs16943	0	51874679	C	T
3	rs73834768	0	51874861	C	A
3	rs56379949	0	51875365	A	G
3	rs56054335	0	51875505	T	C
3	rs59578159	0	51875690	C	T
3	rs57269235	0	51876165	C	T
3	rs56998832	0	51876204	G	A
3	rs56285190	0	51876208	G	A
3	rs190322592	0	51877988	A	G
3	rs59215394	0	51878309	T	G
3	rs9840833	0	51878811	T	C
3	rs7639080	0	51879279	A	G
3	rs73838706	0	51879312	T	G
3	rs9846102	0	51879687	T	C
3	rs7623760	0	51880554	C	T
3	rs7615151	0	51880614	G	T
3	rs9856180	0	51881371	T	C
3	rs9874046	0	51881578	A	G
3	rs9874547	0	51881919	A	G
3	rs73838708	0	51881925	T	C
3	rs9841330	0	51882065	G	A
3	rs11712409	0	51882094	G	A
3	rs116469219	0	51882456	A	C
3	rs78144654	0	51882458	G	A
3	rs77402710	0	51883627	G	A
3	rs150819613	0	51883920	G	A
3	rs139240291	0	51883928	A	C
3	rs2311059	0	51884072	G	A
3	rs7643551	0	51884719	T	G
3	rs114526234	0	51884981	A	G
3	rs12386376	0	51885261	C	T
3	rs75409314	0	51885382	T	C
3	rs114386335	0	51885488	C	T
3	rs28821897	0	51885881	C	T
3	rs144822329	0	51886717	T	C
3	rs116565668	0	51886899	C	T
3	rs6789601	0	51887302	G	A
3	rs6446041	0	51888124	A	G
3	rs57407585	0	51888219	C	T
3	rs61048512	0	51888609	C	T
3	rs55668803	0	51888890	G	A
3	rs28874597	0	51889043	G	C
3	rs28854335	0	51889229	G	T
3	rs28799908	0	51889255	G	C
3	rs61015325	0	51889258	A	C
3	rs147241523	0	51889970	G	A
3	rs56662100	0	51890016	C	T
3	rs2102297	0	51890135	T	A
3	rs58932899	0	51890582	G	A
3	rs147474132	0	51890742	G	A
3	rs9856660	0	51890819	C	T
3	rs9876690	0	51890884	T	C
3	rs56183865	0	51891004	G	A
3	rs9880628	0	51891006	T	C
3	rs146763840	0	51891483	C	T
3	rs75890092	0	51891484	G	A
3	rs28776255	0	51893880	A	C
3	rs9839703	0	51894607	A	G
3	rs73838710	0	51894846	G	T
3	rs2007607	0	51895260	A	G
3	rs114750576	0	51895693	G	A
3	rs986539	0	51895850	C	T
3	rs148671087	0	51896219	T	C
3	rs143988582	0	51897361	T	C
3	rs11719470	0	51898991	G	T
3	rs62259718	0	51899055	T	C
3	rs975258	0	51899242	A	G
3	rs9875459	0	51899268	C	T
3	rs6781310	0	51899948	A	T
3	rs4295162	0	51900231	C	T
3	rs73838712	0	51900781	C	G
3	rs56222927	0	51901429	C	T
3	rs57184058	0	51901492	C	T
3	rs6803994	0	51901707	G	T
3	rs6765123	0	51901880	C	T
3	rs74851888	0	51902308	A	T
3	rs185679327	0	51902322	T	G
3	rs4687780	0	51902612	T	C
3	rs4280629	0	51903914	A	G
3	rs13079734	0	51904546	G	A
3	rs9831886	0	51905010	G	A
3	rs2089224	0	51906525	A	G
3	rs4687602	0	51907156	C	T
3	rs55983531	0	51907297	G	A
3	rs7635409	0	51907736	A	G
3	rs1983106	0	51909030	T	C
3	rs1857800	0	51909240	G	C
3	rs7644969	0	51910302	T	G
3	rs7629080	0	51910366	G	A
3	rs7627992	0	51910539	A	G
3	rs112886560	0	51911261	C	T
3	rs80089117	0	51911963	A	G
3	rs564526	0	51912367	G	A
3	rs12107319	0	51912388	C	T
3	rs68187058	0	51913269	G	A
3	rs28764797	0	51913461	C	T
3	rs1468019	0	51914106	G	C
3	rs1827739	0	51914475	T	C
3	rs1394812	0	51915413	T	C
3	rs56298442	0	51915556	T	A
3	rs4387956	0	51915619	C	A
3	rs7639477	0	51915752	C	A
3	rs56274325	0	51915856	G	A
3	rs73082708	0	51916064	T	C
3	rs4522758	0	51916185	T	G
3	rs4687603	0	51916311	T	C
3	rs4687783	0	51916374	G	C
3	rs2089226	0	51916433	T	C
3	rs1605070	0	51917015	C	A
3	rs147001882	0	51917343	A	C
3	rs9840336	0	51917610	G	A
3	rs1587922	0	51918228	A	G
3	rs62259725	0	51919734	A	G
3	rs78309788	0	51919737	G	A
3	rs1605069	0	51920002	C	T
3	rs1605068	0	51920065	T	A
3	rs144200291	0	51921338	G	A
3	rs149160569	0	51921985	C	T
3	rs138399093	0	51925225	C	T
3	rs146378223	0	51926350	C	A
3	rs73082723	0	51926817	C	A
3	rs73082724	0	51926907	G	A
3	rs68104497	0	51927415	C	T
3	rs4234645	0	51927598	C	T
3	rs11927897	0	51929183	C	T
3	rs57754217	0	51930349	C	T
3	rs57859638	0	51930850	T	C
3	rs113180132	0	51931146	C	G
3	rs62259728	0	51931398	A	C
3	rs139963228	0	51931490	G	A
3	rs4687786	0	51932002	A	G
3	rs114011729	0	51932158	C	T
3	rs7619650	0	51932720	A	G
3	rs1847677	0	51933178	A	G
3	rs1847678	0	51933219	G	T
3	rs114424516	0	51934293	C	T
3	rs11922262	0	51934892	T	C
3	rs1948879	0	51935719	A	G
3	rs6769186	0	51935922	G	C
3	rs11130298	0	51936193	G	A
3	rs7373525	0	51936367	T	C
3	rs115470580	0	51936523	C	T
3	rs7373140	0	51936559	C	G
3	rs7635125	0	51936949	T	C
3	rs72961907	0	51938807	A	G
3	rs62259747	0	51939043	A	C
3	rs149898158	0	51940344	C	T
3	rs2310718	0	51940588	A	C
3	rs4416372	0	51941785	C	T
3	rs10433610	0	51942227	T	A
3	rs6775482	0	51943333	G	T
3	rs6446088	0	51943652	C	T
3	rs9311472	0	51944040	A	G
3	rs11923140	0	51944167	G	A
3	rs188521765	0	51944298	G	A
3	rs150945263	0	51944785	G	T
3	rs139541552	0	51944810	C	A
3	rs6795443	0	51946130	C	A
3	rs62259748	0	51946422	C	T
3	rs56913328	0	51947341	T	C
3	rs323857	0	51947510	C	T
3	rs323856	0	51948706	C	G
3	rs75732353	0	51949142	G	A
3	rs77466226	0	51949148	T	C
3	rs76427619	0	51949251	G	T
3	rs78743375	0	51949506	T	A
3	rs6784594	0	51951064	G	C
3	rs79794890	0	51952072	G	C
3	rs114734528	0	51953872	A	T
3	rs7642024	0	51954606	G	T
3	rs147367752	0	51954686	C	G
3	rs115743135	0	51955123	T	C
3	rs116082694	0	51955703	A	T
3	rs111632417	0	51955715	A	G
3	rs76199570	0	51955963	A	G
3	rs78087317	0	51956728	T	C
3	rs74790061	0	51956741	G	A
3	rs11717362	0	51957509	G	A
3	rs116161966	0	51957761	C	A
3	rs62259751	0	51957799	C	T
3	rs139341669	0	51958200	G	A
3	rs11709277	0	51960778	C	T
3	rs28778036	0	51961303	A	C
3	rs114347534	0	51961650	A	G
3	rs112015898	0	51961726	T	C
3	rs323881	0	51962081	T	C
3	rs11921171	0	51963904	T	C
3	rs115904277	0	51965247	G	A
3	rs74869207	0	51967050	C	G
3	rs41291740	0	51968015	G	A
3	rs149649418	0	51969119	C	A
3	rs139357193	0	51971998	C	A
3	rs116788287	0	51972835	C	T
3	rs185833724	0	51972910	T	C
3	rs146432768	0	51973964	C	A
3	rs114270966	0	51974725	C	T
3	rs929533	0	51975577	C	T
3	rs141895453	0	51975945	T	A
3	rs147030584	0	51975946	C	A
3	rs28547534	0	51978220	A	G
3	rs4687792	0	51978640	G	A
3	rs4986825	0	51979120	C	T
3	rs3774344	0	51981021	C	T
3	rs148322087	0	51981123	C	A
3	rs188953	0	51982251	A	G
3	rs145559694	0	51983098	C	T
3	rs1876052	0	51983539	C	G
3	rs323879	0	51984914	T	C
3	rs80054596	0	51989018	G	C
3	rs79548896	0	51989546	A	G
3	rs323871	0	51990605	G	C
3	rs73082754	0	51990646	C	A
3	rs73082757	0	51990817	C	T
3	rs13068631	0	51990930	G	C
3	rs1566941	0	51991251	T	C
3	rs11924827	0	51991615	C	T
3	rs183938765	0	51992010	C	T
3	rs151276928	0	51993231	C	G
3	rs323873	0	51993725	G	A
3	rs2271069	0	51993839	G	C
3	rs323874	0	51994587	T	C
3	rs3755797	0	51998125	G	A
3	rs77515618	0	51999370	C	T
3	rs323877	0	51999463	G	C
3	rs111772003	0	52006053	G	C
3	rs11926611	0	52006405	C	A
3	rs116944820	0	52008707	G	A
3	rs74497331	0	52011029	G	A
3	rs411209	0	52011879	C	T
3	rs17849626	0	52011912	G	A
3	rs41292350	0	52012320	G	A
3	rs62259754	0	52012613	A	G
3	rs13099450	0	52013883	A	G
3	rs79186892	0	52014486	G	A
3	rs73082765	0	52015236	T	C
3	rs144950618	0	52015331	C	G
3	rs150416778	0	52016836	C	T
3	rs56715917	0	52018221	G	A
3	rs62259755	0	52018507	G	T
3	rs62259756	0	52018509	A	G
3	rs139048354	0	52019700	A	G
3	rs323893	0	52020411	C	T
3	rs323894	0	52021092	A	G
3	rs323895	0	52021316	A	G
3	rs41292352	0	52022742	G	A
3	rs76887619	0	52023337	T	C
3	rs144871917	0	52025384	G	A
3	rs115347269	0	52025787	G	C
3	rs140338306	0	52026198	C	T
3	rs323864	0	52027330	T	C
3	rs147518181	0	52028404	G	A
3	rs140109981	0	52028491	G	T
3	rs149812186	0	52029945	C	A
3	rs62259757	0	52029991	G	A
3	rs73082766	0	52030062	C	G
3	rs147765736	0	52030328	C	G
3	rs184476545	0	52030773	G	A
3	rs116318367	0	52034426	G	A
3	rs139537794	0	52037122	G	C
3	rs145610446	0	52039103	G	A
3	rs75256143	0	52039160	C	G
3	rs57263506	0	52039224	A	G
3	rs75179816	0	52039509	G	T
3	rs79700037	0	52040440	A	G
3	rs141939469	0	52040587	A	G
3	rs12632423	0	52041566	G	A
3	rs7614743	0	52042004	G	C
3	rs76422492	0	52043445	G	C
3	rs61087263	0	52043889	A	G
3	rs148341748	0	52044458	A	C
3	rs61546679	0	52045268	G	T
3	rs59076737	0	52045373	C	T
3	rs111327794	0	52045828	G	A
3	rs144739189	0	52046465	A	C
3	rs74453875	0	52046707	G	A
3	rs74960480	0	52046829	C	T
3	rs6446166	0	52047421	A	G
3	rs59682660	0	52048421	A	C
3	rs74536257	0	52049544	T	G
3	rs142535527	0	52049634	G	A
3	rs115765570	0	52050285	C	T
3	rs150258408	0	52051278	G	A
3	rs77426564	0	52051287	T	C
3	rs62261060	0	52052120	G	A
3	rs9864489	0	52052779	G	A
3	rs114773660	0	52052904	A	G
3	rs150797361	0	52052907	G	A
3	rs139221717	0	52053150	G	A
3	rs77009082	0	52053888	A	G
3	rs74972723	0	52053952	A	G
3	rs62261061	0	52054169	C	T
3	rs112968802	0	52054199	C	T
3	rs112508261	0	52055987	A	G
3	rs149295258	0	52056464	G	A
3	rs139109758	0	52058409	C	T
3	rs146447132	0	52059507	G	A
3	rs9873175	0	52059636	C	T
3	rs62261062	0	52060065	C	T
3	rs66514320	0	52060720	G	A
3	rs181838991	0	52061410	C	T
3	rs185172554	0	52062378	C	T
3	rs12492696	0	52063134	A	T
3	rs13315877	0	52063781	G	A
3	rs12487108	0	52063886	C	G
3	rs140936880	0	52064125	C	T
3	rs4687798	0	52064510	C	A
3	rs4687606	0	52064794	C	T
3	rs6792935	0	52065202	G	T
3	rs2334960	0	52066094	T	A
3	rs2334959	0	52066183	G	A
3	rs745618	0	52066482	C	T
3	rs28662925	0	52066991	G	T
3	rs13320599	0	52067121	A	G
3	rs9813222	0	52068059	G	A
3	rs9813541	0	52068244	G	A
3	rs6792297	0	52068272	A	T
3	rs77864266	0	52068654	C	G
3	rs9817697	0	52068736	C	A
3	rs72622936	0	52068774	A	G
3	rs4687799	0	52069222	G	T
3	rs73082774	0	52069421	G	C
3	rs561077950	0	52069652	T	A
3	rs7643070	0	52070033	T	C
3	rs7631668	0	52070196	C	G
3	rs9866081	0	52070874	A	G
3	rs9848727	0	52070955	T	G
3	rs9833784	0	52071647	G	A
3	rs66530305	0	52072084	C	T
3	rs115561179	0	52072100	C	T
3	rs191173192	0	52074776	A	G
3	rs7642787	0	52075944	A	G
3	rs7642881	0	52076019	A	G
3	rs146311338	0	52076178	C	T
3	rs7611498	0	52076500	G	A
3	rs111490052	0	52077132	A	G
3	rs72622937	0	52077823	C	A
3	rs72964039	0	52078783	C	G
3	rs13316105	0	52080112	A	C
3	rs112121771	0	52080841	T	C
3	rs7616695	0	52080970	T	C
3	rs7644325	0	52081136	A	G
3	rs55834589	0	52081724	C	T
3	rs12495536	0	52081811	C	A
3	rs3821841	0	52084040	C	T
3	rs114011355	0	52086586	C	G
3	rs72964042	0	52088485	A	C
3	rs4687607	0	52088651	G	A
3	rs139046255	0	52089366	C	T
3	rs9851576	0	52091254	A	G
3	rs72964044	0	52092670	G	C
3	rs112312290	0	52094201	T	C
3	rs13319566	0	52095555	C	G
3	rs9860982	0	52096432	T	C
3	rs4687608	0	52097060	C	T
3	rs57335685	0	52098458	C	T
3	rs17051957	0	52099441	T	C
3	rs73082775	0	52100217	G	A
3	rs17259762	0	52101799	C	T
3	rs2878438	0	52103045	A	G
3	rs12485855	0	52103500	A	G
3	rs12496447	0	52103787	T	C
3	rs9865330	0	52105925	G	A
3	rs187180762	0	52106042	A	G
3	rs76382119	0	52106828	G	A
3	rs73082777	0	52107671	G	C
3	rs876782	0	52107909	T	C
3	rs28659792	0	52107966	G	C
3	rs4687801	0	52108372	G	A
3	rs75196917	0	52108465	G	A
3	rs144877001	0	52108904	A	G
3	rs747343	0	52109407	T	C
3	rs893056	0	52109564	G	A
3	rs9857878	0	52109668	C	T
3	rs731684	0	52109841	T	C
3	rs41292354	0	52110089	C	T
3	rs4687802	0	52111051	G	A
3	rs9809254	0	52111474	T	C
3	rs148804382	0	52112233	C	A
3	rs150659495	0	52114642	A	G
3	rs13314125	0	52115398	C	T
3	rs77861329	0	52115752	G	A
3	rs180680821	0	52116207	G	A
3	rs11707129	0	52116236	G	C
3	rs7618573	0	52116714	T	C
3	rs145141235	0	52117392	C	G
3	rs140033700	0	52120118	G	A
3	rs9828327	0	52120209	T	C
3	rs9846049	0	52120214	A	G
3	rs74399921	0	52120968	G	A
3	rs12489539	0	52121297	T	C
3	rs79156000	0	52122163	C	T
3	rs4687805	0	52123313	A	G
3	rs145168982	0	52124142	A	T
3	rs138789058	0	52124388	C	T
3	rs55664415	0	52124885	G	A
3	rs6781635	0	52125343	A	G
3	rs12493204	0	52125393	T	C
3	rs147862605	0	52125438	G	T
3	rs58080002	0	52125551	A	G
3	rs62261064	0	52128441	A	G
3	rs55664484	0	52129101	T	C
3	rs9843852	0	52132029	C	G
3	rs73082779	0	52132239	C	T
3	rs9843299	0	52137469	G	T
3	rs75169819	0	52137674	T	C
3	rs9868101	0	52138377	T	C
3	rs17051963	0	52138900	A	C
3	rs73082780	0	52139064	G	C
3	rs13071976	0	52139910	G	C
3	rs4687609	0	52140591	G	T
3	rs142393739	0	52140882	C	T
3	rs74864831	0	52142654	A	G
3	rs75834643	0	52143133	G	A
3	rs9874939	0	52143504	C	A
3	rs74603747	0	52143516	A	C
3	rs4687806	0	52144182	G	A
3	rs9847073	0	52144947	A	G
3	rs80255536	0	52146327	C	G
3	rs9830293	0	52147485	A	G
3	rs79124006	0	52147838	C	T
3	rs59890038	0	52147850	A	G
3	rs9817653	0	52148233	T	G
3	rs6778442	0	52148483	T	C
3	rs114188957	0	52148623	T	G
3	rs149102638	0	52149433	G	A
3	rs9882775	0	52149649	C	T
3	rs12488456	0	52149818	T	C
3	rs181243622	0	52150047	A	T
3	rs111927720	0	52151466	G	A
3	rs78144509	0	52153473	T	C
3	rs920160	0	52157726	A	C
3	rs115598261	0	52158955	G	A
3	rs13081228	0	52159476	G	A
3	rs77559399	0	52160175	G	A
3	rs149382991	0	52161508	G	A
3	rs28387060	0	52161643	C	T
3	rs12386365	0	52161820	C	T
3	rs6784807	0	52163155	G	T
3	rs6773704	0	52163189	A	G
3	rs149906693	0	52163603	T	C
3	rs77348386	0	52163804	G	A
3	rs73082782	0	52163992	A	T
3	rs9809977	0	52166147	T	C
3	rs9841469	0	52166596	C	A
3	rs188147349	0	52167220	C	T
3	rs4687808	0	52167773	C	G
3	rs4687809	0	52167975	G	A
3	rs140655180	0	52168506	G	A
3	rs4687810	0	52169095	T	C
3	rs143924267	0	52170767	G	A
3	rs6809294	0	52170862	G	C
3	rs13064488	0	52172337	T	A
3	rs2334961	0	52173625	G	C
3	rs735768	0	52174970	T	G
3	rs12629791	0	52175783	C	T
3	rs28452586	0	52176007	A	G
3	rs749995	0	52176701	C	T
3	rs893055	0	52177348	T	C
3	rs79707309	0	52178185	C	T
3	rs17051977	0	52182944	T	C
3	rs2304505	0	52184760	T	C
3	rs377675220	0	52186352	A	G
3	rs6777340	0	52188308	T	C
3	rs114209632	0	52188361	C	T
3	rs62261068	0	52189197	C	T
3	rs9811707	0	52190657	G	A
3	rs56281986	0	52190937	A	T
3	rs112905563	0	52192911	C	T
3	rs55927956	0	52193366	T	C
3	rs111527137	0	52194485	A	G
3	rs183663399	0	52194908	A	C
3	rs6786592	0	52196241	T	C
3	rs9815010	0	52196548	C	T
3	rs79553248	0	52196749	C	T
3	rs80033022	0	52197208	A	T
3	rs149026987	0	52197363	C	T
3	rs9816434	0	52197513	C	T
3	rs62261069	0	52197632	C	G
3	rs7638246	0	52198322	T	C
3	rs56322622	0	52198618	T	G
3	rs113582976	0	52198853	G	T
3	rs9847092	0	52199453	T	C
3	rs57466127	0	52201141	G	A
3	rs9637473	0	52201210	G	A
3	rs73082784	0	52201757	T	A
3	rs141077700	0	52202392	G	T
3	rs1237830	0	52202820	T	C
3	rs113772225	0	52202880	C	T
3	rs808787	0	52203249	G	A
3	rs171294	0	52203599	C	G
3	rs352146	0	52203938	A	G
3	rs73082786	0	52205051	C	T
3	rs77222888	0	52206318	G	A
3	rs164638	0	52207886	T	G
3	rs3852069	0	52207888	G	T
3	rs352147	0	52208285	A	G
3	rs352148	0	52208898	T	C
3	rs123681	0	52209320	A	G
3	rs148613313	0	52209464	C	T
3	rs352149	0	52209530	C	A
3	rs183029	0	52209884	A	G
3	rs352150	0	52209995	A	G
3	rs79533629	0	52210055	C	T
3	rs352151	0	52210272	C	G
3	rs145897003	0	52210649	G	A
3	rs352152	0	52210700	G	T
3	rs145192672	0	52210749	G	A
3	rs164639	0	52210872	C	T
3	rs79957430	0	52210982	G	A
3	rs352153	0	52211184	A	T
3	rs353556	0	52211822	A	G
3	rs62261070	0	52212441	C	T
3	rs3852070	0	52212661	G	C
3	rs3852071	0	52212724	C	T
3	rs75152916	0	52212974	G	A
3	rs352155	0	52213653	T	C
3	rs147064052	0	52213849	C	T
3	rs352156	0	52214610	C	T
3	rs34656997	0	52214640	A	G
3	rs353551	0	52217088	C	T
3	rs352158	0	52217704	C	T
3	rs78488964	0	52217956	G	A
3	rs614288	0	52220203	T	C
3	rs352159	0	52220483	T	C
3	rs352160	0	52221092	C	T
3	rs352161	0	52221849	C	A
3	rs73082798	0	52222353	C	T
3	rs140347732	0	52223946	T	C
3	rs56366004	0	52225565	G	T
3	rs114431834	0	52227702	C	T
3	rs411457	0	52228150	A	T
3	rs524986	0	52228496	T	C
3	rs113516983	0	52228767	C	T
3	rs352173	0	52229095	C	G
3	rs104902	0	52230440	A	C
3	rs104903	0	52230475	A	T
3	rs147338725	0	52230641	G	A
3	rs181274	0	52233861	T	A
3	rs352171	0	52234203	A	G
3	rs352170	0	52236077	A	G
3	rs352169	0	52236762	G	A
3	rs352168	0	52237970	C	T
3	rs352167	0	52238656	T	C
3	rs352166	0	52238677	C	T
3	rs164641	0	52241229	T	C
3	rs6802320	0	52241835	T	C
3	rs352165	0	52242902	A	G
3	rs116017578	0	52243739	T	G
3	rs11712164	0	52244051	A	T
3	rs352163	0	52247110	G	A
3	rs164640	0	52247314	C	T
3	rs352162	0	52252969	T	C
3	rs147005398	0	52253229	T	C
3	rs138413144	0	52254277	C	A
3	rs445676	0	52255392	G	A
3	rs352140	0	52256697	C	T
3	rs352139	0	52258372	T	C
3	rs5743840	0	52260212	T	A
3	rs5743836	0	52260782	A	G
3	rs187084	0	52261031	A	G
3	rs352144	0	52261468	T	G
3	rs34038856	0	52263967	G	A
3	rs77633859	0	52264660	A	C
3	rs352143	0	52264907	T	C
3	rs164637	0	52265215	G	A
3	rs164636	0	52265259	G	C
3	rs115585422	0	52265321	G	A
3	rs11717081	0	52266191	G	A
3	rs58879205	0	52266290	T	C
3	rs352142	0	52266382	A	C
3	rs352141	0	52267118	G	C
3	rs353545	0	52267580	G	C
3	rs2267847	0	52267732	C	G
3	rs3852062	0	52267885	A	G
3	rs11717574	0	52268246	T	C
3	rs11713464	0	52268392	C	G
3	rs73084632	0	52268410	T	A
3	rs11714313	0	52268662	C	A
3	rs67767125	0	52268834	G	C
3	rs353547	0	52268866	T	C
3	rs73088767	0	52269228	G	A
3	rs353548	0	52269491	A	G
3	rs11715382	0	52269616	C	T
3	rs75957225	0	52269747	C	T
3	rs147544111	0	52269892	C	T
3	rs7628461	0	52272028	A	C
3	rs537908320	0	52273110	G	A
3	rs610060	0	52273421	G	A
3	rs4082828	0	52274742	A	C
3	rs183884968	0	52275297	C	T
3	rs115588211	0	52275476	G	A
3	rs11711847	0	52276657	C	G
3	rs11719760	0	52276883	A	G
3	rs11711914	0	52276901	C	T
3	rs11720866	0	52277738	A	T
3	rs7638204	0	52278241	C	T
3	rs34514944	0	52278944	T	C
3	rs7618915	0	52279594	G	A
3	rs114645176	0	52279951	T	G
3	rs11715391	0	52280378	C	T
3	rs115197579	0	52280971	C	T
3	rs11706541	0	52286349	G	C
3	rs73088773	0	52286585	G	A
3	rs34551211	0	52286825	C	T
3	rs34569561	0	52287293	T	C
3	rs11717383	0	52287468	G	T
3	rs1060330	0	52288945	T	C
3	rs11542804	0	52289709	G	C
3	rs1767	0	52290474	C	G
3	rs1769	0	52290550	A	G
3	rs61734627	0	52290585	C	A
3	rs57823393	0	52291078	G	A
3	rs55847657	0	52293312	C	G
3	rs3210487	0	52293859	A	G
3	rs56296139	0	52294098	G	A
3	rs113895715	0	52294175	A	G
3	rs144480939	0	52294819	T	A
3	rs7614727	0	52295895	C	T
3	rs55724529	0	52298076	G	A
3	rs58531656	0	52298116	T	C
3	rs60382084	0	52298161	C	A
3	rs13093555	0	52298171	T	C
3	rs6793317	0	52298986	T	C
3	rs59612757	0	52299521	T	C
3	rs34385735	0	52299737	G	A
3	rs76033947	0	52302785	T	C
3	rs7643913	0	52303213	G	A
3	rs11714358	0	52303600	G	C
3	rs73088783	0	52305286	C	T
3	rs7629072	0	52305633	C	T
3	rs71297387	0	52305719	A	G
3	rs140327304	0	52306257	G	A
3	rs59565798	0	52307169	G	A
3	rs144571993	0	52307291	A	T
3	rs61644644	0	52307496	T	C
3	rs6445358	0	52308845	C	G
3	rs113265714	0	52309169	G	A
3	rs6809248	0	52309338	A	G
3	rs140758491	0	52309784	C	T
3	rs11715208	0	52309827	G	A
3	rs699465	0	52310442	G	A
3	rs77020200	0	52312976	C	T
3	rs140255088	0	52313181	C	G
3	rs73088785	0	52313214	T	G
3	rs34135146	0	52313432	G	C
3	rs11718729	0	52313454	C	A
3	rs73088787	0	52313844	T	C
3	rs73088790	0	52314663	C	T
3	rs13098856	0	52314955	G	A
3	rs9844183	0	52315192	A	G
3	rs74823743	0	52316367	A	C
3	rs150933254	0	52317884	G	T
3	rs140771279	0	52318056	G	A
3	rs73088791	0	52318281	C	A
3	rs79047225	0	52318628	T	G
3	rs11707938	0	52319215	T	C
3	rs148099710	0	52319708	A	C
3	rs112001168	0	52320228	C	T
3	rs13065677	0	52321788	C	T
3	rs141250728	0	52321809	A	C
3	rs11707056	0	52321976	C	A
3	rs57615517	0	52322417	G	A
3	rs13071708	0	52322680	G	A
3	rs34228726	0	52322797	A	G
3	rs6783652	0	52323344	G	A
3	rs3796342	0	52324165	C	T
3	rs35976326	0	52325039	G	A
3	rs35130772	0	52325106	C	G
3	rs2276834	0	52325759	A	G
3	rs55676974	0	52328024	G	A
3	rs3733063	0	52328533	G	A
3	rs11708811	0	52328607	C	T
3	rs17052051	0	52331266	C	G
3	rs17052052	0	52331793	A	G
3	rs114665416	0	52331814	G	A
3	rs73088800	0	52332292	A	G
3	rs138611969	0	52333200	G	C
3	rs7622851	0	52333671	C	G
3	rs73088802	0	52333944	G	A
3	rs182640715	0	52333980	G	A
3	rs73091104	0	52334158	C	G
3	rs17052053	0	52334593	T	C
3	rs116140807	0	52335756	C	T
3	rs184228418	0	52336152	G	A
3	rs115139103	0	52336545	G	A
3	rs17052054	0	52337754	C	T
3	rs115217966	0	52337837	G	A
3	rs56352611	0	52338590	T	C
3	rs9311474	0	52338852	T	C
3	rs10461027	0	52341126	G	A
3	rs3844291	0	52341215	A	C
3	rs141650393	0	52342282	C	T
3	rs699469	0	52342529	T	G
3	rs10460962	0	52343679	C	T
3	rs10461028	0	52343742	A	G
3	rs17052058	0	52344680	A	G
3	rs78537850	0	52345437	G	A
3	rs6445385	0	52345459	A	G
3	rs181934540	0	52345825	G	A
3	rs17052061	0	52346240	T	G
3	rs111593386	0	52346730	G	T
3	rs730050	0	52348364	C	A
3	rs77589163	0	52348373	C	T
3	rs3852063	0	52349204	A	G
3	rs3852064	0	52349412	G	T
3	rs17327818	0	52349847	A	G
3	rs6445386	0	52350212	A	G
3	rs55997317	0	52350745	G	A
3	rs7615405	0	52351553	T	G
3	rs17052068	0	52352864	C	T
3	rs34332947	0	52353119	G	T
3	rs11717028	0	52354061	A	G
3	rs57441156	0	52354242	C	G
3	rs61150019	0	52354376	G	A
3	rs55965068	0	52354432	A	G
3	rs6763882	0	52354772	C	T
3	rs114567323	0	52354847	C	T
3	rs74762885	0	52356126	G	A
3	rs11711934	0	52358117	T	C
3	rs11707931	0	52358417	C	G
3	rs115847109	0	52358654	G	A
3	rs35133416	0	52359040	C	T
3	rs6796333	0	52359678	T	C
3	rs11710014	0	52359972	C	T
3	rs34181173	0	52360647	G	A
3	rs34628357	0	52362580	G	A
3	rs79840844	0	52364168	G	A
3	rs139934976	0	52365554	G	A
3	rs34762015	0	52366044	G	A
3	rs55813842	0	52367172	G	C
3	rs4687612	0	52367932	A	G
3	rs62257590	0	52368319	A	G
3	rs2335640	0	52368387	T	C
3	rs34238085	0	52368947	A	C
3	rs13059674	0	52371789	T	G
3	rs11705963	0	52371991	T	G
3	rs11706001	0	52372128	T	A
3	rs11706108	0	52372366	T	C
3	rs7643570	0	52373792	G	T
3	rs56357549	0	52374516	T	G
3	rs6794675	0	52374889	T	A
3	rs78859618	0	52374976	C	T
3	rs34523877	0	52375711	T	C
3	rs79810422	0	52376141	G	A
3	rs71297391	0	52376773	C	T
3	rs13091545	0	52377294	A	G
3	rs13060192	0	52378540	G	C
3	rs11713914	0	52379110	G	A
3	rs11718125	0	52379420	T	C
3	rs11716017	0	52380991	C	T
3	rs116698005	0	52382473	A	C
3	rs7633687	0	52382822	C	T
3	rs34355561	0	52383120	G	A
3	rs35982798	0	52383340	C	T
3	rs61734645	0	52383843	A	G
3	rs146121533	0	52384177	G	A
3	rs34908451	0	52385115	C	T
3	rs62257591	0	52386808	T	C
3	rs35860312	0	52387078	T	C
3	rs114066123	0	52387292	C	T
3	rs115913696	0	52388081	A	G
3	rs115019178	0	52390278	G	T
3	rs66462821	0	52390555	C	T
3	rs61734640	0	52390789	C	T
3	rs57172722	0	52391182	C	G
3	rs116704779	0	52391407	C	G
3	rs57849650	0	52391473	G	A
3	rs11714402	0	52391735	A	C
3	rs116084959	0	52392389	G	C
3	rs11707864	0	52392877	G	A
3	rs2306864	0	52393442	C	G
3	rs71297394	0	52393472	C	T
3	rs61734638	0	52394055	G	A
3	rs11706515	0	52396944	G	A
3	rs56899118	0	52397419	G	A
3	rs73091166	0	52397539	C	T
3	rs73091168	0	52397701	G	A
3	rs13075370	0	52399278	G	A
3	rs11709658	0	52399627	G	A
3	rs3752819	0	52400740	G	C
3	rs71297395	0	52401836	G	A
3	rs76488723	0	52402171	G	A
3	rs149655599	0	52402671	C	G
3	rs1077142	0	52403526	A	G
3	rs746239	0	52404111	G	A
3	rs145673040	0	52404178	A	G
3	rs1546737	0	52407041	C	T
3	rs34365302	0	52407412	A	G
3	rs13096571	0	52407725	C	T
3	rs13076508	0	52407805	T	C
3	rs13076890	0	52407933	T	C
3	rs56002041	0	52409421	A	G
3	rs67834575	0	52411929	T	A
3	rs67248391	0	52412006	A	T
3	rs71297396	0	52412461	C	T
3	rs13089892	0	52413670	C	T
3	rs73072968	0	52414112	C	T
3	rs13091360	0	52414273	G	A
3	rs55806905	0	52414639	C	G
3	rs28481563	0	52417638	T	C
3	rs34827613	0	52419291	C	G
3	rs11720365	0	52420414	G	A
3	rs11721277	0	52420901	G	A
3	rs9861879	0	52424001	A	G
3	rs419050	0	52426884	C	T
3	rs11708581	0	52428988	C	A
3	rs419752	0	52429665	C	T
3	rs12163565	0	52430526	G	A
3	rs390802	0	52431671	G	A
3	rs123603	0	52432033	C	T
3	rs11711974	0	52432214	G	A
3	rs56322342	0	52432610	G	A
3	rs73072980	0	52434095	G	T
3	rs498946	0	52434967	T	C
3	rs123598	0	52435860	G	A
3	rs419604	0	52441606	A	T
3	rs34712081	0	52441863	A	C
3	rs123602	0	52442354	G	C
3	rs116234404	0	52442724	G	A
3	rs409803	0	52443280	A	G
3	rs73072983	0	52448051	G	A
3	rs115986145	0	52448804	C	T
3	rs2109557	0	52448913	A	G
3	rs2878549	0	52449047	T	C
3	rs13094687	0	52450043	A	G
3	rs73072990	0	52451474	T	C
3	rs498778	0	52453893	C	T
3	rs3886875	0	52454262	T	G
3	rs115283372	0	52455432	C	T
3	rs114199672	0	52456042	C	T
3	rs2272088	0	52456973	A	G
3	rs575476	0	52459175	C	T
3	rs6795333	0	52459843	T	C
3	rs11130303	0	52459881	C	T
3	rs79485642	0	52461621	C	T
3	rs115862195	0	52463063	G	T
3	rs73072998	0	52464300	T	A
3	rs146375616	0	52464758	A	G
3	rs62257614	0	52464827	T	C
3	rs661777	0	52465186	G	A
3	rs648514	0	52467263	G	A
3	rs1403102	0	52467322	A	G
3	rs13091025	0	52467324	A	C
3	rs111275946	0	52467473	A	G
3	rs73075003	0	52468437	A	G
3	rs613519	0	52468940	T	C
3	rs115623193	0	52469122	C	G
3	rs61729091	0	52469628	C	T
3	rs82825	0	52471942	G	A
3	rs34900551	0	52476246	G	A
3	rs2016575	0	52477080	T	C
3	rs11716487	0	52477866	T	C
3	rs729555	0	52478389	C	T
3	rs113966471	0	52478802	T	C
3	rs114942616	0	52478914	C	T
3	rs676034	0	52480446	T	C
3	rs10865971	0	52481406	A	G
3	rs634382	0	52482851	A	G
3	rs115716895	0	52486902	G	A
3	rs3755810	0	52487100	A	C
3	rs1035002	0	52488202	C	T
3	rs724801	0	52488517	C	T
3	rs3821839	0	52488639	C	G
3	rs3066892	0	52489047	A	G
3	rs2215466	0	52489074	A	G
3	rs1319202	0	52489627	G	T
3	rs34261027	0	52490391	A	G
3	rs2267921	0	52491046	T	C
3	rs113891228	0	52491147	G	A
3	rs79175419	0	52491707	G	A
3	rs12629472	0	52491836	G	A
3	rs4687614	0	52492085	G	A
3	rs9850471	0	52492475	A	G
3	rs62257617	0	52492601	C	T
3	rs1541495	0	52492707	T	C
3	rs9855470	0	52493275	A	G
3	rs35258126	0	52493412	T	C
3	rs148061664	0	52493865	A	G
3	rs115737376	0	52493896	G	A
3	rs13074649	0	52494141	A	G
3	rs6776759	0	52494588	T	A
3	rs115214077	0	52495280	T	A
3	rs4687541	0	52495365	G	T
3	rs113058288	0	52496054	C	A
3	rs3774409	0	52496229	C	T
3	rs6771558	0	52497254	C	G
3	rs6772177	0	52497778	C	T
3	rs6772191	0	52497849	C	T
3	rs2335928	0	52498782	A	C
3	rs2335929	0	52498966	A	G
3	rs56238537	0	52500318	A	C
3	rs6782162	0	52500452	C	G
3	rs9847332	0	52500521	T	C
3	rs4687616	0	52501109	T	C
3	rs6414568	0	52501292	T	C
3	rs2159607	0	52501451	G	T
3	rs2109558	0	52501616	G	C
3	rs6445483	0	52503701	A	G
3	rs140187302	0	52503735	A	G
3	rs6445484	0	52503800	A	G
3	rs6445485	0	52503823	T	C
3	rs1035003	0	52504133	G	T
3	rs1011064	0	52504503	C	T
3	rs929528	0	52505445	C	T
3	rs929529	0	52505525	T	C
3	rs4312651	0	52506282	A	G
3	rs6784615	0	52506426	C	T
3	rs6445486	0	52506491	A	G
3	rs1011063	0	52506848	C	T
3	rs1011062	0	52506903	A	G
3	rs142281710	0	52507473	C	G
3	rs56114678	0	52507782	G	A
3	rs11921116	0	52508406	G	A
3	rs11721286	0	52509029	A	G
3	rs4687617	0	52509277	G	A
3	rs9856575	0	52510592	G	A
3	rs7620015	0	52510697	G	A
3	rs4687543	0	52510982	C	T
3	rs2109559	0	52512318	A	G
3	rs9867823	0	52513027	G	C
3	rs41292364	0	52513898	G	C
3	rs4687618	0	52513940	T	C
3	rs758803	0	52515533	T	C
3	rs6800707	0	52516293	C	G
3	rs728408	0	52517206	G	A
3	rs4687619	0	52518786	T	C
3	rs17263770	0	52519854	G	C
3	rs4687544	0	52520502	C	A
3	rs115497146	0	52520630	T	G
3	rs143380194	0	52520867	C	T
3	rs887514	0	52522659	T	C
3	rs887515	0	52523405	C	T
3	rs6810027	0	52524574	C	A
3	rs4687621	0	52524974	A	C
3	rs6787493	0	52528000	T	C
3	rs6445505	0	52528175	G	A
3	rs6445506	0	52528292	T	C
3	rs758800	0	52529266	T	C
3	rs79914724	0	52529317	C	T
3	rs9846089	0	52529773	T	G
3	rs9863753	0	52529899	A	T
3	rs17052201	0	52530787	C	T
3	rs11710485	0	52530976	G	A
3	rs67749743	0	52531681	G	A
3	rs13326165	0	52532118	A	G
3	rs34736619	0	52532291	G	C
3	rs148275756	0	52533545	G	A
3	rs758801	0	52536308	A	C
3	rs731831	0	52536514	G	A
3	rs112337417	0	52537109	G	A
3	rs4687545	0	52537969	T	C
3	rs7613444	0	52538300	G	C
3	rs114817952	0	52539850	G	A
3	rs1010552	0	52540544	G	T
3	rs1010553	0	52540773	T	C
3	rs11130306	0	52541253	A	G
3	rs41292372	0	52541937	C	T
3	rs192392568	0	52542769	C	T
3	rs1010554	0	52542919	T	C
3	rs111979374	0	52543120	G	A
3	rs9835659	0	52544470	A	G
3	rs115217609	0	52545370	T	C
3	rs758802	0	52546116	C	G
3	rs7644763	0	52546487	C	T
3	rs2015971	0	52546820	C	T
3	rs740903	0	52548818	C	T
3	rs41292858	0	52548873	G	T
3	rs140521315	0	52549873	C	T
3	rs79979130	0	52551010	C	T
3	rs66824127	0	52551265	T	C
3	rs67409736	0	52551284	G	T
3	rs190733008	0	52552255	C	T
3	rs56960576	0	52553167	C	T
3	rs138970225	0	52553456	G	A
3	rs7630214	0	52554304	G	C
3	rs147428795	0	52554735	T	C
3	rs13081028	0	52555316	G	A
3	rs80140864	0	52555824	C	T
3	rs9853056	0	52555957	T	C
3	rs35325270	0	52556369	C	T
3	rs112141268	0	52556393	G	A
3	rs4434138	0	52556890	A	G
3	rs4234633	0	52557038	C	T
3	rs116423614	0	52557445	G	A
3	rs13303	0	52558008	T	C
3	rs13621	0	52558133	T	C
3	rs143836348	0	52558237	T	C
3	rs142803792	0	52558768	C	T
3	rs34005367	0	52558904	A	T
3	rs11709284	0	52559705	G	A
3	rs4475032	0	52560021	C	T
3	rs11711421	0	52561779	C	T
3	rs35920544	0	52563199	A	T
3	rs35371456	0	52563462	C	T
3	rs4687624	0	52563572	C	T
3	rs4687625	0	52563718	C	T
3	rs6778735	0	52565100	T	C
3	rs13066644	0	52565247	G	A
3	rs13066389	0	52565317	C	T
3	rs4282054	0	52566065	T	C
3	rs7614424	0	52566354	C	T
3	rs7636227	0	52566682	G	A
3	rs74690188	0	52566788	A	C
3	rs12489732	0	52566820	C	A
3	rs7614981	0	52566914	C	A
3	rs12489828	0	52567014	G	T
3	rs75586899	0	52567077	G	A
3	rs28661185	0	52567188	G	T
3	rs112873973	0	52567295	C	G
3	rs183059955	0	52567463	T	C
3	rs66782572	0	52567617	A	G
3	rs7639267	0	52568805	G	T
3	rs4687626	0	52569098	G	A
3	rs6774097	0	52569480	C	A
3	rs60611300	0	52569949	C	T
3	rs76685449	0	52570330	T	G
3	rs58924550	0	52570496	A	G
3	rs60916588	0	52570765	G	C
3	rs7638808	0	52572056	A	G
3	rs6445528	0	52572447	A	G
3	rs60415551	0	52572648	T	A
3	rs13076398	0	52573096	G	A
3	rs60823713	0	52573101	G	A
3	rs74620519	0	52573350	G	A
3	rs62256903	0	52573844	G	A
3	rs73837804	0	52574012	G	C
3	rs56259931	0	52574365	T	C
3	rs57319306	0	52575251	G	C
3	rs1133415	0	52575831	G	A
3	rs11720182	0	52576463	C	T
3	rs57560655	0	52577334	G	A
3	rs7643568	0	52578474	A	G
3	rs6802671	0	52579288	A	T
3	rs114300100	0	52579293	G	C
3	rs78691006	0	52580173	A	G
3	rs3199918	0	52581435	T	C
3	rs35127839	0	52581678	T	G
3	rs184975158	0	52583929	A	C
3	rs2878628	0	52584715	A	G
3	rs2251219	0	52584787	T	C
3	rs1961959	0	52585760	G	C
3	rs1961958	0	52585990	A	G
3	rs60682984	0	52586125	G	A
3	rs78235335	0	52586331	T	C
3	rs1570	0	52586682	T	A
3	rs3774367	0	52587387	C	A
3	rs4605534	0	52588640	G	A
3	rs2336142	0	52588655	G	A
3	rs150689170	0	52589548	A	G
3	rs58100002	0	52589840	T	C
3	rs80332599	0	52590568	T	C
3	rs147550813	0	52592078	C	T
3	rs17052256	0	52593119	A	G
3	rs17052259	0	52593138	A	G
3	rs58725214	0	52593214	T	C
3	rs3796353	0	52593230	C	T
3	rs11706139	0	52593288	C	A
3	rs142205053	0	52594631	C	A
3	rs6778844	0	52596398	T	C
3	rs139804442	0	52596723	T	G
3	rs33964154	0	52596914	A	G
3	rs76759198	0	52597026	C	T
3	rs2289249	0	52597664	G	A
3	rs1987234	0	52598359	T	C
3	rs13059862	0	52598540	G	A
3	rs13060048	0	52598608	G	A
3	rs6786919	0	52599789	A	G
3	rs55946513	0	52599792	C	T
3	rs6798246	0	52599922	G	A
3	rs74686130	0	52600138	C	T
3	rs78835394	0	52600602	A	G
3	rs1821879	0	52600999	T	C
3	rs13063160	0	52602274	T	C
3	rs57246324	0	52603318	C	T
3	rs10433550	0	52603352	A	G
3	rs186146073	0	52603361	G	C
3	rs9758945	0	52604180	A	G
3	rs6786043	0	52604861	A	G
3	rs6788887	0	52605005	T	C
3	rs6788993	0	52605136	T	C
3	rs187617207	0	52605370	G	A
3	rs76974457	0	52605811	G	A
3	rs4687546	0	52605943	T	A
3	rs7623199	0	52605974	C	T
3	rs75713246	0	52605980	G	A
3	rs114577020	0	52606170	T	C
3	rs11714565	0	52606292	C	T
3	rs7625743	0	52606366	C	G
3	rs150803690	0	52606887	G	T
3	rs10510759	0	52607288	A	G
3	rs35240333	0	52607511	C	T
3	rs11130307	0	52607682	G	A
3	rs12632381	0	52607685	G	A
3	rs79658570	0	52608529	A	G
3	rs74489188	0	52608672	C	T
3	rs4687547	0	52608949	C	T
3	rs140435693	0	52608972	A	G
3	rs6762457	0	52609157	G	A
3	rs6805156	0	52609362	T	C
3	rs77716837	0	52609520	T	C
3	rs7652191	0	52610415	T	C
3	rs2028220	0	52610513	T	C
3	rs17264436	0	52610651	T	A
3	rs11718420	0	52611413	T	C
3	rs34735556	0	52611554	G	T
3	rs34954168	0	52612159	C	T
3	rs34115864	0	52612178	A	G
3	rs35107891	0	52613656	G	C
3	rs7648016	0	52614410	T	C
3	rs11718509	0	52614670	G	A
3	rs4687629	0	52615227	G	C
3	rs4687630	0	52615301	G	A
3	rs72947580	0	52615483	G	A
3	rs181904306	0	52616940	C	T
3	rs13078422	0	52616978	T	C
3	rs147749551	0	52617071	C	T
3	rs6799490	0	52617288	C	T
3	rs72947583	0	52617358	C	T
3	rs72947584	0	52617462	T	C
3	rs11720159	0	52617802	T	G
3	rs11720243	0	52618018	T	C
3	rs12487445	0	52618319	A	C
3	rs35272104	0	52618362	G	C
3	rs7614498	0	52618941	A	T
3	rs72947589	0	52619546	T	A
3	rs12629699	0	52619792	T	C
3	rs12629701	0	52619836	T	C
3	rs3733046	0	52621627	C	T
3	rs3852066	0	52621839	C	T
3	rs2590838	0	52622086	G	A
3	rs35225119	0	52623465	A	T
3	rs13065744	0	52623772	C	T
3	rs4336110	0	52624233	C	T
3	rs73078824	0	52624387	G	T
3	rs77711437	0	52624509	T	G
3	rs11708075	0	52624723	C	T
3	rs68021750	0	52624769	G	A
3	rs62253700	0	52625019	T	A
3	rs113785237	0	52626013	T	C
3	rs147973737	0	52626206	G	C
3	rs2336147	0	52626443	T	C
3	rs2336146	0	52626646	A	G
3	rs13085331	0	52627486	G	C
3	rs12498066	0	52627660	G	A
3	rs2577831	0	52628056	C	A
3	rs7628578	0	52628321	A	T
3	rs11714419	0	52628816	A	G
3	rs34754793	0	52629177	A	T
3	rs2118540	0	52629386	T	C
3	rs2164884	0	52629633	C	T
3	rs2336145	0	52629750	A	C
3	rs4687633	0	52630548	G	A
3	rs79888178	0	52630639	T	A
3	rs7647992	0	52631344	G	T
3	rs12107484	0	52632093	T	C
3	rs62253703	0	52632357	T	C
3	rs6790330	0	52632911	G	A
3	rs4687636	0	52633929	G	A
3	rs114597651	0	52634050	T	C
3	rs4687637	0	52634092	C	T
3	rs146947502	0	52634187	C	G
3	rs58409398	0	52634523	G	C
3	rs34173654	0	52634605	T	C
3	rs9917834	0	52634619	A	C
3	rs72965177	0	52635064	T	C
3	rs6780005	0	52636615	C	G
3	rs57757646	0	52636808	C	T
3	rs2276824	0	52637486	C	G
3	rs34341044	0	52637631	T	C
3	rs7645785	0	52638469	T	C
3	rs10433615	0	52638482	C	T
3	rs141104872	0	52638924	C	T
3	rs11130308	0	52639257	G	C
3	rs78735727	0	52640116	G	A
3	rs3774366	0	52641255	T	C
3	rs78410573	0	52641568	T	G
3	rs71299610	0	52641703	T	G
3	rs3774365	0	52642487	T	C
3	rs12487591	0	52642936	A	T
3	rs3733045	0	52643307	A	G
3	rs3755806	0	52643685	T	C
3	rs13065851	0	52644836	T	A
3	rs72965181	0	52645691	T	C
3	rs112347076	0	52645713	C	T
3	rs79991889	0	52645729	A	G
3	rs144046740	0	52647182	C	G
3	rs11709448	0	52647449	T	C
3	rs9879090	0	52648265	T	C
3	rs6803492	0	52649090	C	G
3	rs13083798	0	52649748	A	G
3	rs10510760	0	52650348	G	A
3	rs77810318	0	52650919	C	T
3	rs4687638	0	52651966	A	C
3	rs56108136	0	52653260	T	C
3	rs62253733	0	52653414	A	G
3	rs62253734	0	52653645	C	T
3	rs34341238	0	52655415	A	G
3	rs11717043	0	52656092	A	T
3	rs4687639	0	52656340	A	C
3	rs60256157	0	52656491	T	C
3	rs13064064	0	52657002	T	C
3	rs34537256	0	52657472	A	G
3	rs115918946	0	52658987	A	G
3	rs13086936	0	52659079	T	C
3	rs34215106	0	52659124	T	C
3	rs75947971	0	52659200	C	G
3	rs57298447	0	52659384	A	G
3	rs61538294	0	52659594	T	C
3	rs1561337	0	52659963	G	A
3	rs79457385	0	52660127	A	G
3	rs142345884	0	52660759	A	C
3	rs35249778	0	52661640	G	C
3	rs6445529	0	52662722	T	A
3	rs57869735	0	52662850	A	C
3	rs7622694	0	52663882	G	A
3	rs78506463	0	52664168	C	T
3	rs4687548	0	52666650	A	T
3	rs13069481	0	52666866	C	T
3	rs78842975	0	52667856	A	C
3	rs2083180	0	52668119	G	T
3	rs17052357	0	52668638	G	A
3	rs34173244	0	52668776	A	G
3	rs6796726	0	52669389	G	C
3	rs111434579	0	52669498	C	T
3	rs6445530	0	52669591	T	A
3	rs13098776	0	52670044	C	T
3	rs146472126	0	52670280	T	C
3	rs145654156	0	52670617	A	C
3	rs147984578	0	52670735	T	C
3	rs60311166	0	52671070	C	G
3	rs145894314	0	52671169	T	C
3	rs111266648	0	52671673	G	A
3	rs79957220	0	52671855	C	T
3	rs13068293	0	52672167	C	A
3	rs11719514	0	52672531	T	C
3	rs11720432	0	52672742	T	C
3	rs60830326	0	52673791	C	T
3	rs13060675	0	52674300	T	G
3	rs13081031	0	52674542	C	T
3	rs11130310	0	52674667	C	T
3	rs182632644	0	52675002	A	G
3	rs11130311	0	52675005	T	C
3	rs11130312	0	52675055	A	C
3	rs13086898	0	52675279	G	A
3	rs60040519	0	52675581	T	C
3	rs11130313	0	52676190	A	C
3	rs193107228	0	52676233	G	A
3	rs13099479	0	52677478	G	A
3	rs7642198	0	52677960	T	C
3	rs13085895	0	52678270	G	C
3	rs13085775	0	52678370	C	T
3	rs13086297	0	52678494	G	A
3	rs56134416	0	52678531	G	C
3	rs138200462	0	52678621	G	A
3	rs2028216	0	52680823	C	T
3	rs34757451	0	52682205	G	A
3	rs2289250	0	52682946	C	A
3	rs33967311	0	52683864	C	A
3	rs934839	0	52683898	G	T
3	rs62253740	0	52684128	A	T
3	rs62253741	0	52684262	C	T
3	rs13065019	0	52685244	T	C
3	rs35211965	0	52685305	C	G
3	rs115689148	0	52686127	C	T
3	rs140549657	0	52686475	C	T
3	rs6770463	0	52686887	G	A
3	rs72950424	0	52687190	G	A
3	rs4435633	0	52687562	T	G
3	rs7612511	0	52687566	T	C
3	rs35409678	0	52687686	G	A
3	rs34855540	0	52687743	T	C
3	rs80214269	0	52688746	C	T
3	rs2336148	0	52690638	G	A
3	rs12486847	0	52691112	T	C
3	rs2336149	0	52692124	G	A
3	rs2590846	0	52692359	C	G
3	rs7611731	0	52692721	T	C
3	rs56665533	0	52692725	A	C
3	rs78059582	0	52693216	T	C
3	rs35198201	0	52693366	G	C
3	rs6804145	0	52694198	C	T
3	rs143845810	0	52694244	T	C
3	rs72950430	0	52695061	A	C
3	rs13070813	0	52695081	G	A
3	rs151028957	0	52695145	G	A
3	rs11715796	0	52695650	A	C
3	rs7651709	0	52695861	C	T
3	rs72950432	0	52696352	T	C
3	rs34168767	0	52696798	C	A
3	rs11130314	0	52697082	T	C
3	rs11130315	0	52697163	A	G
3	rs79993196	0	52697566	T	C
3	rs12488461	0	52698417	T	C
3	rs12488527	0	52698560	T	C
3	rs71299613	0	52698805	G	A
3	rs1992193	0	52699089	C	T
3	rs62255362	0	52699741	C	G
3	rs35976524	0	52700477	G	A
3	rs2577842	0	52700984	T	C
3	rs77146033	0	52701501	G	T
3	rs62255364	0	52701502	C	T
3	rs34537989	0	52701966	G	A
3	rs6768697	0	52703615	C	T
3	rs73078833	0	52703691	C	T
3	rs78011286	0	52704141	A	C
3	rs73839126	0	52706125	C	T
3	rs12493107	0	52706724	G	T
3	rs6803012	0	52707026	G	A
3	rs140943265	0	52707748	A	T
3	rs12637632	0	52708073	A	T
3	rs6414569	0	52708075	A	T
3	rs12632265	0	52708288	G	A
3	rs34610142	0	52708429	G	A
3	rs12496476	0	52708737	A	G
3	rs12496634	0	52709259	A	C
3	rs73078835	0	52709711	G	A
3	rs114180403	0	52709810	C	T
3	rs62255368	0	52710172	T	A
3	rs11510435	0	52710406	G	A
3	rs2336542	0	52710636	A	G
3	rs57008939	0	52711370	C	T
3	rs9714129	0	52711531	T	C
3	rs188074306	0	52711592	C	T
3	rs67539070	0	52711974	T	C
3	rs72950437	0	52714400	C	T
3	rs146331544	0	52714649	T	C
3	rs78892252	0	52715311	G	A
3	rs73839129	0	52716380	T	C
3	rs34157897	0	52716937	T	C
3	rs71299614	0	52716943	C	A
3	rs6445531	0	52717282	T	C
3	rs10865973	0	52718154	A	T
3	rs10865974	0	52718280	G	T
3	rs3733039	0	52719088	C	T
3	rs1866268	0	52719398	C	A
3	rs10933	0	52719816	C	T
3	rs1108842	0	52720080	A	C
3	rs72960212	0	52720489	T	A
3	rs11177	0	52721305	G	A
3	rs3774349	0	52722335	A	C
3	rs35911561	0	52722562	T	C
3	rs78417298	0	52723309	C	T
3	rs35315313	0	52725771	G	T
3	rs13076193	0	52725961	C	A
3	rs6762813	0	52726695	C	T
3	rs2289247	0	52727257	G	A
3	rs4532127	0	52727736	A	G
3	rs6976	0	52728804	C	T
3	rs56156188	0	52730699	T	G
3	rs2164885	0	52731269	T	C
3	rs11130317	0	52731483	C	T
3	rs3733041	0	52731598	T	C
3	rs13081155	0	52732429	A	G
3	rs6765687	0	52733106	C	T
3	rs147975364	0	52734632	G	A
3	rs11130318	0	52734954	G	C
3	rs79705974	0	52736442	G	A
3	rs145385663	0	52737325	A	C
3	rs12635140	0	52738165	T	C
3	rs8906	0	52739520	T	C
3	rs173492	0	52739636	T	G
3	rs6617	0	52740182	C	G
3	rs79633493	0	52741032	A	G
3	rs3755798	0	52741160	G	A
3	rs150901717	0	52742032	T	C
3	rs34017441	0	52742413	T	C
3	rs12486554	0	52742537	A	T
3	rs140728965	0	52743147	C	T
3	rs115738369	0	52743289	C	T
3	rs6445534	0	52743384	G	A
3	rs34182518	0	52743854	G	A
3	rs61220667	0	52744436	T	G
3	rs13079063	0	52744460	A	G
3	rs11235	0	52745087	T	C
3	rs45458298	0	52745924	T	C
3	rs4687644	0	52746541	T	G
3	rs138492110	0	52747021	A	G
3	rs62255371	0	52747321	A	G
3	rs2336543	0	52747673	G	A
3	rs7620039	0	52747742	G	A
3	rs142295102	0	52747751	G	A
3	rs1468638	0	52748058	T	C
3	rs2878726	0	52748271	C	G
3	rs11716747	0	52748857	C	T
3	rs35526119	0	52749334	C	T
3	rs60770874	0	52750199	T	C
3	rs56837675	0	52750293	C	T
3	rs116493126	0	52750325	T	C
3	rs7624716	0	52751534	T	C
3	rs143423464	0	52751817	A	C
3	rs2109634	0	52752075	T	G
3	rs35212380	0	52752959	C	G
3	rs115745575	0	52753308	T	C
3	rs34918356	0	52753532	T	G
3	rs58528592	0	52755379	G	C
3	rs57946083	0	52755586	A	G
3	rs11130319	0	52755592	A	T
3	rs56196917	0	52756045	T	C
3	rs114796738	0	52757046	C	T
3	rs72960237	0	52757653	G	A
3	rs11714088	0	52758942	A	C
3	rs72960240	0	52759133	A	C
3	rs34610878	0	52759169	G	C
3	rs13063138	0	52759254	G	A
3	rs113528713	0	52761094	G	A
3	rs35386691	0	52761570	C	T
3	rs11130321	0	52762698	C	T
3	rs7653028	0	52763000	A	T
3	rs34291015	0	52763163	C	T
3	rs13087538	0	52763453	G	A
3	rs4687549	0	52763954	T	C
3	rs6769720	0	52764350	T	G
3	rs10780035	0	52764624	C	T
3	rs73078847	0	52764787	C	A
3	rs2079929	0	52765646	C	T
3	rs11714030	0	52765882	C	T
3	rs114687381	0	52765949	G	A
3	rs34739010	0	52766122	A	G
3	rs74429279	0	52766257	C	G
3	rs2268027	0	52766606	G	A
3	rs764636	0	52766697	G	A
3	rs767418	0	52767427	C	T
3	rs6780397	0	52767599	T	C
3	rs1231194	0	52769047	T	C
3	rs146892594	0	52769451	T	C
3	rs11130323	0	52770277	T	C
3	rs11130324	0	52770310	T	G
3	rs112510762	0	52770486	C	T
3	rs11130325	0	52770984	G	C
3	rs6445535	0	52771468	T	C
3	rs59638016	0	52771872	C	T
3	rs56276589	0	52772198	C	T
3	rs34184137	0	52774017	G	C
3	rs2159644	0	52774530	C	T
3	rs112824891	0	52775013	G	A
3	rs151032151	0	52775040	G	A
3	rs112242273	0	52775060	C	T
3	rs72960260	0	52776608	A	T
3	rs17052404	0	52776664	T	C
3	rs78014137	0	52776778	T	C
3	rs7638162	0	52776908	T	C
3	rs2286800	0	52778051	C	T
3	rs75321479	0	52778210	A	G
3	rs2268026	0	52778347	T	C
3	rs60058353	0	52778409	A	G
3	rs45556336	0	52778572	T	C
3	rs113859860	0	52779133	C	T
3	rs13074853	0	52779801	T	C
3	rs181612199	0	52779975	T	C
3	rs34986855	0	52780205	A	G
3	rs2072390	0	52780509	A	T
3	rs13082208	0	52781539	T	G
3	rs13087772	0	52782274	T	G
3	rs62255396	0	52782839	C	T
3	rs190297652	0	52783386	G	A
3	rs114707129	0	52784207	A	G
3	rs6787154	0	52784416	C	T
3	rs13082960	0	52785168	A	C
3	rs6445536	0	52785183	G	A
3	rs7646741	0	52785238	A	G
3	rs13095332	0	52787242	C	T
3	rs2336545	0	52787603	T	C
3	rs7619643	0	52788119	G	A
3	rs6414570	0	52788959	A	G
3	rs73078856	0	52789754	G	C
3	rs72960274	0	52789943	C	T
3	rs13061423	0	52790213	T	C
3	rs6762788	0	52792311	T	C
3	rs55807227	0	52792537	T	C
3	rs11130327	0	52793239	A	G
3	rs12497998	0	52793602	C	T
3	rs150863322	0	52793947	C	T
3	rs4687648	0	52794367	T	G
3	rs2268025	0	52795224	A	T
3	rs17477867	0	52795973	G	A
3	rs115801090	0	52796662	G	A
3	rs116212265	0	52796674	G	A
3	rs147076499	0	52796677	C	T
3	rs1029871	0	52797634	G	C
3	rs113071416	0	52798148	A	G
3	rs113474502	0	52799138	G	A
3	rs2230535	0	52800284	T	C
3	rs4687650	0	52800731	A	G
3	rs34131802	0	52800979	G	A
3	rs58564212	0	52801639	C	A
3	rs2230534	0	52802402	A	C
3	rs191101411	0	52802833	C	G
3	rs72960281	0	52802871	C	T
3	rs2268024	0	52803205	T	C
3	rs13071584	0	52804487	T	C
3	rs998909	0	52805093	A	G
3	rs185761183	0	52807445	T	C
3	rs57789542	0	52807586	T	C
3	rs11717836	0	52807736	A	G
3	rs72960285	0	52807816	T	G
3	rs1014969	0	52808341	G	A
3	rs3755799	0	52809193	G	A
3	rs2019065	0	52809525	T	C
3	rs13100826	0	52810845	C	T
3	rs6792369	0	52811172	C	G
3	rs62255400	0	52812231	C	T
3	rs138880491	0	52813701	C	G
3	rs76203017	0	52814255	T	A
3	rs2302417	0	52814256	T	A
3	rs75097760	0	52814643	C	T
3	rs36012032	0	52814709	C	A
3	rs2710323	0	52815905	T	C
3	rs2710322	0	52817593	T	C
3	rs3774354	0	52817675	G	A
3	rs3774355	0	52817778	G	A
3	rs11715487	0	52818301	G	A
3	rs2239551	0	52818579	G	A
3	rs145225292	0	52818986	T	C
3	rs2268023	0	52819327	T	A
3	rs114784256	0	52819692	C	T
3	rs678	0	52820981	A	T
3	rs1042779	0	52821011	A	G
3	rs2286798	0	52821177	A	C
3	rs111477914	0	52821666	C	T
3	rs2239550	0	52822509	G	C
3	rs2284351	0	52822789	T	C
3	rs2284350	0	52822856	T	C
3	rs2300149	0	52822921	C	T
3	rs2239549	0	52823126	G	A
3	rs4687550	0	52823430	T	G
3	rs4687551	0	52823448	T	C
3	rs2270197	0	52824095	T	G
3	rs6778329	0	52824610	G	A
3	rs1076425	0	52825462	A	G
3	rs1075653	0	52825528	T	C
3	rs9324	0	52825585	T	C
3	rs7549	0	52825912	C	A
3	rs2071506	0	52826276	T	C
3	rs746694	0	52826620	C	T
3	rs2071507	0	52826707	G	A
3	rs116182055	0	52826759	G	C
3	rs2071508	0	52826846	G	A
3	rs4687654	0	52827566	G	A
3	rs2239699	0	52827915	C	T
3	rs9881468	0	52828628	C	T
3	rs56009954	0	52829607	T	C
3	rs142219381	0	52830350	C	T
3	rs2240921	0	52830764	C	T
3	rs2240920	0	52831009	C	T
3	rs62255413	0	52831386	C	T
3	rs2240919	0	52831701	C	G
3	rs2535629	0	52833219	G	A
3	rs3617	0	52833805	C	A
3	rs35271262	0	52833881	C	T
3	rs146731697	0	52834608	G	A
3	rs736408	0	52835354	C	T
3	rs11712872	0	52835514	G	A
3	rs740920	0	52836217	G	A
3	rs9848554	0	52836337	G	A
3	rs74320783	0	52836533	G	A
3	rs4481150	0	52837793	T	C
3	rs2710331	0	52837855	T	C
3	rs4687552	0	52838402	T	C
3	rs9968117	0	52838654	C	T
3	rs62255418	0	52840853	C	T
3	rs13059141	0	52841220	G	A
3	rs138014257	0	52842507	C	T
3	rs17331109	0	52842952	A	G
3	rs17331151	0	52844534	C	T
3	rs11717749	0	52844733	C	T
3	rs2535627	0	52845105	T	C
3	rs78780447	0	52847473	C	T
3	rs17331178	0	52847544	C	A
3	rs2071044	0	52847601	C	T
3	rs77347777	0	52848207	C	T
3	rs187933377	0	52848866	C	T
3	rs3774358	0	52848896	G	A
3	rs34288509	0	52849493	G	C
3	rs7617468	0	52849549	T	C
3	rs2008680	0	52849878	T	G
3	rs2240917	0	52851137	T	C
3	rs111383873	0	52851702	C	T
3	rs2245538	0	52852060	T	C
3	rs41292864	0	52852410	G	A
3	rs4687657	0	52852538	G	T
3	rs35004449	0	52852897	G	T
3	rs41275521	0	52853368	G	A
3	rs3821831	0	52853401	C	T
3	rs2276815	0	52853747	C	G
3	rs9831977	0	52854140	T	G
3	rs2239548	0	52854186	A	C
3	rs2239547	0	52855229	T	C
3	rs2256332	0	52855865	G	A
3	rs34860124	0	52857778	T	A
3	rs2240916	0	52859212	T	A
3	rs2240915	0	52859526	T	A
3	rs2535633	0	52859630	C	G
3	rs4687658	0	52860366	C	G
3	rs2276816	0	52860816	C	T
3	rs2276817	0	52860936	C	T
3	rs13072536	0	52861211	A	T
3	rs12488303	0	52862003	G	A
3	rs11709430	0	52862055	G	A
3	rs2072391	0	52862200	C	T
3	rs2245647	0	52862753	A	G
3	rs3774364	0	52863605	G	A
3	rs4687554	0	52864135	T	C
3	rs2071042	0	52864584	A	G
3	rs2276818	0	52864635	A	G
3	rs2071041	0	52864693	T	G
3	rs2071040	0	52864860	A	G
3	rs77223362	0	52865125	G	A
3	rs2071039	0	52865126	C	A
3	rs28552648	0	52865593	G	A
3	rs3755801	0	52865798	G	A
3	rs3755803	0	52866157	C	G
3	rs3755805	0	52866299	G	A
3	rs7652667	0	52866535	C	A
3	rs11915546	0	52866845	A	C
3	rs79664140	0	52866936	A	G
3	rs113621941	0	52867220	G	A
3	rs60332615	0	52867595	C	A
3	rs11918800	0	52868145	G	A
3	rs13083728	0	52868445	G	A
3	rs76029595	0	52868523	C	T
3	rs11922961	0	52868610	T	C
3	rs62255421	0	52868670	G	A
3	rs2276823	0	52869263	C	A
3	rs146671178	0	52869830	G	C
3	rs1573815	0	52870132	G	A
3	rs4687662	0	52870324	T	C
3	rs4687663	0	52870618	T	A
3	rs1139106	0	52871101	G	A
3	rs3733047	0	52871929	G	A
3	rs11626	0	52873984	C	T
3	rs6445538	0	52874288	T	C
3	rs6445539	0	52874296	G	A
3	rs6769789	0	52874446	C	T
3	rs56019197	0	52874753	T	C
3	rs7638524	0	52874861	G	A
3	rs11718060	0	52875546	G	A
3	rs62253561	0	52875772	G	A
3	rs11719137	0	52876389	G	T
3	rs12638195	0	52876639	G	A
3	rs11720228	0	52877270	G	A
3	rs56214994	0	52878600	G	C
3	rs78282976	0	52879647	G	A
3	rs11130328	0	52879828	A	G
3	rs6445541	0	52880128	G	T
3	rs76252265	0	52880442	G	A
3	rs4687672	0	52880543	G	A
3	rs2001732	0	52880740	C	T
3	rs11715347	0	52883070	C	T
3	rs33999310	0	52883332	G	A
3	rs13080929	0	52885112	A	C
3	rs2336558	0	52886240	C	T
3	rs12496077	0	52886241	G	A
3	rs74516584	0	52886378	T	C
3	rs2276825	0	52886605	T	C
3	rs77782057	0	52887382	G	C
3	rs9682464	0	52888485	C	T
3	rs145387116	0	52889463	G	A
3	rs6803519	0	52889771	C	T
3	rs4687676	0	52890418	C	T
3	rs4687556	0	52890475	T	C
3	rs181737844	0	52890828	T	C
3	rs9637477	0	52891426	G	C
3	rs7630552	0	52891570	G	C
3	rs7620690	0	52891707	A	G
3	rs7620706	0	52891756	A	T
3	rs114377412	0	52891948	G	A
3	rs56136581	0	52892110	C	T
3	rs6765170	0	52893343	T	C
3	rs7612624	0	52893426	T	C
3	rs6798941	0	52893465	C	T
3	rs12487379	0	52895785	G	A
3	rs77572134	0	52895934	T	C
3	rs13072537	0	52896032	C	A
3	rs11708390	0	52896409	C	A
3	rs11130329	0	52896855	C	A
3	rs6773650	0	52897095	A	T
3	rs35230793	0	52897236	G	A
3	rs4350911	0	52897801	C	T
3	rs6764322	0	52897823	C	T
3	rs4687559	0	52897842	C	T
3	rs146986877	0	52898039	C	T
3	rs4687560	0	52898121	T	G
3	rs13076033	0	52898427	T	C
3	rs4687679	0	52899284	G	C
3	rs2336661	0	52900424	C	G
3	rs11707829	0	52900696	C	T
3	rs9825230	0	52901974	G	A
3	rs34795947	0	52903872	A	C
3	rs9836499	0	52904524	G	T
3	rs13089851	0	52904550	C	A
3	rs2336664	0	52905213	A	G
3	rs11720233	0	52905236	A	G
3	rs11712498	0	52905376	G	A
3	rs4302374	0	52905802	T	C
3	rs6797399	0	52905917	G	A
3	rs147463786	0	52906884	C	T
3	rs4687680	0	52907372	G	A
3	rs56383738	0	52908398	T	C
3	rs6445547	0	52908577	T	C
3	rs34026403	0	52908652	G	A
3	rs9839035	0	52909877	C	T
3	rs9850563	0	52912214	G	A
3	rs12492391	0	52912296	C	A
3	rs3821873	0	52913006	C	T
3	rs3796352	0	52913279	C	T
3	rs1986656	0	52913403	C	T
3	rs9860296	0	52913781	C	T
3	rs11716402	0	52913939	C	T
3	rs6798472	0	52914143	T	C
3	rs114402966	0	52914680	T	C
3	rs181888603	0	52915441	T	C
3	rs2336665	0	52915692	C	T
3	rs2336666	0	52915712	C	T
3	rs2336667	0	52916363	C	T
3	rs71299621	0	52916911	G	T
3	rs9876403	0	52916916	C	T
3	rs4687682	0	52916939	T	C
3	rs71299622	0	52917038	G	A
3	rs4687562	0	52918422	C	T
3	rs4687683	0	52918499	T	G
3	rs4687684	0	52918513	C	T
3	rs2878762	0	52919002	T	C
3	rs2336668	0	52919096	G	T
3	rs12638968	0	52919447	T	A
3	rs114594011	0	52920440	C	T
3	rs6795646	0	52922621	C	T
3	rs9880978	0	52923251	G	C
3	rs13060282	0	52923714	G	A
3	rs9810807	0	52924227	C	T
3	rs11714793	0	52924930	A	G
3	rs9836178	0	52925403	T	C
3	rs11713324	0	52926687	T	C
3	rs11713479	0	52927060	T	C
3	rs35651539	0	52927228	T	C
3	rs78931636	0	52927849	T	C
3	rs73084914	0	52929014	G	A
3	rs75791629	0	52929072	G	A
3	rs78124578	0	52930207	C	T
3	rs149827784	0	52930803	G	A
3	rs9844736	0	52931971	T	G
3	rs13062228	0	52932744	T	C
3	rs74576993	0	52934598	A	G
3	rs6773040	0	52935428	C	A
3	rs35404467	0	52935763	T	C
3	rs11922975	0	52936763	C	T
3	rs36126605	0	52937560	G	A
3	rs1134546	0	52937774	A	G
3	rs7626551	0	52938092	C	G
3	rs11715231	0	52942776	G	A
3	rs13068194	0	52942876	C	T
3	rs11715498	0	52943551	G	C
3	rs11716506	0	52944328	C	T
3	rs11716612	0	52944645	C	T
3	rs9865248	0	52944724	C	T
3	rs56231111	0	52945786	A	G
3	rs9871175	0	52945930	G	A
3	rs4687687	0	52948332	A	G
3	rs13067373	0	52948461	A	G
3	rs4687689	0	52948674	A	C
3	rs35569457	0	52949143	T	G
3	rs11708337	0	52949254	A	G
3	rs140832717	0	52950553	C	T
3	rs4608686	0	52950554	A	G
3	rs12629687	0	52950659	T	C
3	rs2336162	0	52951519	C	T
3	rs3733034	0	52952433	C	T
3	rs9880619	0	52953055	G	A
3	rs6762260	0	52953069	T	C
3	rs9985365	0	52953844	A	G
3	rs73839535	0	52954169	T	C
3	rs114182438	0	52954983	A	G
3	rs3733035	0	52956023	A	G
3	rs11130331	0	52956918	G	A
3	rs61473083	0	52957402	T	C
3	rs13095705	0	52958304	C	T
3	rs2710342	0	52958439	T	C
3	rs11720488	0	52958590	G	A
3	rs11713376	0	52958927	A	G
3	rs11705797	0	52959216	G	A
3	rs9847024	0	52959537	A	C
3	rs2581810	0	52960859	C	T
3	rs13082061	0	52962748	C	G
3	rs11718834	0	52963668	A	C
3	rs41275523	0	52964920	G	A
3	rs10510761	0	52965255	C	T
3	rs2710339	0	52965713	G	A
3	rs2581827	0	52966558	C	T
3	rs34493168	0	52966821	A	G
3	rs2257216	0	52968726	T	C
3	rs2710314	0	52969128	T	C
3	rs2710313	0	52969529	T	A
3	rs13092352	0	52969697	C	T
3	rs62253602	0	52970877	C	T
3	rs11713290	0	52971579	G	A
3	rs11714037	0	52971680	C	A
3	rs2581797	0	52972468	C	T
3	rs62253603	0	52972862	G	A
3	rs2581801	0	52972907	G	T
3	rs13069006	0	52973305	G	C
3	rs2581802	0	52973373	A	T
3	rs2710346	0	52974152	C	T
3	rs13074524	0	52974184	A	G
3	rs115754073	0	52974291	A	G
3	rs2336540	0	52974589	G	A
3	rs2336541	0	52974630	G	C
3	rs62253604	0	52975069	C	T
3	rs184656591	0	52975500	C	T
3	rs188432343	0	52975523	C	T
3	rs11717715	0	52975565	G	A
3	rs11710707	0	52975916	A	G
3	rs11718538	0	52975987	C	G
3	rs2710345	0	52976075	T	C
3	rs7621939	0	52976469	C	T
3	rs62253605	0	52978418	T	C
3	rs2710332	0	52978691	A	G
3	rs2581805	0	52979050	T	C
3	rs35380116	0	52979178	A	G
3	rs139764930	0	52979981	C	G
3	rs13072395	0	52980573	T	C
3	rs11130332	0	52981119	A	T
3	rs35720014	0	52982110	A	C
3	rs2581815	0	52982159	G	C
3	rs2952830	0	52982296	G	A
3	rs115254128	0	52982662	A	G
3	rs7648514	0	52983246	G	C
3	rs6445550	0	52983434	G	A
3	rs11708223	0	52983806	A	G
3	rs62253606	0	52983902	A	G
3	rs13078834	0	52984770	G	T
3	rs9865094	0	52985319	G	C
3	rs9831409	0	52985711	A	T
3	rs36051354	0	52986012	T	C
3	rs34872575	0	52986277	G	A
3	rs73087033	0	52986582	A	G
3	rs11719601	0	52987516	C	G
3	rs9311485	0	52987645	T	G
3	rs62253608	0	52989383	C	T
3	rs11717132	0	52990650	G	A
3	rs113997485	0	52991147	C	T
3	rs2439434	0	52991189	G	A
3	rs2465101	0	52991307	A	T
3	rs75794552	0	52991584	C	T
3	rs151212827	0	52991719	G	A
3	rs60887045	0	52992278	C	A
3	rs35378159	0	52992992	G	A
3	rs2336669	0	52994138	A	G
3	rs2581803	0	52994981	G	A
3	rs34313969	0	52995166	A	G
3	rs6770957	0	52995416	T	C
3	rs2710326	0	52995444	T	C
3	rs58515094	0	52995575	C	T
3	rs4515041	0	52996032	T	A
3	rs61172708	0	52996052	T	G
3	rs73087038	0	52996874	T	C
3	rs71617203	0	52996914	C	G
3	rs7652131	0	52997154	C	T
3	rs4519686	0	52997871	T	C
3	rs35385050	0	52997945	C	A
3	rs146687543	0	52998129	G	C
3	rs2336670	0	52998504	T	G
3	rs11713206	0	52999243	A	G
3	rs9812543	0	52999789	G	A
3	rs185073155	0	52999817	T	C
3	rs71299700	0	53000232	C	A
3	rs11707576	0	53001007	C	T
3	rs77994766	0	53001812	T	C
3	rs62253649	0	53001847	A	G
3	rs9823697	0	53002150	G	A
3	rs35737577	0	53002557	G	C
3	rs2336671	0	53002708	T	C
3	rs2245424	0	53003021	G	C
3	rs11717619	0	53003179	A	C
3	rs79736614	0	53003425	T	C
3	rs62253650	0	53004465	G	C
3	rs6792578	0	53004604	G	A
3	rs6768844	0	53004620	C	T
3	rs57916015	0	53005110	T	G
3	rs186737302	0	53005138	T	A
3	rs35849389	0	53005235	A	G
3	rs76381216	0	53005640	C	T
3	rs75021298	0	53005764	C	T
3	rs35671032	0	53006055	T	C
3	rs34933390	0	53006265	T	G
3	rs2336672	0	53007803	T	C
3	rs9846976	0	53007995	T	C
3	rs141613813	0	53008682	C	T
3	rs35384050	0	53008769	G	T
3	rs73087044	0	53009043	C	G
3	rs6801235	0	53009595	T	C
3	rs13091844	0	53010271	C	T
3	rs36090694	0	53010742	T	C
3	rs9842974	0	53011050	C	A
3	rs11130333	0	53011374	A	G
3	rs11706035	0	53011868	A	T
3	rs34943350	0	53012888	C	T
3	rs62253653	0	53013267	A	G
3	rs11720191	0	53013839	T	C
3	rs2581816	0	53014657	C	T
3	rs144804055	0	53015405	G	T
3	rs11710394	0	53015839	A	G
3	rs60942590	0	53016421	G	A
3	rs2581819	0	53016552	C	A
3	rs145409679	0	53016638	A	G
3	rs2564930	0	53017307	T	C
3	rs34561018	0	53019964	G	T
3	rs6777554	0	53020063	G	A
3	rs2581820	0	53020544	A	G
3	rs2564931	0	53020559	G	A
3	rs2581821	0	53021588	T	G
3	rs2581822	0	53021749	G	A
3	rs2564932	0	53022010	C	A
3	rs2581823	0	53022076	C	G
3	rs2581824	0	53022408	C	A
3	rs62253654	0	53022455	C	T
3	rs2564933	0	53023373	A	C
3	rs62253656	0	53023428	G	C
3	rs11130335	0	53023635	C	T
3	rs13058817	0	53024139	C	T
3	rs2564934	0	53024580	G	A
3	rs2564936	0	53025585	A	C
3	rs144351816	0	53025664	C	T
3	rs12053904	0	53025837	C	T
3	rs2564937	0	53025859	C	T
3	rs114545144	0	53026087	C	T
3	rs6771610	0	53026104	T	C
3	rs35076015	0	53026366	C	T
3	rs2564938	0	53026384	C	T
3	rs34238610	0	53026480	A	T
3	rs2115779	0	53026714	A	C
3	rs2246556	0	53027983	T	C
3	rs2336720	0	53028061	C	T
3	rs2336721	0	53028375	C	T
3	rs116121707	0	53031256	T	C
3	rs2564962	0	53031638	T	C
3	rs145818482	0	53032573	G	A
3	rs2564920	0	53033057	A	C
3	rs2564919	0	53033295	A	G
3	rs12635298	0	53033796	T	C
3	rs2581792	0	53035044	T	C
3	rs114503395	0	53035910	C	T
3	rs148381558	0	53036233	G	A
3	rs114386441	0	53037209	T	C
3	rs2564917	0	53037695	C	T
3	rs2564964	0	53038118	A	G
3	rs75614137	0	53038280	C	T
3	rs116780938	0	53038303	T	G
3	rs2581795	0	53038786	A	G
3	rs1529544	0	53039455	G	A
3	rs138340647	0	53040455	A	G
3	rs11711773	0	53040456	C	A
3	rs11715894	0	53040459	T	A
3	rs2581796	0	53040546	A	G
3	rs77737939	0	53040746	G	A
3	rs115632241	0	53040808	C	T
3	rs139191232	0	53041186	T	C
3	rs56129941	0	53041344	G	T
3	rs35174175	0	53041509	T	C
3	rs4687692	0	53042469	A	C
3	rs71617204	0	53042951	G	A
3	rs56155510	0	53043637	C	T
3	rs62255860	0	53045683	G	A
3	rs2564947	0	53046216	C	T
3	rs55962821	0	53046697	C	T
3	rs62255892	0	53046904	A	G
3	rs79139223	0	53047417	G	A
3	rs151258422	0	53048330	A	G
3	rs6798511	0	53048351	C	T
3	rs34979715	0	53048960	G	A
3	rs4687694	0	53049047	T	C
3	rs12635933	0	53049103	G	A
3	rs73079903	0	53049136	G	A
3	rs77432708	0	53050748	C	T
3	rs17304694	0	53051577	G	A
3	rs35507120	0	53053924	C	T
3	rs55796351	0	53054150	A	T
3	rs2581776	0	53054234	G	A
3	rs2581777	0	53054727	T	C
3	rs2581778	0	53055311	G	A
3	rs2244552	0	53055522	A	G
3	rs2244461	0	53055842	G	A
3	rs2581779	0	53056199	T	C
3	rs78698666	0	53057207	T	A
3	rs146560075	0	53057589	C	G
3	rs76553845	0	53058112	A	G
3	rs116347702	0	53058459	A	C
3	rs2581780	0	53058960	C	T
3	rs77058023	0	53059495	T	C
3	rs115114860	0	53060407	A	G
3	rs2564951	0	53060449	C	T
3	rs2255107	0	53060637	C	T
3	rs12633064	0	53061377	T	C
3	rs62255895	0	53061985	T	C
3	rs35234873	0	53062228	G	C
3	rs9847710	0	53062661	T	C
3	rs2581806	0	53063360	A	G
3	rs74683485	0	53063831	G	A
3	rs62255897	0	53063870	A	G
3	rs62255898	0	53063924	G	A
3	rs12489490	0	53064022	C	A
3	rs11713171	0	53066280	G	C
3	rs186956810	0	53067333	C	T
3	rs71301803	0	53067833	C	T
3	rs11709427	0	53068042	C	T
3	rs73079924	0	53068155	T	A
3	rs148223703	0	53069875	C	T
3	rs115542234	0	53070215	C	A
3	rs2564956	0	53070462	C	T
3	rs17304995	0	53070755	A	G
3	rs11712653	0	53070875	C	A
3	rs17052727	0	53070914	T	C
3	rs2581818	0	53071652	C	A
3	rs2581817	0	53071797	G	C
3	rs34121720	0	53072167	C	T
3	rs71301804	0	53073314	C	A
3	rs13072818	0	53074263	C	T
3	rs10510762	0	53074346	A	T
3	rs13100714	0	53074824	T	G
3	rs11718388	0	53076415	G	A
3	rs9818819	0	53076755	T	G
3	rs34340609	0	53077276	A	G
3	rs1346719	0	53077372	T	C
3	rs74380125	0	53077621	T	C
3	rs7613013	0	53077806	A	G
3	rs116011403	0	53078565	G	A
3	rs34230854	0	53078590	C	A
3	rs6808387	0	53079732	C	T
3	rs142052001	0	53080137	C	A
3	rs2564941	0	53080148	A	C
3	rs3821872	0	53080555	C	G
3	rs3806692	0	53080987	C	G
3	rs114006553	0	53081128	G	T
3	rs6781896	0	53081612	T	C
3	rs2581826	0	53082532	C	T
3	rs7644973	0	53082937	C	T
3	rs6445555	0	53083742	G	T
3	rs7647960	0	53083803	C	G
3	rs6445556	0	53083811	G	A
3	rs7617501	0	53083843	T	C
3	rs6445557	0	53083969	C	T
3	rs11707780	0	53084326	C	T
3	rs183991133	0	53084764	G	A
3	rs2581812	0	53085044	G	A
3	rs750474	0	53085280	G	T
3	rs71301807	0	53085475	C	G
3	rs71301808	0	53085577	C	G
3	rs2581811	0	53085801	T	C
3	rs12488768	0	53086234	C	T
3	rs75814360	0	53086264	C	G
3	rs58660500	0	53086573	C	T
3	rs187548445	0	53086614	C	G
3	rs58492539	0	53086728	C	G
3	rs12632575	0	53087088	G	A
3	rs13088455	0	53087482	C	G
3	rs7627462	0	53087621	A	G
3	rs113917405	0	53087729	A	G
3	rs9831861	0	53088285	T	G
3	rs149415292	0	53088532	G	A
3	rs3097417	0	53088601	C	G
3	rs11923593	0	53088790	A	G
3	rs9756317	0	53088815	T	C
3	rs2581807	0	53088844	G	A
3	rs2581808	0	53089445	C	T
3	rs2581809	0	53089683	G	C
3	rs114009498	0	53089838	T	A
3	rs71301809	0	53090312	C	T
3	rs4687697	0	53090490	C	T
3	rs7647313	0	53091078	G	A
3	rs7625909	0	53091164	C	T
3	rs12632240	0	53091852	C	T
3	rs13085514	0	53091900	C	T
3	rs9870898	0	53092375	A	G
3	rs146472676	0	53093913	C	T
3	rs11712910	0	53094194	C	A
3	rs2564926	0	53094730	G	A
3	rs11923572	0	53095879	C	T
3	rs11915851	0	53096047	A	G
3	rs2581789	0	53096230	C	T
3	rs6794389	0	53096394	A	G
3	rs6805298	0	53096552	G	A
3	rs9758988	0	53096875	T	C
3	rs4687698	0	53097108	C	T
3	rs6445558	0	53097660	G	T
3	rs191249212	0	53097723	C	A
3	rs34882225	0	53098375	A	G
3	rs1811351	0	53098775	A	G
3	rs59989280	0	53098875	T	C
3	rs6789219	0	53098938	C	G
3	rs71301811	0	53099334	T	C
3	rs73082037	0	53100086	C	A
3	rs6770152	0	53100214	G	T
3	rs4687699	0	53101224	C	T
3	rs115472037	0	53101496	C	A
3	rs11714902	0	53101544	G	C
3	rs6799185	0	53101580	C	T
3	rs11714876	0	53101640	C	G
3	rs112620946	0	53101754	C	T
3	rs138713853	0	53101777	C	A
3	rs2581790	0	53101780	T	C
3	rs76965637	0	53102206	G	A
3	rs34244302	0	53102236	C	G
3	rs13072457	0	53102389	G	A
3	rs2564924	0	53103155	C	T
3	rs2564923	0	53103262	A	G
3	rs13078971	0	53103645	G	C
3	rs34530577	0	53103796	G	T
3	rs60579898	0	53103981	G	C
3	rs73082047	0	53104360	G	T
3	rs13084937	0	53104639	G	A
3	rs2336723	0	53106047	T	C
3	rs4478072	0	53106125	G	T
3	rs2564939	0	53106880	T	C
3	rs2564940	0	53107569	G	A
3	rs2581798	0	53107600	T	C
3	rs35333155	0	53107780	C	T
3	rs2581799	0	53108776	G	A
3	rs116656058	0	53108815	C	T
3	rs2581800	0	53109352	A	G
3	rs114754319	0	53109979	G	T
3	rs7622420	0	53111069	A	G
3	rs1864367	0	53111704	T	C
3	rs73082054	0	53112320	C	T
3	rs11707575	0	53113762	C	A
3	rs56386026	0	53114540	C	T
3	rs2253209	0	53115160	A	C
3	rs74464684	0	53115627	C	T
3	rs2336724	0	53116230	T	C
3	rs189930739	0	53116457	C	T
3	rs36033494	0	53116851	C	T
3	rs71301814	0	53117663	G	A
3	rs11710292	0	53117798	T	C
3	rs2564929	0	53118204	T	C
3	rs2336725	0	53118739	C	T
3	rs62255924	0	53119087	G	A
3	rs930122	0	53119329	T	C
3	rs2253675	0	53119534	T	C
3	rs59583591	0	53119581	T	C
3	rs116440429	0	53119584	C	T
3	rs2253685	0	53119703	G	A
3	rs2253796	0	53120098	C	T
3	rs142796438	0	53120365	T	C
3	rs7625448	0	53120766	C	A
3	rs11130338	0	53120924	C	T
3	rs62255925	0	53121014	G	A
3	rs4687701	0	53121276	A	G
3	rs115063752	0	53121377	A	T
3	rs2581782	0	53122257	T	C
3	rs2581783	0	53122258	G	A
3	rs2581784	0	53122370	A	G
3	rs2082093	0	53122969	G	A
3	rs2099162	0	53123032	C	T
3	rs9875573	0	53123079	A	T
3	rs891368	0	53123273	A	G
3	rs1078968	0	53123486	G	A
3	rs7645611	0	53125297	G	C
3	rs62255926	0	53125429	A	T
3	rs2564922	0	53125469	G	A
3	rs2564921	0	53125585	T	C
3	rs11242	0	53125922	T	C
3	rs2581786	0	53126143	G	A
3	rs2581787	0	53127677	G	T
3	rs56058643	0	53127767	T	C
3	rs35163227	0	53127876	A	G
3	rs55950520	0	53128351	G	A
3	rs9874517	0	53128371	A	G
3	rs13320044	0	53129183	G	A
3	rs145564676	0	53130244	C	T
3	rs62255929	0	53130435	C	T
3	rs80132892	0	53130466	G	A
3	rs11718752	0	53130745	T	C
3	rs7640293	0	53130905	C	T
3	rs7640294	0	53130913	C	A
3	rs113575180	0	53131043	G	C
3	rs62255930	0	53131277	G	A
3	rs2163167	0	53131772	T	C
3	rs2115782	0	53131830	G	A
3	rs62255931	0	53131948	A	G
3	rs56332721	0	53132556	T	C
3	rs2564958	0	53132622	A	T
3	rs149028979	0	53132630	G	A
3	rs530614133	0	53132646	A	G
3	rs2581828	0	53133149	C	G
3	rs2581829	0	53133526	A	G
3	rs115947446	0	53134079	G	A
3	rs2581830	0	53134098	T	C
3	rs35783750	0	53134863	T	C
3	rs34454739	0	53134971	A	G
3	rs4395392	0	53135938	T	C
3	rs140906938	0	53136016	G	C
3	rs2564961	0	53136461	G	A
3	rs891369	0	53136551	G	A
3	rs4337632	0	53137311	C	G
3	rs1560333	0	53138254	T	C
3	rs2564942	0	53139506	C	T
3	rs2581774	0	53139507	A	G
3	rs75323042	0	53139644	T	C
3	rs2336722	0	53139977	G	A
3	rs1004807	0	53140603	T	C
3	rs1004808	0	53140630	A	C
3	rs71301815	0	53141306	C	T
3	rs73088322	0	53141516	C	G
3	rs73088327	0	53141549	C	T
3	rs4282053	0	53141965	G	C
3	rs71301816	0	53142071	G	A
3	rs9845352	0	53142221	A	T
3	rs9845484	0	53142256	A	G
3	rs139034094	0	53142841	C	T
3	rs2115780	0	53142980	G	A
3	rs7615099	0	53143901	A	G
3	rs9838517	0	53144363	T	C
3	rs13088281	0	53147576	C	A
3	rs13433700	0	53147886	C	T
3	rs77203638	0	53148308	G	A
3	rs2564944	0	53148455	G	C
3	rs34390878	0	53149268	G	A
3	rs114630624	0	53149630	T	C
3	rs73088342	0	53151664	A	C
3	rs11710524	0	53151770	C	T
3	rs6783748	0	53153431	A	T
3	rs73088350	0	53154267	C	G
3	rs11713926	0	53155072	C	T
3	rs9757079	0	53155158	C	T
3	rs3796351	0	53156065	G	C
3	rs9878875	0	53156867	T	C
3	rs12630819	0	53157302	A	T
3	rs12638996	0	53157546	T	C
3	rs114139529	0	53157560	G	A
3	rs76119846	0	53158080	G	A
3	rs9867023	0	53160132	T	C
3	rs6769931	0	53160193	G	T
3	rs6809973	0	53160216	T	C
3	rs6769944	0	53160243	G	A
3	rs115242042	0	53160271	C	T
3	rs11713763	0	53160360	G	A
3	rs144398986	0	53161308	T	A
3	rs9820125	0	53162279	A	C
3	rs77442348	0	53162338	T	A
3	rs9858469	0	53162406	G	A
3	rs9820324	0	53162445	A	G
3	rs112768159	0	53162660	G	C
3	rs28734933	0	53162747	C	T
3	rs28501212	0	53163057	A	T
3	rs9830353	0	53163953	A	T
3	rs9868263	0	53164094	C	T
3	rs9868406	0	53164193	C	T
3	rs78365485	0	53164526	G	C
3	rs1560332	0	53164803	C	T
3	rs6792345	0	53165194	T	C
3	rs6792363	0	53165263	T	G
3	rs6445565	0	53165464	C	T
3	rs6445566	0	53165627	A	G
3	rs13319872	0	53166098	A	G
3	rs6777975	0	53166135	C	G
3	rs9824325	0	53166510	T	C
3	rs9828221	0	53166659	T	A
3	rs6784207	0	53167474	C	A
3	rs6799837	0	53167854	T	G
3	rs9861744	0	53168113	G	T
3	rs79040185	0	53169220	A	G
3	rs57514626	0	53169302	T	G
3	rs61296683	0	53169323	G	C
3	rs9867590	0	53169651	C	G
3	rs9834111	0	53170044	A	G
3	rs9872260	0	53170174	C	T
3	rs75993167	0	53170182	C	T
3	rs62254271	0	53170191	C	T
3	rs4687570	0	53170500	C	T
3	rs9817467	0	53170625	T	C
3	rs9844531	0	53171822	A	G
3	rs9845021	0	53172112	A	G
3	rs11130341	0	53172972	G	A
3	rs79270291	0	53173018	A	G
3	rs116071986	0	53173097	C	A
3	rs1080500	0	53175017	G	A
3	rs7615501	0	53175557	G	A
3	rs7610701	0	53176264	T	G
3	rs6764116	0	53177141	T	C
3	rs73087762	0	53177276	A	G
3	rs62254272	0	53178405	C	T
3	rs62254273	0	53178658	G	A
3	rs115657945	0	53178986	C	T
3	rs77321042	0	53179543	A	G
3	rs6807359	0	53179754	C	T
3	rs11130344	0	53179915	T	C
3	rs62254274	0	53180805	A	G
3	rs186256105	0	53182688	C	T
3	rs149410425	0	53183378	G	A
3	rs7616077	0	53183385	T	C
3	rs1872037	0	53184574	C	T
3	rs35292588	0	53184856	G	A
3	rs62254276	0	53185447	C	T
3	rs62254277	0	53185487	C	G
3	rs62254278	0	53185626	G	A
3	rs6777221	0	53186700	A	G
3	rs13085294	0	53186704	G	A
3	rs62254279	0	53187662	G	A
3	rs62254280	0	53188062	G	T
3	rs2358617	0	53189438	T	C
3	rs11130345	0	53189670	A	G
3	rs4687706	0	53190870	G	A
3	rs6778939	0	53191163	C	T
3	rs62254282	0	53192697	C	T
3	rs13319192	0	53193548	G	T
3	rs9862206	0	53194319	T	C
3	rs111501004	0	53195108	C	A
3	rs141359357	0	53195120	G	A
3	rs57046386	0	53197420	C	T
3	rs11924565	0	53197640	C	T
3	rs1483185	0	53199014	T	G
3	rs1483186	0	53199080	C	T
3	rs72967449	0	53199618	C	G
3	rs1483187	0	53199997	A	T
3	rs3773733	0	53200664	G	A
3	rs35593073	0	53200873	G	A
3	rs3773732	0	53200876	A	G
3	rs17233475	0	53201306	A	T
3	rs73091417	0	53201613	C	T
3	rs750170	0	53201898	G	A
3	rs3773731	0	53202143	C	T
3	rs11715660	0	53202372	G	A
3	rs115832719	0	53202938	C	T
3	rs76215329	0	53203290	C	T
3	rs11130347	0	53204466	G	A
3	rs4687571	0	53204515	T	G
3	rs3773729	0	53204845	C	T
3	rs3821690	0	53205106	G	A
3	rs3773728	0	53205134	G	C
3	rs3773727	0	53205494	G	A
3	rs3773726	0	53206065	C	T
3	rs73091425	0	53206490	C	T
3	rs3796256	0	53206586	C	T
3	rs6797662	0	53207185	C	T
3	rs6775022	0	53207327	G	A
3	rs6764111	0	53207401	A	G
3	rs3773725	0	53207516	C	G
3	rs3773724	0	53207647	G	A
3	rs3773723	0	53207745	C	T
3	rs6778964	0	53208782	G	A
3	rs3821689	0	53208917	T	C
3	rs73091435	0	53209438	G	A
3	rs1872035	0	53209500	G	T
3	rs750528	0	53209873	A	G
3	rs750527	0	53209949	G	A
3	rs59254509	0	53211942	A	G
3	rs56972966	0	53212179	C	T
3	rs112724859	0	53212212	C	A
3	rs2306570	0	53212383	C	T
3	rs2306571	0	53212574	C	G
3	rs17052826	0	53212716	C	T
3	rs78497294	0	53212783	C	T
3	rs2035451	0	53213538	C	G
3	rs2230493	0	53213657	T	C
3	rs11130349	0	53213970	C	T
3	rs2242305	0	53215141	C	A
3	rs7630325	0	53215799	G	A
3	rs11130350	0	53215875	A	C
3	rs41305600	0	53216024	C	T
3	rs115335149	0	53216233	A	G
3	rs143052840	0	53216419	G	A
3	rs13084863	0	53216692	C	T
3	rs2306572	0	53217413	A	G
3	rs112611929	0	53218639	C	T
3	rs73076230	0	53218769	C	T
3	rs56406497	0	53219149	G	C
3	rs45513792	0	53220129	G	T
3	rs2230494	0	53220215	G	A
3	rs41275531	0	53220375	G	A
3	rs45596236	0	53220569	G	A
3	rs11130351	0	53221095	A	G
3	rs41315886	0	53221510	C	T
3	rs3773722	0	53221987	G	A
3	rs2306574	0	53222761	C	T
3	rs7634447	0	53225193	A	C
3	rs9847580	0	53225383	C	T
3	rs62254318	0	53226061	C	T
3	rs57742023	0	53226997	G	A
3	rs7643235	0	53227428	T	C
3	rs114058530	0	53227791	C	T
3	rs729396	0	53228342	C	T
3	rs62254320	0	53228655	C	T
3	rs12490555	0	53228836	C	T
3	rs12490645	0	53228919	G	A
3	rs113577165	0	53229075	T	C
3	rs116786248	0	53230066	G	A
3	rs9845906	0	53230324	C	G
3	rs11721257	0	53230518	A	G
3	rs11713513	0	53230556	G	A
3	rs61395826	0	53231295	C	T
3	rs11927161	0	53231493	T	C
3	rs12495976	0	53231547	T	C
3	rs6764868	0	53232062	T	C
3	rs11130355	0	53232093	A	G
3	rs13075685	0	53233043	G	C
3	rs77045572	0	53233933	A	C
3	rs11919522	0	53234994	A	G
3	rs34869734	0	53235070	C	T
3	rs114318431	0	53235107	G	T
3	rs73076247	0	53235249	C	T
3	rs73076249	0	53235373	C	T
3	rs73076251	0	53235530	T	C
3	rs11130356	0	53235760	A	G
3	rs79843306	0	53236219	G	A
3	rs62254355	0	53236921	G	A
3	rs186943973	0	53237205	C	T
3	rs11721183	0	53237353	C	T
3	rs13100572	0	53237601	A	G
3	rs12152293	0	53237604	T	C
3	rs7621983	0	53238013	G	A
3	rs2358622	0	53238188	C	A
3	rs60520044	0	53238942	T	G
3	rs35938538	0	53239055	T	C
3	rs11717404	0	53239160	C	T
3	rs4687711	0	53239254	C	T
3	rs12495066	0	53239586	C	T
3	rs6773960	0	53239891	T	C
3	rs12637702	0	53239899	C	G
3	rs12152497	0	53239929	C	T
3	rs4290797	0	53240032	G	A
3	rs12152320	0	53240104	A	T
3	rs12637819	0	53240530	C	G
3	rs4328795	0	53240854	G	T
3	rs7426478	0	53241131	C	T
3	rs4133174	0	53241176	A	T
3	rs4320054	0	53241181	A	G
3	rs4133175	0	53241271	C	T
3	rs4687712	0	53241485	G	A
3	rs2358618	0	53241509	T	C
3	rs146221188	0	53243424	G	A
3	rs11707200	0	53243770	C	T
3	rs35416537	0	53243913	A	G
3	rs114958302	0	53244149	G	A
3	rs7624336	0	53244151	G	T
3	rs35028414	0	53244333	A	G
3	rs6769824	0	53244440	A	G
3	rs6772648	0	53244603	T	C
3	rs6806033	0	53244637	C	T
3	rs4687572	0	53244819	G	T
3	rs61584438	0	53244983	G	A
3	rs11130357	0	53245199	C	A
3	rs7620260	0	53245902	A	G
3	rs73076265	0	53246148	A	G
3	rs6445569	0	53246213	T	C
3	rs6764139	0	53246350	C	A
3	rs6764476	0	53246641	C	T
3	rs34041412	0	53246926	T	A
3	rs35209711	0	53247016	A	G
3	rs6779976	0	53247220	A	G
3	rs113293960	0	53247450	C	T
3	rs4687713	0	53247505	C	T
3	rs10446474	0	53247930	A	C
3	rs183410136	0	53248187	C	T
3	rs7430345	0	53248503	T	C
3	rs35029290	0	53248965	G	A
3	rs13088187	0	53249086	T	A
3	rs55762522	0	53249119	A	G
3	rs36031811	0	53249136	G	A
3	rs12374008	0	53249359	C	T
3	rs12487179	0	53249670	G	A
3	rs7635020	0	53249773	T	A
3	rs10446475	0	53250286	A	G
3	rs6445571	0	53250574	C	T
3	rs7641212	0	53251807	T	C
3	rs11130358	0	53252338	G	A
3	rs73840240	0	53252757	A	C
3	rs11130359	0	53252851	C	T
3	rs11715417	0	53252899	T	G
3	rs7617191	0	53253717	C	T
3	rs7628672	0	53253792	A	T
3	rs12633545	0	53254111	C	T
3	rs148512888	0	53254336	C	T
3	rs6773409	0	53254338	C	G
3	rs1979490	0	53254682	G	C
3	rs1979491	0	53254931	T	C
3	rs1979492	0	53255206	G	A
3	rs182648296	0	53255272	G	T
3	rs6789516	0	53255309	A	G
3	rs6800557	0	53255347	G	A
3	rs80271235	0	53256412	G	A
3	rs7647990	0	53256697	G	A
3	rs79351215	0	53257049	G	A
3	rs77140015	0	53257111	T	C
3	rs55852030	0	53257376	G	A
3	rs73840242	0	53257587	C	T
3	rs66499453	0	53257656	G	A
3	rs76875581	0	53257929	G	A
3	rs12632671	0	53258424	G	A
3	rs13093936	0	53259013	C	T
3	rs73840245	0	53259371	G	C
3	rs3736151	0	53259608	C	T
3	rs3163	0	53259850	C	T
3	rs3816767	0	53259996	G	A
3	rs73840248	0	53260054	T	C
3	rs73840249	0	53260231	C	T
3	rs7650103	0	53260325	A	G
3	rs2279320	0	53260620	T	G
3	rs2279321	0	53260710	G	A
3	rs2279322	0	53260716	C	T
3	rs2279323	0	53260903	G	C
3	rs79872280	0	53260958	G	C
3	rs41275535	0	53261019	C	G
3	rs11719464	0	53261677	T	C
3	rs73840252	0	53261733	C	T
3	rs79446544	0	53261827	G	T
3	rs7612011	0	53261931	T	C
3	rs41275539	0	53262000	G	A
3	rs3736153	0	53262400	G	C
3	rs3736154	0	53262472	G	A
3	rs41275541	0	53262773	T	C
3	rs3736156	0	53263279	A	G
3	rs4267636	0	53263971	C	T
3	rs115714089	0	53264014	G	A
3	rs6793684	0	53264085	G	T
3	rs6793773	0	53264124	G	T
3	rs6782597	0	53264160	A	G
3	rs6787685	0	53264211	T	C
3	rs11717767	0	53264214	G	A
3	rs11717712	0	53264231	C	T
3	rs1131728	0	53264485	A	G
3	rs73840256	0	53265011	T	C
3	rs73840258	0	53265088	A	C
3	rs7633598	0	53265206	A	C
3	rs17234092	0	53265581	C	T
3	rs11130362	0	53265766	C	T
3	rs728910	0	53265957	T	C
3	rs735940	0	53266531	C	T
3	rs2242300	0	53267100	C	A
3	rs2242301	0	53267155	G	A
3	rs2242302	0	53267296	G	A
3	rs56058589	0	53267532	C	T
3	rs75532359	0	53267679	T	C
3	rs114030816	0	53267709	G	C
3	rs60084328	0	53267962	C	T
3	rs78546244	0	53268007	C	T
3	rs34107310	0	53268122	C	T
3	rs35794580	0	53268137	C	A
3	rs55646281	0	53268235	A	C
3	rs13074156	0	53268242	G	A
3	rs3773739	0	53268429	A	G
3	rs73840274	0	53268526	T	C
3	rs3773740	0	53268545	T	C
3	rs1051485	0	53269046	T	C
3	rs1051483	0	53269163	G	A
3	rs2242304	0	53269275	T	C
3	rs2035450	0	53269317	T	C
3	rs73840276	0	53269407	G	A
3	rs58110216	0	53269735	A	G
3	rs60499054	0	53269743	G	A
3	rs56998997	0	53269802	T	A
3	rs4687715	0	53269904	G	A
3	rs3773741	0	53270062	G	C
3	rs3773742	0	53270113	A	T
3	rs3773743	0	53270169	G	T
3	rs12629909	0	53270222	T	C
3	rs3773744	0	53270344	T	C
3	rs3773745	0	53270424	A	G
3	rs3773746	0	53270682	G	C
3	rs3821691	0	53270689	G	A
3	rs6768738	0	53270849	G	C
3	rs2884495	0	53270928	T	C
3	rs2358621	0	53270947	A	C
3	rs12633000	0	53271040	A	C
3	rs12633001	0	53271047	A	G
3	rs115990971	0	53271193	A	G
3	rs111716390	0	53271676	T	C
3	rs3821692	0	53272067	G	A
3	rs3773747	0	53272314	T	C
3	rs62255988	0	53272782	G	A
3	rs12629312	0	53272889	G	A
3	rs7628245	0	53272944	C	T
3	rs28758191	0	53273287	G	A
3	rs9284890	0	53273473	T	C
3	rs10212420	0	53273965	A	C
3	rs2306569	0	53274602	T	C
3	rs9820968	0	53274688	C	G
3	rs62255989	0	53274986	C	T
3	rs62255990	0	53275540	G	A
3	rs142429124	0	53275609	G	A
3	rs12487632	0	53275641	C	T
3	rs9864057	0	53275777	A	G
3	rs41275543	0	53275871	G	A
3	rs9827244	0	53276052	G	A
3	rs968702	0	53276485	G	C
3	rs79987882	0	53276554	A	G
3	rs7610113	0	53276697	T	C
3	rs7640493	0	53276700	C	T
3	rs73840299	0	53277063	C	T
3	rs4687716	0	53277094	G	A
3	rs7356056	0	53277476	C	T
3	rs77351539	0	53277546	G	C
3	rs9858133	0	53277653	G	T
3	rs62255992	0	53277790	A	C
3	rs9858049	0	53277811	C	T
3	rs79453591	0	53277859	C	A
3	rs12493802	0	53278241	C	T
3	rs9820979	0	53278320	A	G
3	rs12054426	0	53278324	T	C
3	rs7646760	0	53278653	C	A
3	rs62255993	0	53279491	G	C
3	rs12485313	0	53279509	T	G
3	rs12494824	0	53279525	C	T
3	rs146625073	0	53279629	C	A
3	rs62255994	0	53279749	C	T
3	rs62255995	0	53279830	A	G
3	rs62255996	0	53279868	A	G
3	rs7627444	0	53280007	G	C
3	rs7617474	0	53280098	A	G
3	rs62255999	0	53280686	C	T
3	rs62256000	0	53280735	C	T
3	rs62256001	0	53281076	A	G
3	rs7630632	0	53281183	G	T
3	rs7625237	0	53281265	T	C
3	rs9879195	0	53281750	C	G
3	rs41332244	0	53282033	C	T
3	rs4687717	0	53282188	T	C
3	rs4687718	0	53282303	A	G
3	rs11720625	0	53282549	C	G
3	rs62256002	0	53282990	T	C
3	rs62256003	0	53283952	A	T
3	rs10433617	0	53284419	C	T
3	rs10433618	0	53284437	C	A
3	rs59145995	0	53285200	T	A
3	rs35495179	0	53285424	G	C
3	rs77000231	0	53285481	G	T
3	rs111409997	0	53286151	C	T
3	rs9826552	0	53286409	G	A
3	rs9846315	0	53286411	T	A
3	rs9850440	0	53286688	T	C
3	rs9830594	0	53286784	C	T
3	rs141078441	0	53286932	C	T
3	rs143610409	0	53286948	C	A
3	rs9830895	0	53286976	C	T
3	rs115942480	0	53288151	T	C
3	rs13101181	0	53288224	G	A
3	rs13059189	0	53288475	G	A
3	rs7633966	0	53289527	T	G
3	rs62256006	0	53289634	G	A
3	rs147254549	0	53290198	G	C
3	rs17030933	0	53290264	C	G
3	rs17030934	0	53290385	G	A
3	rs77948234	0	53290705	C	T
3	rs58558806	0	53291134	T	C
3	rs11130365	0	53291478	C	T
3	rs7648309	0	53291982	G	A
3	rs4687573	0	53292090	C	T
3	rs113213168	0	53292288	A	T
3	rs114543503	0	53293007	C	T
3	rs147318097	0	53293037	C	T
3	rs11130367	0	53293373	G	A
3	rs7637934	0	53293855	G	T
3	rs12490667	0	53293986	G	A
3	rs17052957	0	53294215	T	G
3	rs34774173	0	53294445	G	C
3	rs7622159	0	53295285	C	T
3	rs78333235	0	53295786	G	A
3	rs114137846	0	53296223	G	A
3	rs931254	0	53296320	T	C
3	rs62256009	0	53296563	C	T
3	rs9856552	0	53297331	C	T
3	rs143328751	0	53300280	T	G
3	rs150938555	0	53301057	G	A
3	rs62256010	0	53301717	C	T
3	rs9854669	0	53301969	G	A
3	rs12630183	0	53302332	A	C
3	rs62256043	0	53302637	C	T
3	rs62256044	0	53303011	G	A
3	rs143804589	0	53303516	A	G
3	rs115659375	0	53303906	G	A
3	rs62256046	0	53305069	C	T
3	rs112079842	0	53305273	G	A
3	rs62256047	0	53306838	T	G
3	rs17234771	0	53307352	G	A
3	rs62256049	0	53307626	T	G
3	rs62256050	0	53308159	C	T
3	rs9821134	0	53308467	A	G
3	rs141713565	0	53308715	C	T
3	rs146479133	0	53310396	C	T
3	rs4687720	0	53310794	G	A
3	rs7620395	0	53311072	A	C
3	rs115821654	0	53311497	T	C
3	rs62256051	0	53311775	C	T
3	rs6798771	0	53312915	C	T
3	rs56654807	0	53313049	C	G
3	rs111867709	0	53313224	C	G
3	rs62256053	0	53314753	G	T
3	rs112621763	0	53315967	C	T
3	rs56125165	0	53317098	C	T
3	rs3209045	0	53318700	G	A
3	rs11551405	0	53318868	C	A
3	rs1108506	0	53319203	C	G
3	rs6792874	0	53321002	T	C
3	rs9628	0	53321631	A	C
3	rs62256054	0	53322431	G	C
3	rs2279319	0	53323914	T	C
3	rs150683469	0	53324528	G	C
3	rs3732834	0	53324915	A	G
3	rs13063111	0	53325905	C	A
3	rs34366563	0	53326534	A	G
3	rs73080266	0	53327437	G	A
3	rs62256057	0	53328655	C	T
3	rs145466817	0	53328656	G	A
3	rs17307289	0	53328703	A	C
3	rs73080271	0	53328868	C	G
3	rs7643417	0	53328883	A	G
3	rs13097864	0	53329760	C	T
3	rs115362685	0	53329962	G	A
3	rs62256059	0	53330051	C	T
3	rs79009555	0	53330933	A	G
3	rs113082627	0	53331213	G	A
3	rs13062474	0	53331547	C	T
3	rs73080273	0	53332026	T	C
3	rs10461029	0	53332363	A	G
3	rs7641238	0	53332477	T	C
3	rs7649323	0	53332706	G	C
3	rs34799308	0	53334148	G	A
3	rs141710077	0	53335375	C	T
3	rs62256961	0	53335411	C	T
3	rs6804620	0	53335429	A	G
3	rs2170675	0	53335509	G	T
3	rs78565081	0	53335586	A	C
3	rs79648456	0	53335720	C	T
3	rs74513657	0	53336459	A	G
3	rs62256962	0	53337444	G	A
3	rs35734433	0	53338368	T	C
3	rs13100097	0	53338761	T	C
3	rs183912120	0	53339354	T	C
3	rs12637463	0	53339783	G	T
3	rs112929530	0	53343018	C	G
3	rs111237929	0	53343217	T	G
3	rs62256963	0	53343790	C	A
3	rs2358619	0	53343936	T	C
3	rs62256964	0	53344322	T	G
3	rs116343156	0	53345315	A	G
3	rs17307574	0	53345623	T	C
3	rs62256965	0	53349036	A	G
3	rs139222547	0	53349307	G	A
3	rs79550721	0	53349364	C	G
3	rs111403831	0	53349384	T	C
3	rs7374211	0	53349507	G	A
3	rs73080295	0	53349508	C	T
3	rs147367101	0	53349968	G	A
3	rs144478877	0	53350809	A	T
3	rs62256966	0	53351656	T	C
3	rs1001222	0	53352099	G	A
3	rs147660324	0	53353162	G	A
3	rs141424904	0	53354121	C	G
3	rs62256967	0	53355645	C	T
3	rs62256968	0	53356208	G	A
3	rs4404439	0	53357019	C	T
3	rs150636862	0	53357829	C	A
3	rs6806814	0	53358018	G	C
3	rs77413676	0	53358117	T	C
3	rs62256969	0	53359150	G	A
3	rs58144216	0	53360412	A	G
3	rs116373021	0	53360474	A	T
3	rs922958	0	53360550	A	G
3	rs4687723	0	53360741	T	C
3	rs146132149	0	53361628	C	T
3	rs181969965	0	53361688	T	C
3	rs62256971	0	53361913	G	T
3	rs77403204	0	53361976	C	T
3	rs62257004	0	53362187	A	G
3	rs6445576	0	53362310	C	T
3	rs73082274	0	53362560	A	T
3	rs11707463	0	53362565	A	G
3	rs11705809	0	53363940	T	C
3	rs114216740	0	53364140	A	G
3	rs62257005	0	53366879	C	T
3	rs114821414	0	53367821	C	T
3	rs115452987	0	53368075	G	C
3	rs148543803	0	53368190	C	T
3	rs75135222	0	53368255	T	C
3	rs115002913	0	53368786	C	T
3	rs62257007	0	53369590	G	A
3	rs6804517	0	53370192	A	G
3	rs62257008	0	53370225	G	A
3	rs149693920	0	53371177	C	T
3	rs78177413	0	53372744	C	T
3	rs13082092	0	53373204	T	G
3	rs12629138	0	53373238	G	T
3	rs687346	0	53373317	T	C
3	rs142024822	0	53373916	A	G
3	rs62257009	0	53374417	T	C
3	rs1038395	0	53374687	C	T
3	rs7649934	0	53375404	T	C
3	rs12631287	0	53375706	G	A
3	rs188794242	0	53375793	G	A
3	rs12491493	0	53375890	T	G
3	rs13077680	0	53376081	G	C
3	rs6795127	0	53376669	C	T
3	rs74433231	0	53377857	C	G
3	rs2029213	0	53378245	C	T
3	rs9812118	0	53380053	T	C
3	rs62257011	0	53382724	G	C
3	rs62257012	0	53383474	G	A
3	rs62257013	0	53384720	C	T
3	rs4687576	0	53385418	T	C
3	rs6766141	0	53387889	C	T
3	rs112688051	0	53388237	A	G
3	rs148707300	0	53388287	C	T
3	rs60287116	0	53388457	C	T
3	rs35536048	0	53388950	C	G
3	rs73082290	0	53388982	C	A
3	rs187490398	0	53392131	C	G
3	rs9942027	0	53392663	C	T
3	rs12633047	0	53393844	C	T
3	rs2129011	0	53393970	T	A
3	rs2358734	0	53394917	T	C
3	rs78770788	0	53395095	A	T
3	rs11714096	0	53396145	G	C
3	rs62257014	0	53396716	T	A
3	rs62257015	0	53396817	G	A
3	rs2884525	0	53397244	T	C
3	rs11719367	0	53397312	T	G
3	rs10510763	0	53397481	C	T
3	rs79193219	0	53398568	G	A
3	rs62257016	0	53399256	T	G
3	rs17235667	0	53405646	C	A
3	rs80098423	0	53406255	G	A
3	rs13090627	0	53406425	C	T
3	rs76785074	0	53406840	G	C
3	rs17235681	0	53407019	A	C
3	rs62257024	0	53407362	C	G
3	rs4687724	0	53408177	C	T
3	rs4687725	0	53408333	C	T
3	rs73084304	0	53408386	C	G
3	rs111562056	0	53409564	T	C
3	rs6445579	0	53409585	A	G
3	rs76313422	0	53410131	G	A
3	rs62257025	0	53413247	T	C
3	rs752859	0	53413573	T	C
3	rs56235602	0	53413803	C	A
3	rs146893476	0	53413847	T	G
3	rs1483986	0	53413979	C	T
3	rs79680238	0	53414424	C	T
3	rs2171292	0	53414494	T	C
3	rs12053905	0	53415468	G	A
3	rs7631463	0	53416831	G	A
3	rs4687726	0	53417156	A	G
3	rs114913845	0	53417964	T	G
3	rs4687727	0	53422146	G	T
3	rs6780100	0	53422802	T	C
3	rs71301827	0	53423343	T	C
3	rs6783810	0	53424056	T	C
3	rs114231351	0	53424562	T	A
3	rs34636653	0	53424876	C	G
3	rs59064949	0	53425148	C	T
3	rs6445580	0	53425328	A	G
3	rs6790961	0	53426381	A	G
3	rs76497270	0	53427513	C	G
3	rs35777100	0	53427972	C	T
3	rs62252815	0	53428110	A	G
3	rs10433551	0	53428743	G	A
3	rs137907521	0	53429234	C	T
3	rs149044598	0	53429282	A	G
3	rs187905213	0	53431525	G	A
3	rs4370021	0	53432016	A	G
3	rs62252817	0	53432378	T	G
3	rs4687728	0	53434612	T	C
3	rs495024	0	53434929	G	A
3	rs62252818	0	53434952	T	C
3	rs151145762	0	53435894	A	C
3	rs7653192	0	53436669	T	C
3	rs11716719	0	53438990	G	C
3	rs6805246	0	53439974	C	T
3	rs62252819	0	53440128	A	T
3	rs13088228	0	53441032	G	A
3	rs10452033	0	53441376	G	A
3	rs76616678	0	53441550	A	T
3	rs542739	0	53442118	C	T
3	rs608439	0	53442234	G	C
3	rs145213902	0	53442246	C	T
3	rs111842465	0	53442255	T	G
3	rs545580	0	53442466	T	G
3	rs550043	0	53442907	A	G
3	rs6772435	0	53443028	G	T
3	rs13080668	0	53443354	T	C
3	rs4687578	0	53443543	A	G
3	rs9832685	0	53443859	T	C
3	rs111982009	0	53444897	A	G
3	rs674628	0	53445957	G	A
3	rs73084328	0	53446252	T	G
3	rs6774544	0	53446430	A	G
3	rs188711820	0	53447311	G	T
3	rs6781107	0	53447891	T	G
3	rs62250760	0	53449260	C	T
3	rs9831958	0	53449365	T	C
3	rs6776147	0	53450822	C	T
3	rs17053054	0	53450873	G	A
3	rs62250762	0	53451041	A	T
3	rs6776350	0	53451047	C	T
3	rs6791868	0	53451359	A	T
3	rs6776943	0	53452405	A	G
3	rs28363804	0	53452430	C	A
3	rs4687729	0	53453103	T	C
3	rs552345	0	53453263	C	T
3	rs13318484	0	53453287	G	T
3	rs660746	0	53454680	T	G
3	rs147178897	0	53454847	T	G
3	rs2358739	0	53454941	C	G
3	rs116511141	0	53455300	G	A
3	rs2358740	0	53455569	G	T
3	rs483958	0	53456042	G	C
3	rs484723	0	53456085	G	C
3	rs3102231	0	53456524	T	C
3	rs13314396	0	53456549	A	G
3	rs13321516	0	53456607	G	T
3	rs2129010	0	53457291	G	T
3	rs546804	0	53457309	A	C
3	rs12493165	0	53457482	G	A
3	rs1531876	0	53457579	A	G
3	rs11130368	0	53457819	T	C
3	rs552486	0	53457939	A	G
3	rs681751	0	53458934	T	G
3	rs562351	0	53459387	G	T
3	rs80048009	0	53459628	T	G
3	rs80137279	0	53459692	C	T
3	rs6763806	0	53459760	G	C
3	rs9842441	0	53460398	C	A
3	rs77998128	0	53461088	C	A
3	rs7637478	0	53461118	C	G
3	rs9852695	0	53461956	G	A
3	rs729660	0	53462414	G	T
3	rs76286811	0	53463515	G	T
3	rs7614722	0	53463904	C	T
3	rs114718455	0	53464055	A	G
3	rs113708449	0	53464319	G	A
3	rs62250804	0	53464475	G	A
3	rs17308399	0	53465728	C	T
3	rs62250805	0	53465890	G	A
3	rs667217	0	53466077	C	T
3	rs62250806	0	53466252	G	A
3	rs112068626	0	53466561	A	G
3	rs138925125	0	53466779	A	G
3	rs664030	0	53466851	C	T
3	rs9880156	0	53467506	G	A
3	rs9880167	0	53467524	G	A
3	rs7638575	0	53467948	A	G
3	rs7641028	0	53468342	A	C
3	rs511963	0	53470863	A	G
3	rs9311499	0	53470943	A	C
3	rs6766913	0	53471102	G	A
3	rs516362	0	53471338	G	A
3	rs793196	0	53471757	G	A
3	rs793197	0	53471835	A	G
3	rs580419	0	53473738	G	A
3	rs7640606	0	53473877	A	G
3	rs7650885	0	53473940	G	T
3	rs79989571	0	53474278	T	C
3	rs77295594	0	53474350	T	A
3	rs62250807	0	53474469	T	C
3	rs9799015	0	53475074	T	C
3	rs793199	0	53475182	A	G
3	rs12487086	0	53475612	G	T
3	rs4302375	0	53476021	T	G
3	rs582001	0	53476325	G	A
3	rs143071453	0	53476765	C	G
3	rs114588747	0	53477129	G	C
3	rs3111308	0	53477929	C	G
3	rs9875016	0	53478093	T	A
3	rs9817570	0	53478269	A	T
3	rs647206	0	53478747	G	T
3	rs145069723	0	53479500	G	A
3	rs537160726	0	53479895	A	G
3	rs141961092	0	53480315	A	T
3	rs57552159	0	53480553	G	A
3	rs144964885	0	53480581	C	G
3	rs149052826	0	53480590	A	G
3	rs74549437	0	53481196	T	C
3	rs587871	0	53481297	G	C
3	rs554326	0	53481425	C	T
3	rs551551	0	53481714	C	T
3	rs9876191	0	53481831	G	A
3	rs116044748	0	53482586	A	G
3	rs9821840	0	53482651	T	A
3	rs75047605	0	53482726	G	A
3	rs113164865	0	53483073	C	T
3	rs2930177	0	53483202	G	A
3	rs9881928	0	53483229	C	T
3	rs17236437	0	53483455	A	G
3	rs78275950	0	53483609	A	G
3	rs141836121	0	53485189	G	A
3	rs587785	0	53485351	A	G
3	rs17308707	0	53485628	C	T
3	rs17053078	0	53485719	A	G
3	rs10510764	0	53485790	C	G
3	rs17053081	0	53486112	T	C
3	rs681320	0	53486231	A	C
3	rs77047703	0	53486249	A	G
3	rs28481733	0	53486662	T	C
3	rs531193	0	53486831	A	G
3	rs28703682	0	53487051	G	A
3	rs2930176	0	53487279	G	A
3	rs150756442	0	53487834	A	G
3	rs79954112	0	53487859	G	A
3	rs7623859	0	53488023	A	G
3	rs12491071	0	53488269	A	G
3	rs12488068	0	53488348	T	C
3	rs9830114	0	53489090	T	C
3	rs578318	0	53489106	A	G
3	rs144241539	0	53493945	T	C
3	rs75464395	0	53494509	C	T
3	rs76011939	0	53495044	T	A
3	rs555480	0	53495847	G	T
3	rs12492748	0	53496877	C	T
3	rs523094	0	53497145	C	T
3	rs2101397	0	53498942	A	G
3	rs150668681	0	53501303	C	G
3	rs147463760	0	53501616	C	A
3	rs187333818	0	53502839	T	G
3	rs145226981	0	53503896	G	T
3	rs576359	0	53504251	C	T
3	rs181936308	0	53504819	A	G
3	rs142179178	0	53505130	G	A
3	rs147492926	0	53505484	G	C
3	rs1087083	0	53506777	T	C
3	rs111863483	0	53507023	G	A
3	rs112052181	0	53507050	G	A
3	rs2965048	0	53507121	G	T
3	rs2930173	0	53507195	G	T
3	rs4026181	0	53508040	A	G
3	rs11715213	0	53508133	C	A
3	rs78260752	0	53508206	C	T
3	rs76892032	0	53508819	A	G
3	rs658071	0	53509107	C	T
3	rs562331	0	53509316	T	C
3	rs78830637	0	53509533	T	G
3	rs9870685	0	53510786	G	A
3	rs189154576	0	53511647	A	G
3	rs793202	0	53511648	G	A
3	rs76316948	0	53512527	G	C
3	rs611914	0	53512550	G	A
3	rs312475	0	53513354	A	G
3	rs189987894	0	53514216	G	C
3	rs312476	0	53514416	G	T
3	rs75313248	0	53514447	T	C
3	rs312477	0	53515136	G	A
3	rs9841726	0	53515794	T	C
3	rs34016406	0	53515961	A	G
3	rs312478	0	53516203	C	T
3	rs76244613	0	53516735	G	A
3	rs76011644	0	53517087	A	G
3	rs17731715	0	53517819	A	G
3	rs142279160	0	53517903	G	C
3	rs79384749	0	53518047	C	A
3	rs79460967	0	53518197	T	C
3	rs17731739	0	53518983	G	A
3	rs114341624	0	53519504	T	C
3	rs998411	0	53519767	G	A
3	rs7630080	0	53520140	A	G
3	rs74580987	0	53521621	A	G
3	rs1264098	0	53522314	T	G
3	rs2884712	0	53522787	A	G
3	rs312482	0	53523785	A	T
3	rs312483	0	53524051	G	A
3	rs112711324	0	53524632	T	C
3	rs113481501	0	53525020	C	T
3	rs4432635	0	53525193	G	A
3	rs75565713	0	53525348	C	T
3	rs78915713	0	53526057	T	C
3	rs312484	0	53527289	A	G
3	rs3755815	0	53527293	T	G
3	rs3755816	0	53527439	G	C
3	rs312479	0	53529013	T	A
3	rs312480	0	53529140	T	C
3	rs3774414	0	53532755	C	T
3	rs80121202	0	53533545	G	A
3	rs219847	0	53533827	A	G
3	rs36029422	0	53534200	C	T
3	rs80320456	0	53534580	G	A
3	rs11926234	0	53535073	C	T
3	rs17788344	0	53535098	A	T
3	rs17731913	0	53535283	T	C
3	rs73084382	0	53536586	A	T
3	rs6763768	0	53537879	T	C
3	rs3774417	0	53538107	A	T
3	rs35280126	0	53539241	C	T
3	rs312485	0	53541364	A	G
3	rs55937644	0	53544337	G	A
3	rs76691401	0	53544777	A	C
3	rs3821842	0	53544878	A	T
3	rs312486	0	53545454	G	C
3	rs3774419	0	53545562	G	A
3	rs312487	0	53545622	T	C
3	rs114983457	0	53546047	A	G
3	rs59968724	0	53548031	C	G
3	rs56755560	0	53549099	G	A
3	rs3774421	0	53551010	G	A
3	rs79853140	0	53551575	A	G
3	rs113835384	0	53551753	C	T
3	rs72957271	0	53551817	C	T
3	rs312481	0	53551902	A	G
3	rs62250859	0	53552663	A	G
3	rs3774423	0	53553086	C	T
3	rs740757	0	53553745	T	C
3	rs35593046	0	53553923	G	T
3	rs143243910	0	53554563	C	T
3	rs114094549	0	53554808	A	G
3	rs62251862	0	53555026	T	C
3	rs116680290	0	53555567	G	T
3	rs17788662	0	53555607	G	T
3	rs73084391	0	53556102	G	A
3	rs114841291	0	53556114	G	A
3	rs149733027	0	53556160	G	A
3	rs73840111	0	53556170	A	G
3	rs979220	0	53556223	T	C
3	rs3774424	0	53556658	G	T
3	rs116139747	0	53556816	A	C
3	rs3821843	0	53558012	G	A
3	rs3774425	0	53558123	G	A
3	rs3774426	0	53559002	C	T
3	rs62251864	0	53559907	A	G
3	rs9311502	0	53560321	T	C
3	rs12629517	0	53561686	A	G
3	rs35555534	0	53562519	T	C
3	rs6777794	0	53562586	T	G
3	rs6777870	0	53562602	T	C
3	rs6445583	0	53562894	G	A
3	rs72957281	0	53562951	T	C
3	rs3774428	0	53565829	G	T
3	rs115633166	0	53566360	A	G
3	rs3774430	0	53566450	A	G
3	rs73084400	0	53566677	C	T
3	rs1547951	0	53568269	A	C
3	rs1547950	0	53568283	T	C
3	rs1547949	0	53568580	T	C
3	rs59422128	0	53569303	C	A
3	rs9865394	0	53570040	G	A
3	rs59512909	0	53570651	G	A
3	rs114784078	0	53570801	G	A
3	rs35131285	0	53571477	G	A
3	rs33999362	0	53571914	A	G
3	rs1008339	0	53572890	G	C
3	rs67016154	0	53573081	C	A
3	rs144347383	0	53573376	C	T
3	rs13078747	0	53573517	T	C
3	rs55828852	0	53573886	C	G
3	rs143840518	0	53574428	C	A
3	rs6809008	0	53574433	G	A
3	rs34106488	0	53574602	A	G
3	rs740756	0	53576649	A	G
3	rs758603	0	53576679	A	C
3	rs11709630	0	53577164	G	T
3	rs62251868	0	53577973	C	T
3	rs12715461	0	53578883	A	G
3	rs35306382	0	53579944	C	A
3	rs3774439	0	53581725	T	A
3	rs17053168	0	53582633	T	G
3	rs3774440	0	53583200	T	C
3	rs6764908	0	53583468	T	C
3	rs3821846	0	53585307	A	G
3	rs3774441	0	53586144	C	T
3	rs76431568	0	53586710	T	G
3	rs3821847	0	53587277	G	A
3	rs991818	0	53587519	C	T
3	rs67495732	0	53587939	A	G
3	rs150815341	0	53589117	A	G
3	rs3774446	0	53589468	T	G
3	rs62251869	0	53590303	G	A
3	rs62251870	0	53590478	G	A
3	rs7634679	0	53591109	T	C
3	rs116307453	0	53591221	C	T
3	rs115642044	0	53591700	C	T
3	rs2359453	0	53592864	G	A
3	rs1074235	0	53593234	T	G
3	rs114010458	0	53594376	G	A
3	rs56021416	0	53594413	A	C
3	rs62251903	0	53594431	A	C
3	rs62251904	0	53594974	A	T
3	rs186780696	0	53595421	C	T
3	rs75442482	0	53595750	C	T
3	rs13100574	0	53596184	A	G
3	rs10049492	0	53596532	A	G
3	rs75840374	0	53596606	G	A
3	rs62251905	0	53597022	G	A
3	rs807191	0	53597491	A	C
3	rs807190	0	53598080	C	T
3	rs807189	0	53599780	T	C
3	rs11715993	0	53599972	T	C
3	rs17053186	0	53600137	C	T
3	rs7612148	0	53600270	G	C
3	rs115236652	0	53601292	C	T
```
