## Supplementary material for "Characterization of shared and ancestry-specific signals driving complex traits using multi-ancestry fine-mapping": s2.afreq

```
#CHROM	ID	REF	ALT	ALT_FREQS	OBS_CT
3	rs79325640	A	G	0.103175	1008
3	rs1846085	C	A	0.373016	1008
3	rs35217875	G	A	0.0714286	1008
3	rs76330993	T	G	0.188492	1008
3	rs75915317	G	T	0.0367063	1008
3	rs142459633	C	T	0.00892857	1008
3	rs58616022	G	A	0.371032	1008
3	rs12330652	A	G	0.386905	1008
3	rs191931305	G	A	0.00297619	1008
3	rs73834281	A	G	0.371032	1008
3	rs937406	G	A	0.499008	1008
3	rs60087403	C	T	0.371032	1008
3	rs79131006	C	T	0.252976	1008
3	rs56181739	G	A	0.367063	1008
3	rs114537954	T	G	0.0178571	1008
3	rs13092298	A	G	0.0793651	1008
3	rs60093028	T	C	0.014881	1008
3	rs76524550	C	T	0.0337302	1008
3	rs11130296	C	T	0.0763889	1008
3	rs1476290	C	A	0.367063	1008
3	rs75757400	C	A	0.371032	1008
3	rs12493496	T	C	0.369048	1008
3	rs1605066	G	A	0.369048	1008
3	rs1605067	T	C	0.369048	1008
3	rs113896921	T	C	0.0753968	1008
3	rs62259689	G	A	0.113095	1008
3	rs73834757	C	T	0.015873	1008
3	rs144523741	C	T	0.0119048	1008
3	rs117370110	G	T	0.0208333	1008
3	rs56955582	T	A	0.18254	1008
3	rs144190327	G	C	0.0386905	1008
3	rs61111112	T	C	0.107143	1008
3	rs118062056	G	A	0.00992063	1008
3	rs73834758	G	A	0.0168651	1008
3	rs73834759	A	G	0.0178571	1008
3	rs57173447	A	G	0.431548	1008
3	rs185829137	A	G	0.0257937	1008
3	rs147015636	A	T	0.0406746	1008
3	rs9836804	T	C	0.0654762	1008
3	rs1505404	C	G	0.0625	1008
3	rs117149725	G	A	0.0178571	1008
3	rs146992817	T	C	0.0178571	1008
3	rs61257131	G	T	0.0426587	1008
3	rs116863900	G	A	0.0138889	1008
3	rs55886133	G	A	0.0426587	1008
3	rs7634751	G	C	0.623016	1008
3	rs116920931	C	T	0.0178571	1008
3	rs141688425	G	A	0.0188492	1008
3	rs73834762	C	G	0.0605159	1008
3	rs140224316	G	A	0.0109127	1008
3	rs73834763	T	C	0.0426587	1008
3	rs6809548	C	T	0.0625	1008
3	rs75633903	T	G	0.0426587	1008
3	rs75585027	C	G	0.0426587	1008
3	rs549169380	G	A	0.0178571	1008
3	rs9857964	G	A	0.0625	1008
3	rs9863019	G	A	0.0198413	1008
3	rs28451928	T	C	0.0426587	1008
3	rs6798914	C	G	0.0426587	1008
3	rs6795953	G	A	0.0436508	1008
3	rs9822619	T	C	0.0198413	1008
3	rs73834764	C	T	0.0436508	1008
3	rs6768073	T	C	0.0625	1008
3	rs12631654	T	C	0.0625	1008
3	rs9828077	T	C	0.0625	1008
3	rs369300189	G	A	0.0178571	1008
3	rs12639594	G	T	0.0178571	1008
3	rs55804132	C	G	0.0426587	1008
3	rs9880623	T	G	0.0198413	1008
3	rs9880631	T	C	0.0198413	1008
3	rs151195721	T	C	0.0178571	1008
3	rs73834765	C	A	0.0426587	1008
3	rs56204016	A	G	0.0625	1008
3	rs147120413	A	C	0.00992063	1008
3	rs150626558	C	T	0.0188492	1008
3	rs55894445	C	T	0.0426587	1008
3	rs60818362	G	T	0.0426587	1008
3	rs9877178	G	A	0.0198413	1008
3	rs61011489	T	C	0.0198413	1008
3	rs6782139	A	C	0.0426587	1008
3	rs12639503	G	A	0.0625	1008
3	rs151144105	A	G	0.0228175	1008
3	rs6802583	A	G	0.0625	1008
3	rs6802680	A	G	0.0426587	1008
3	rs6798175	C	G	0.0634921	1008
3	rs6805941	T	C	0.0625	1008
3	rs76998544	C	T	0.0426587	1008
3	rs6795223	G	T	0.0426587	1008
3	rs9866552	A	G	0.0625	1008
3	rs117675214	G	A	0.0178571	1008
3	rs6763197	C	G	0.0426587	1008
3	rs6805324	G	A	0.0625	1008
3	rs9840747	T	G	0.0228175	1008
3	rs55891323	G	T	0.155754	1008
3	rs9826967	C	G	0.0625	1008
3	rs28481670	T	G	0.0625	1008
3	rs9869265	A	G	0.0625	1008
3	rs77655826	G	A	0.186508	1008
3	rs139219644	C	T	0.0178571	1008
3	rs73834766	C	G	0.0426587	1008
3	rs6762083	C	T	0.0625	1008
3	rs6762371	C	T	0.0625	1008
3	rs144319860	C	T	0.0416667	1008
3	rs145315961	A	C	0.0178571	1008
3	rs73834767	G	T	0.0426587	1008
3	rs113995559	A	G	0.0426587	1008
3	rs9853511	G	A	0.0625	1008
3	rs9815475	A	G	0.0198413	1008
3	rs16943	C	T	0.313492	1008
3	rs73834768	C	A	0.0426587	1008
3	rs56054335	T	C	0.0605159	1008
3	rs59578159	C	T	0.0426587	1008
3	rs9859656	G	A	0.0198413	1008
3	rs57269235	C	T	0.0426587	1008
3	rs56998832	G	A	0.0426587	1008
3	rs56285190	G	A	0.0426587	1008
3	rs188696261	C	G	0.0178571	1008
3	rs7632944	A	C	0.0198413	1008
3	rs59215394	T	G	0.0426587	1008
3	rs9840833	T	C	0.0753968	1008
3	rs76966360	G	A	0.015873	1008
3	rs7639080	A	G	0.0753968	1008
3	rs73838706	T	G	0.0426587	1008
3	rs137942121	A	G	0.0178571	1008
3	rs9846102	T	C	0.014881	1008
3	rs7623760	C	T	0.014881	1008
3	rs7615151	G	T	0.0575397	1008
3	rs118125620	T	C	0.0178571	1008
3	rs9856180	T	C	0.014881	1008
3	rs9874046	A	G	0.0575397	1008
3	rs9874547	A	G	0.0575397	1008
3	rs73838708	T	C	0.0426587	1008
3	rs9841330	G	A	0.014881	1008
3	rs78144654	G	A	0.0575397	1008
3	rs150819613	G	A	0.0376984	1008
3	rs139240291	A	C	0.0376984	1008
3	rs149988037	T	C	0.0376984	1008
3	rs2311059	G	A	0.313492	1008
3	rs7643551	T	G	0.0575397	1008
3	rs148065906	T	C	0.0178571	1008
3	rs12386376	C	T	0.0575397	1008
3	rs75409314	T	C	0.0426587	1008
3	rs28821897	C	T	0.014881	1008
3	rs144822329	T	C	0.0426587	1008
3	rs116565668	C	T	0.0426587	1008
3	rs118031145	G	A	0.0406746	1008
3	rs6789601	G	A	0.014881	1008
3	rs117812134	T	C	0.115079	1008
3	rs6446041	A	G	0.0575397	1008
3	rs57407585	C	T	0.0426587	1008
3	rs61048512	C	T	0.014881	1008
3	rs55668803	G	A	0.014881	1008
3	rs28874597	G	C	0.014881	1008
3	rs150457434	T	C	0.0178571	1008
3	rs28854335	G	T	0.0575397	1008
3	rs28799908	G	C	0.0575397	1008
3	rs61015325	A	C	0.0426587	1008
3	rs12634957	C	T	0.0178571	1008
3	rs147241523	G	A	0.0426587	1008
3	rs56662100	C	T	0.0426587	1008
3	rs2102297	T	A	0.0575397	1008
3	rs58932899	G	A	0.0575397	1008
3	rs9856660	C	T	0.0575397	1008
3	rs9876690	T	C	0.0575397	1008
3	rs56183865	G	A	0.0426587	1008
3	rs9880628	T	C	0.0575397	1008
3	rs145256356	G	A	0.0625	1008
3	rs28776255	A	C	0.014881	1008
3	rs9839703	A	G	0.014881	1008
3	rs73838710	G	T	0.0426587	1008
3	rs2007607	A	G	0.957341	1008
3	rs986539	C	T	0.957341	1008
3	rs117290822	A	T	0.0178571	1008
3	rs11719470	G	T	0.316468	1008
3	rs975258	A	G	0.014881	1008
3	rs9875459	C	T	0.94246	1008
3	rs6781310	A	T	0.014881	1008
3	rs4295162	C	T	0.94246	1008
3	rs74501781	C	T	0.112103	1008
3	rs143860999	G	A	0.0406746	1008
3	rs73838712	C	G	0.014881	1008
3	rs56222927	C	T	0.0426587	1008
3	rs57184058	C	T	0.0426587	1008
3	rs6803994	G	T	0.014881	1008
3	rs6765123	C	T	0.014881	1008
3	rs74851888	A	T	0.0426587	1008
3	rs4687780	T	C	0.985119	1008
3	rs76598109	A	C	0.0138889	1008
3	rs4280629	A	G	0.94246	1008
3	rs13079734	G	A	0.608135	1008
3	rs9831886	G	A	0.94246	1008
3	rs2089224	A	G	0.0426587	1008
3	rs4687602	C	T	0.94246	1008
3	rs7635409	A	G	0.924603	1008
3	rs1983106	T	C	0.0426587	1008
3	rs1857800	G	C	0.957341	1008
3	rs7644969	T	G	0.957341	1008
3	rs7629080	G	A	0.014881	1008
3	rs7627992	A	G	0.957341	1008
3	rs12637540	A	T	0.015873	1008
3	rs112886560	C	T	0.014881	1008
3	rs145676275	G	C	0.015873	1008
3	rs80089117	A	G	0.948413	1008
3	rs564526	G	A	0.948413	1008
3	rs117453720	G	A	0.0178571	1008
3	rs68187058	G	A	0.0446429	1008
3	rs1847679	C	G	0.982143	1008
3	rs28764797	C	T	0.00793651	1008
3	rs58929916	T	G	0.0337302	1008
3	rs1468019	G	C	0.981151	1008
3	rs148793665	T	C	0.0188492	1008
3	rs190763163	A	T	0.0188492	1008
3	rs1827739	T	C	0.981151	1008
3	rs74617711	G	C	0.0327381	1008
3	rs1394812	T	C	0.980159	1008
3	rs4387956	C	A	0.938492	1008
3	rs7639477	C	A	0.938492	1008
3	rs58800810	T	G	0.0327381	1008
3	rs4522758	T	G	0.980159	1008
3	rs4687603	T	C	0.938492	1008
3	rs4687783	G	C	0.938492	1008
3	rs2089226	T	C	0.972222	1008
3	rs1605070	C	A	0.938492	1008
3	rs9840336	G	A	0.980159	1008
3	rs1587922	A	G	0.939484	1008
3	rs62259725	A	G	0.0555556	1008
3	rs1605069	C	T	0.938492	1008
3	rs1605068	T	A	0.938492	1008
3	rs187403872	T	G	0.0198413	1008
3	rs78283733	T	A	0.306548	1008
3	rs75232632	C	A	0.306548	1008
3	rs73082723	C	A	0.378968	1008
3	rs4234645	C	T	0.867063	1008
3	rs142254753	A	G	0.0128968	1008
3	rs74901757	G	T	0.0297619	1008
3	rs57754217	C	T	0.0168651	1008
3	rs57859638	T	C	0.0168651	1008
3	rs113180132	C	G	0.0168651	1008
3	rs144370453	G	A	0.0277778	1008
3	rs4687786	A	G	0.872024	1008
3	rs117287034	G	A	0.0277778	1008
3	rs7619650	A	G	0.0168651	1008
3	rs1847677	A	G	0.871032	1008
3	rs1847678	G	T	0.871032	1008
3	rs182587392	A	T	0.0277778	1008
3	rs181837820	C	G	0.0277778	1008
3	rs1948879	A	G	0.871032	1008
3	rs6769186	G	C	0.871032	1008
3	rs11130298	G	A	0.871032	1008
3	rs7373525	T	C	0.871032	1008
3	rs115470580	C	T	0.0168651	1008
3	rs7373140	C	G	0.871032	1008
3	rs183367281	A	G	0.0277778	1008
3	rs143173943	A	G	0.0208333	1008
3	rs7635125	T	C	0.89881	1008
3	rs188387808	T	A	0.0248016	1008
3	rs192426754	A	G	0.0267857	1008
3	rs146017215	G	A	0.0833333	1008
3	rs4292222	T	C	0.973214	1008
3	rs74794375	C	T	0.0823413	1008
3	rs4416372	C	T	0.0833333	1008
3	rs10433610	T	A	0.983135	1008
3	rs6775482	G	T	0.872024	1008
3	rs150842066	G	A	0.0277778	1008
3	rs6446088	C	T	0.0168651	1008
3	rs9311472	A	G	0.872024	1008
3	rs11923140	G	A	0.0833333	1008
3	rs148394423	T	C	0.0218254	1008
3	rs142615948	G	A	0.123016	1008
3	rs6795443	C	A	0.872024	1008
3	rs148918368	A	G	0.0277778	1008
3	rs117045562	T	C	0.0277778	1008
3	rs56913328	T	C	0.0168651	1008
3	rs323857	C	T	0.872024	1008
3	rs184477605	C	T	0.0277778	1008
3	rs323856	C	G	0.872024	1008
3	rs75732353	G	A	0.0168651	1008
3	rs77466226	T	C	0.0168651	1008
3	rs118048584	A	C	0.0277778	1008
3	rs79794890	G	C	0.0168651	1008
3	rs4687790	C	A	0.00892857	1008
3	rs78772047	A	G	0.0337302	1008
3	rs76199570	A	G	0.077381	1008
3	rs78087317	T	C	0.0625	1008
3	rs74790061	G	A	0.0625	1008
3	rs186667124	G	A	0.014881	1008
3	rs116161966	C	A	0.0634921	1008
3	rs187143396	C	T	0.0168651	1008
3	rs118174513	A	T	0.0446429	1008
3	rs140807387	A	G	0.234127	1008
3	rs11709277	C	T	0.494048	1008
3	rs323881	T	C	0.0704365	1008
3	rs79677159	T	C	0.00496032	1008
3	rs78175928	C	G	0.0615079	1008
3	rs323885	T	C	0.0684524	1008
3	rs188126862	C	T	0.0109127	1008
3	rs114757525	G	A	0.0615079	1008
3	rs323887	C	T	0.0684524	1008
3	rs115655439	G	A	0.0615079	1008
3	rs323898	T	C	0.0684524	1008
3	rs80278469	T	G	0.0615079	1008
3	rs116788287	C	T	0.0615079	1008
3	rs929533	C	T	0.415675	1008
3	rs189015907	G	A	0.0396825	1008
3	rs144568966	G	A	0.0218254	1008
3	rs323868	A	G	0.0684524	1008
3	rs4687792	G	A	0.411706	1008
3	rs4986825	C	T	0.0615079	1008
3	rs3774344	C	T	0.0615079	1008
3	rs188953	A	G	0.276786	1008
3	rs1876052	C	G	0.0615079	1008
3	rs76206509	C	T	0.151786	1008
3	rs323879	T	C	0.0694444	1008
3	rs79548896	A	G	0.0615079	1008
3	rs323871	G	C	0.0684524	1008
3	rs13068631	G	C	0.285714	1008
3	rs1566941	T	C	0.0615079	1008
3	rs2292159	T	G	0.0386905	1008
3	rs140252273	G	A	0.0287698	1008
3	rs323873	G	A	0.0684524	1008
3	rs2271069	G	C	0.0615079	1008
3	rs323874	T	C	0.0684524	1008
3	rs3755797	G	A	0.0615079	1008
3	rs77515618	C	T	0.0515873	1008
3	rs323877	G	C	0.989087	1008
3	rs116919924	C	T	0.147817	1008
3	rs11926611	C	A	0.0704365	1008
3	rs116944820	G	A	0.0625	1008
3	rs411209	C	T	0.0704365	1008
3	rs13099450	A	G	0.28869	1008
3	rs74600325	C	A	0.0505952	1008
3	rs117401700	C	T	0.14881	1008
3	rs56715917	G	A	0.0634921	1008
3	rs62259755	G	T	0.186508	1008
3	rs62259756	A	G	0.186508	1008
3	rs323893	C	T	0.0704365	1008
3	rs323894	A	G	0.0704365	1008
3	rs323895	A	G	0.0704365	1008
3	rs145496543	C	G	0.0446429	1008
3	rs323864	T	C	0.0704365	1008
3	rs143163300	C	T	0.0386905	1008
3	rs117597208	T	C	0.0198413	1008
3	rs74329758	G	A	0.16369	1008
3	rs149616243	G	T	0.00892857	1008
3	rs75256143	C	G	0.0644841	1008
3	rs57263506	A	G	0.0952381	1008
3	rs75179816	G	T	0.0625	1008
3	rs79700037	A	G	0.0615079	1008
3	rs12632423	G	A	0.381944	1008
3	rs7614743	G	C	0.0714286	1008
3	rs76422492	G	C	0.0634921	1008
3	rs61087263	A	G	0.0714286	1008
3	rs148341748	A	C	0.0664683	1008
3	rs61546679	G	T	0.0634921	1008
3	rs59076737	C	T	0.409722	1008
3	rs111327794	G	A	0.0634921	1008
3	rs74453875	G	A	0.0644841	1008
3	rs74960480	C	T	0.41369	1008
3	rs6446166	A	G	0.0714286	1008
3	rs78624061	C	T	0.0297619	1008
3	rs59682660	A	C	0.0634921	1008
3	rs74536257	T	G	0.0714286	1008
3	rs115765570	C	T	0.0605159	1008
3	rs77426564	T	C	0.0634921	1008
3	rs186399169	A	G	0.00992063	1008
3	rs77009082	A	G	0.0724206	1008
3	rs74972723	A	G	0.0714286	1008
3	rs74699302	G	A	0.0347222	1008
3	rs112508261	A	G	0.0724206	1008
3	rs78235752	C	T	0.10119	1008
3	rs9873175	C	T	0.474206	1008
3	rs142564983	T	C	0.0178571	1008
3	rs66514320	G	A	0.395833	1008
3	rs148409448	G	A	0.0178571	1008
3	rs150539200	A	G	0.0198413	1008
3	rs147743227	C	T	0.0396825	1008
3	rs144946932	G	C	0.0178571	1008
3	rs79307177	G	A	0.0188492	1008
3	rs12492696	A	T	0.396825	1008
3	rs76869765	C	T	0.0178571	1008
3	rs13315877	G	A	0.0704365	1008
3	rs12487108	C	G	0.415675	1008
3	rs4687798	C	A	0.414683	1008
3	rs4687606	C	T	0.396825	1008
3	rs6792935	G	T	0.396825	1008
3	rs2334960	T	A	0.414683	1008
3	rs2334959	G	A	0.414683	1008
3	rs745618	C	T	0.396825	1008
3	rs13320599	A	G	0.0704365	1008
3	rs9813222	G	A	0.0694444	1008
3	rs9813541	G	A	0.0704365	1008
3	rs6792297	A	T	0.0704365	1008
3	rs142771094	T	C	0.00694444	1008
3	rs9817697	C	A	0.0704365	1008
3	rs72622936	A	G	0.393849	1008
3	rs4687799	G	T	0.389881	1008
3	rs79028012	G	A	0.0694444	1008
3	rs7643070	T	C	0.0724206	1008
3	rs7631668	C	G	0.243056	1008
3	rs9866081	A	G	0.460317	1008
3	rs9848727	T	G	0.459325	1008
3	rs9833784	G	A	0.0734127	1008
3	rs66530305	C	T	0.369048	1008
3	rs1017436	T	A	0.104167	1008
3	rs7642787	A	G	0.462302	1008
3	rs7642881	A	G	0.462302	1008
3	rs77505445	T	G	0.260913	1008
3	rs7611498	G	A	0.093254	1008
3	rs144453717	G	C	0.0188492	1008
3	rs111490052	A	G	0.462302	1008
3	rs72622937	C	A	0.37004	1008
3	rs72964039	C	G	0.0912698	1008
3	rs77894135	G	A	0.0128968	1008
3	rs187593467	C	T	0.0178571	1008
3	rs13316105	A	C	0.482143	1008
3	rs79604209	A	G	0.0178571	1008
3	rs7616695	T	C	0.482143	1008
3	rs7644325	A	G	0.482143	1008
3	rs145893714	G	A	0.0178571	1008
3	rs55834589	C	T	0.0902778	1008
3	rs12495536	C	A	0.463294	1008
3	rs139614065	G	A	0.0188492	1008
3	rs3821841	C	T	0.366071	1008
3	rs118093223	G	C	0.0188492	1008
3	rs112777849	T	C	0.0188492	1008
3	rs116871872	C	T	0.0188492	1008
3	rs72964042	A	C	0.0873016	1008
3	rs4687607	G	A	0.47123	1008
3	rs117299655	G	A	0.0436508	1008
3	rs192588423	T	G	0.0188492	1008
3	rs9851576	A	G	0.474206	1008
3	rs118129097	C	T	0.0188492	1008
3	rs72964044	G	C	0.0873016	1008
3	rs118038129	C	T	0.0138889	1008
3	rs78285159	T	A	0.0198413	1008
3	rs13319566	C	G	0.0873016	1008
3	rs76410947	G	C	0.0198413	1008
3	rs9860982	T	C	0.0873016	1008
3	rs4687608	C	T	0.609127	1008
3	rs57335685	C	T	0.0922619	1008
3	rs79337493	C	A	0.0138889	1008
3	rs17051957	T	C	0.0922619	1008
3	rs77415394	G	T	0.046627	1008
3	rs77496072	A	G	0.0178571	1008
3	rs111859798	C	T	0.0168651	1008
3	rs117224348	C	G	0.0168651	1008
3	rs77298707	C	G	0.0168651	1008
3	rs151286769	C	T	0.00694444	1008
3	rs2878438	A	G	0.475198	1008
3	rs12485855	A	G	0.369048	1008
3	rs12496447	T	C	0.481151	1008
3	rs78928471	G	C	0.0168651	1008
3	rs141510901	A	C	0.0168651	1008
3	rs9865330	G	A	0.119048	1008
3	rs76382119	G	A	0.00694444	1008
3	rs876782	T	C	0.104167	1008
3	rs28659792	G	C	0.0873016	1008
3	rs4687801	G	A	0.373016	1008
3	rs79555598	G	A	0.246032	1008
3	rs74511652	C	T	0.0168651	1008
3	rs117949800	C	T	0.0168651	1008
3	rs117490541	G	A	0.0168651	1008
3	rs747343	T	C	0.477183	1008
3	rs893056	G	A	0.0605159	1008
3	rs9857878	C	T	0.0605159	1008
3	rs731684	T	C	0.450397	1008
3	rs41292354	C	T	0.189484	1008
3	rs118075406	G	A	0.0287698	1008
3	rs4687802	G	A	0.369048	1008
3	rs9809254	T	C	0.103175	1008
3	rs60140709	G	A	0.248016	1008
3	rs140995844	C	T	0.0168651	1008
3	rs13314125	C	T	0.0882937	1008
3	rs77861329	G	A	0.0833333	1008
3	rs11707129	G	C	0.516865	1008
3	rs7618573	T	C	0.374008	1008
3	rs76190087	G	A	0.0565476	1008
3	rs9828327	T	C	0.46131	1008
3	rs9846049	A	G	0.0873016	1008
3	rs12489539	T	C	0.375992	1008
3	rs117359681	C	G	0.0406746	1008
3	rs79156000	C	T	0.207341	1008
3	rs4687805	A	G	0.46131	1008
3	rs55664415	G	A	0.0873016	1008
3	rs139325155	G	T	0.0128968	1008
3	rs6781635	A	G	0.0873016	1008
3	rs12493204	T	C	0.374008	1008
3	rs58080002	A	G	0.00198413	1008
3	rs79185624	G	C	0.0585317	1008
3	rs79095232	C	T	0.00793651	1008
3	rs2276835	A	C	0.0198413	1008
3	rs9843852	C	G	0.0873016	1008
3	rs9843299	G	T	0.0873016	1008
3	rs75169819	T	C	0.373016	1008
3	rs9868101	T	C	0.0873016	1008
3	rs117651630	A	C	0.0386905	1008
3	rs17051963	A	C	0.373016	1008
3	rs147865556	G	C	0.015873	1008
3	rs13071976	G	C	0.285714	1008
3	rs4687609	G	T	0.367063	1008
3	rs76502043	G	A	0.031746	1008
3	rs74864831	A	G	0.367063	1008
3	rs75834643	G	A	0.367063	1008
3	rs9874939	C	A	0.455357	1008
3	rs74603747	A	C	0.368056	1008
3	rs4687806	G	A	0.367063	1008
3	rs117565725	A	G	0.0267857	1008
3	rs9847073	A	G	0.0892857	1008
3	rs80255536	C	G	0.367063	1008
3	rs149260346	A	G	0.00595238	1008
3	rs9830293	A	G	0.0873016	1008
3	rs59890038	A	G	0.0873016	1008
3	rs9817653	T	G	0.0873016	1008
3	rs6778442	T	C	0.455357	1008
3	rs76414203	C	T	0.0565476	1008
3	rs9882775	C	T	0.0873016	1008
3	rs12488456	T	C	0.373016	1008
3	rs143188124	C	T	0.015873	1008
3	rs79648816	G	A	0.00694444	1008
3	rs78144509	T	C	0.373016	1008
3	rs181845482	C	T	0.015873	1008
3	rs920160	A	C	0.374008	1008
3	rs13081228	G	A	0.286706	1008
3	rs28387060	C	T	0.458333	1008
3	rs12386365	C	T	0.0873016	1008
3	rs6784807	G	T	0.965278	1008
3	rs6773704	A	G	0.458333	1008
3	rs77348386	G	A	0.371032	1008
3	rs9809977	T	C	0.0882937	1008
3	rs9841469	C	A	0.0873016	1008
3	rs4687808	C	G	0.371032	1008
3	rs4687809	G	A	0.371032	1008
3	rs140655180	G	A	0.371032	1008
3	rs4687810	T	C	0.458333	1008
3	rs6809294	G	C	0.00694444	1008
3	rs2334961	G	C	0.458333	1008
3	rs117786994	C	T	0.031746	1008
3	rs735768	T	G	0.457341	1008
3	rs12629791	C	T	0.457341	1008
3	rs28452586	A	G	0.0873016	1008
3	rs749995	C	T	0.457341	1008
3	rs893055	T	C	0.459325	1008
3	rs2164558	T	C	0.122024	1008
3	rs79707309	C	T	0.00198413	1008
3	rs17051977	T	C	0.0882937	1008
3	rs2304505	T	C	0.0882937	1008
3	rs143980038	A	C	0.0138889	1008
3	rs6777340	T	C	0.459325	1008
3	rs114209632	C	T	0.0873016	1008
3	rs188657915	A	T	0.0238095	1008
3	rs9811707	G	A	0.0873016	1008
3	rs56281986	A	T	0.0873016	1008
3	rs112905563	C	T	0.0873016	1008
3	rs141859004	T	A	0.0347222	1008
3	rs6786592	T	C	0.459325	1008
3	rs9815010	C	T	0.0863095	1008
3	rs79553248	C	T	0.354167	1008
3	rs9816434	C	T	0.0863095	1008
3	rs7638246	T	C	0.0863095	1008
3	rs56322622	T	G	0.0863095	1008
3	rs113582976	G	T	0.00694444	1008
3	rs9847092	T	C	0.0863095	1008
3	rs57466127	G	A	0.0863095	1008
3	rs9637473	G	A	0.354167	1008
3	rs1237830	T	C	0.0863095	1008
3	rs808787	G	A	0.0863095	1008
3	rs171294	C	G	0.0863095	1008
3	rs352146	A	G	0.0863095	1008
3	rs77222888	G	A	0.354167	1008
3	rs164638	T	G	0.0873016	1008
3	rs3852069	G	T	0.322421	1008
3	rs352147	A	G	0.0853175	1008
3	rs352148	T	C	0.0853175	1008
3	rs123681	A	G	0.0853175	1008
3	rs352149	C	A	0.0853175	1008
3	rs183029	A	G	0.0853175	1008
3	rs352150	A	G	0.0853175	1008
3	rs79533629	C	T	0.352183	1008
3	rs352151	C	G	0.0853175	1008
3	rs75418800	C	T	0.0188492	1008
3	rs352152	G	T	0.439484	1008
3	rs164639	C	T	0.0863095	1008
3	rs143281652	C	T	0.0287698	1008
3	rs352153	A	T	0.0892857	1008
3	rs353556	A	G	0.493056	1008
3	rs62261070	C	T	0.00793651	1008
3	rs3852070	G	C	0.896825	1008
3	rs3852071	C	T	0.180556	1008
3	rs145718126	G	A	0.077381	1008
3	rs352155	T	C	0.0416667	1008
3	rs352156	C	T	0.0267857	1008
3	rs34656997	A	G	0.355159	1008
3	rs353551	C	T	0.372024	1008
3	rs352158	C	T	0.382937	1008
3	rs117909320	G	A	0.0168651	1008
3	rs614288	T	C	0.392857	1008
3	rs352159	T	C	0.0267857	1008
3	rs352160	C	T	0.0248016	1008
3	rs352161	C	A	0.382937	1008
3	rs186033299	G	A	0.014881	1008
3	rs79347127	A	G	0.272817	1008
3	rs192220078	G	A	0.0168651	1008
3	rs76281696	G	A	0.105159	1008
3	rs411457	A	T	0.391865	1008
3	rs141065160	C	T	0.0664683	1008
3	rs524986	T	C	0.391865	1008
3	rs113516983	C	T	0.00297619	1008
3	rs352173	C	G	0.0257937	1008
3	rs3774412	C	A	0.0406746	1008
3	rs104902	A	C	0.0257937	1008
3	rs104903	A	T	0.397817	1008
3	rs181274	T	A	0.397817	1008
3	rs4687815	G	A	0.00992063	1008
3	rs352171	A	G	0.395833	1008
3	rs352170	A	G	0.39881	1008
3	rs143412623	A	G	0.0128968	1008
3	rs352169	G	A	0.394841	1008
3	rs352168	C	T	0.394841	1008
3	rs352167	T	C	0.400794	1008
3	rs352166	C	T	0.400794	1008
3	rs138208474	G	A	0.014881	1008
3	rs164641	T	C	0.0277778	1008
3	rs6802320	T	C	0.372024	1008
3	rs144166227	G	A	0.00297619	1008
3	rs352165	A	G	0.39881	1008
3	rs11712164	A	T	0.371032	1008
3	rs352163	G	A	0.394841	1008
3	rs164640	C	T	0.397817	1008
3	rs148936899	G	A	0.0138889	1008
3	rs76465170	G	T	0.135913	1008
3	rs352162	T	C	0.400794	1008
3	rs352140	C	T	0.394841	1008
3	rs352139	T	C	0.404762	1008
3	rs187084	A	G	0.404762	1008
3	rs352144	T	G	0.0337302	1008
3	rs75422356	G	A	0.0297619	1008
3	rs117294495	G	A	0.0168651	1008
3	rs352143	T	C	0.0357143	1008
3	rs164637	G	A	0.0267857	1008
3	rs164636	G	C	0.0267857	1008
3	rs352142	A	C	0.0287698	1008
3	rs352141	G	C	0.0257937	1008
3	rs353545	G	C	0.974206	1008
3	rs2267847	C	G	0.367063	1008
3	rs353547	T	C	0.612103	1008
3	rs353548	A	G	0.973214	1008
3	rs610060	G	A	0.603175	1008
3	rs117055957	G	A	0.0446429	1008
3	rs144207058	C	A	0.0198413	1008
3	rs7618915	G	A	0.365079	1008
3	rs145001168	C	T	0.0327381	1008
3	rs191284716	C	A	0.0198413	1008
3	rs34551211	C	T	0.0277778	1008
3	rs34569561	T	C	0.365079	1008
3	rs11717383	G	T	0.399802	1008
3	rs117345033	A	G	0.0605159	1008
3	rs1060330	T	C	0.399802	1008
3	rs78734937	C	T	0.0297619	1008
3	rs57823393	G	A	0.309524	1008
3	rs117900739	A	G	0.0406746	1008
3	rs58315325	A	G	0.241071	1008
3	rs7614727	C	T	0.400794	1008
3	rs13093555	T	C	0.0277778	1008
3	rs59612757	T	C	0.0347222	1008
3	rs34385735	G	A	0.0277778	1008
3	rs76033947	T	C	0.00198413	1008
3	rs7629072	C	T	0.399802	1008
3	rs59565798	G	A	0.365079	1008
3	rs6445358	C	G	0.399802	1008
3	rs699465	G	A	0.175595	1008
3	rs73088790	C	T	0.174603	1008
3	rs13098856	G	A	0.0277778	1008
3	rs9844183	A	G	0.0347222	1008
3	rs112001168	C	T	0.00198413	1008
3	rs13065677	C	T	0.0277778	1008
3	rs57615517	G	A	0.366071	1008
3	rs13071708	G	A	0.0287698	1008
3	rs34228726	A	G	0.366071	1008
3	rs3796342	C	T	0.0277778	1008
3	rs35130772	C	G	0.0277778	1008
3	rs2276834	A	G	0.400794	1008
3	rs117180862	G	A	0.0555556	1008
3	rs79349347	A	G	0.104167	1008
3	rs140544845	G	A	0.0178571	1008
3	rs7622851	C	G	0.402778	1008
3	rs9311474	T	C	0.402778	1008
3	rs3844291	A	C	0.369048	1008
3	rs699469	T	G	0.174603	1008
3	rs142465543	G	A	0.0406746	1008
3	rs17052058	A	G	0.0337302	1008
3	rs76283860	C	T	0.0208333	1008
3	rs17052061	T	G	0.0257937	1008
3	rs111593386	G	T	0.0188492	1008
3	rs730050	C	A	0.584325	1008
3	rs3852063	A	G	0.377976	1008
3	rs3852064	G	T	0.377976	1008
3	rs6445386	A	G	0.0257937	1008
3	rs145436187	A	T	0.0138889	1008
3	rs55997317	G	A	0.0257937	1008
3	rs148748749	G	T	0.0228175	1008
3	rs17052068	C	T	0.0188492	1008
3	rs146416034	A	G	0.0168651	1008
3	rs34332947	G	T	0.0188492	1008
3	rs57441156	C	G	0.0257937	1008
3	rs61150019	G	A	0.0188492	1008
3	rs55965068	A	G	0.0257937	1008
3	rs6763882	C	T	0.0198413	1008
3	rs11711934	T	C	0.0257937	1008
3	rs11707931	C	G	0.0188492	1008
3	rs35133416	C	T	0.0188492	1008
3	rs6796333	T	C	0.0257937	1008
3	rs34181173	G	A	0.0188492	1008
3	rs34628357	G	A	0.0188492	1008
3	rs183575707	G	T	0.0436508	1008
3	rs3864111	C	T	0.0178571	1008
3	rs34762015	G	A	0.0188492	1008
3	rs4687612	A	G	0.176587	1008
3	rs2335640	T	C	0.0188492	1008
3	rs34238085	A	C	0.0257937	1008
3	rs13059674	T	G	0.0257937	1008
3	rs11705963	T	G	0.0257937	1008
3	rs11706001	T	A	0.0248016	1008
3	rs11706108	T	C	0.0257937	1008
3	rs7643570	G	T	0.0257937	1008
3	rs56357549	T	G	0.0188492	1008
3	rs6794675	T	A	0.0188492	1008
3	rs34523877	T	C	0.0257937	1008
3	rs71297391	C	T	0.0188492	1008
3	rs13091545	A	G	0.0257937	1008
3	rs13060192	G	C	0.0188492	1008
3	rs11718125	T	C	0.0238095	1008
3	rs11716017	C	T	0.0188492	1008
3	rs116698005	A	C	0.00694444	1008
3	rs34355561	G	A	0.0188492	1008
3	rs35982798	C	T	0.0188492	1008
3	rs34908451	C	T	0.0188492	1008
3	rs78947691	G	C	0.271825	1008
3	rs35860312	T	C	0.0238095	1008
3	rs186798769	A	G	0.014881	1008
3	rs66462821	C	T	0.0238095	1008
3	rs61734640	C	T	0.0188492	1008
3	rs57172722	C	G	0.102183	1008
3	rs11714402	A	C	0.0238095	1008
3	rs11707864	G	A	0.0188492	1008
3	rs2306864	C	G	0.304563	1008
3	rs71297394	C	T	0.0188492	1008
3	rs17052097	C	T	0.0168651	1008
3	rs13075370	G	A	0.0188492	1008
3	rs11709658	G	A	0.0188492	1008
3	rs79069992	C	T	0.198413	1008
3	rs3752819	G	C	0.0188492	1008
3	rs117356491	G	A	0.0416667	1008
3	rs71297395	G	A	0.0188492	1008
3	rs141718285	G	A	0.0178571	1008
3	rs150190976	G	T	0.0178571	1008
3	rs1077142	A	G	0.0238095	1008
3	rs79760452	G	A	0.107143	1008
3	rs1546737	C	T	0.177579	1008
3	rs34365302	A	G	0.0277778	1008
3	rs13096571	C	T	0.0188492	1008
3	rs13076508	T	C	0.0188492	1008
3	rs13076890	T	C	0.0238095	1008
3	rs117056392	G	A	0.0168651	1008
3	rs747381	A	G	0.00694444	1008
3	rs67834575	T	A	0.0188492	1008
3	rs67248391	A	T	0.0188492	1008
3	rs71297396	C	T	0.0188492	1008
3	rs13089892	C	T	0.0188492	1008
3	rs13091360	G	A	0.0188492	1008
3	rs181301681	C	T	0.00992063	1008
3	rs28481563	T	C	0.0238095	1008
3	rs34827613	C	G	0.0188492	1008
3	rs186774372	G	A	0.00892857	1008
3	rs9861879	A	G	0.0277778	1008
3	rs79028615	T	C	0.0426587	1008
3	rs116930509	G	C	0.0168651	1008
3	rs419050	C	T	0.0188492	1008
3	rs419752	C	T	0.0188492	1008
3	rs12163565	G	A	0.292659	1008
3	rs2302409	G	A	0.0287698	1008
3	rs390802	G	A	0.0267857	1008
3	rs123603	C	T	0.0188492	1008
3	rs74283386	A	G	0.0198413	1008
3	rs2240896	G	A	0.0426587	1008
3	rs498946	T	C	0.0267857	1008
3	rs123598	G	A	0.0188492	1008
3	rs139307137	C	T	0.0248016	1008
3	rs77419152	C	G	0.0287698	1008
3	rs419604	A	T	0.0188492	1008
3	rs117382883	C	T	0.0168651	1008
3	rs3821840	C	T	0.0436508	1008
3	rs123602	G	C	0.0267857	1008
3	rs409803	A	G	0.0267857	1008
3	rs2109557	A	G	0.981151	1008
3	rs2878549	T	C	0.981151	1008
3	rs13094687	A	G	0.381944	1008
3	rs141127832	C	G	0.0267857	1008
3	rs498778	C	T	0.981151	1008
3	rs2272088	A	G	0.382937	1008
3	rs76552600	G	T	0.137897	1008
3	rs190545401	A	T	0.00496032	1008
3	rs575476	C	T	0.981151	1008
3	rs6795333	T	C	0.981151	1008
3	rs11130303	C	T	0.981151	1008
3	rs139991653	T	C	0.00892857	1008
3	rs648514	G	A	0.453373	1008
3	rs1403102	A	G	0.136905	1008
3	rs147627536	C	A	0.00992063	1008
3	rs613519	T	C	0.973214	1008
3	rs82825	G	A	0.973214	1008
3	rs78028635	C	T	0.0406746	1008
3	rs2016575	T	C	0.973214	1008
3	rs113966471	T	C	0.972222	1008
3	rs676034	T	C	0.981151	1008
3	rs143156597	G	A	0.015873	1008
3	rs634382	A	G	0.973214	1008
3	rs3755810	A	C	0.981151	1008
3	rs2070914	T	C	0.094246	1008
3	rs1035002	C	T	0.978175	1008
3	rs3821839	C	G	0.294643	1008
3	rs3066892	A	G	0.980159	1008
3	rs2215466	A	G	0.981151	1008
3	rs76859466	A	G	0.0357143	1008
3	rs34261027	A	G	0.978175	1008
3	rs2267921	T	C	0.302579	1008
3	rs12629472	G	A	0.295635	1008
3	rs77704153	T	A	0.0684524	1008
3	rs4687614	G	A	0.981151	1008
3	rs9850471	A	G	0.981151	1008
3	rs1541495	T	C	0.978175	1008
3	rs9855470	A	G	0.981151	1008
3	rs13074649	A	G	0.981151	1008
3	rs4687541	G	T	0.981151	1008
3	rs3774409	C	T	0.981151	1008
3	rs117584910	A	G	0.0357143	1008
3	rs6771558	C	G	0.981151	1008
3	rs6772177	C	T	0.184524	1008
3	rs6772191	C	T	0.981151	1008
3	rs2335928	A	C	0.981151	1008
3	rs2335929	A	G	0.981151	1008
3	rs6782162	C	G	0.981151	1008
3	rs9847332	T	C	0.981151	1008
3	rs138931419	C	T	0.0396825	1008
3	rs4687616	T	C	0.981151	1008
3	rs6414568	T	C	0.981151	1008
3	rs2159607	G	T	0.978175	1008
3	rs2109558	G	C	0.978175	1008
3	rs6445483	A	G	0.981151	1008
3	rs6445484	A	G	0.981151	1008
3	rs6445485	T	C	0.981151	1008
3	rs1035003	G	T	0.981151	1008
3	rs1011064	C	T	0.981151	1008
3	rs929528	C	T	0.981151	1008
3	rs929529	T	C	0.981151	1008
3	rs4312651	A	G	0.981151	1008
3	rs6784615	C	T	0.978175	1008
3	rs6445486	A	G	0.981151	1008
3	rs1011063	C	T	0.978175	1008
3	rs1011062	A	G	0.981151	1008
3	rs139818092	C	T	0.0882937	1008
3	rs11921116	G	A	0.977183	1008
3	rs11721286	A	G	0.978175	1008
3	rs4687617	G	A	0.978175	1008
3	rs7620015	G	A	0.978175	1008
3	rs4687543	C	T	0.978175	1008
3	rs2109559	A	G	0.978175	1008
3	rs9867823	G	C	0.981151	1008
3	rs4687618	T	C	0.981151	1008
3	rs77017530	C	T	0.130952	1008
3	rs17052198	C	T	0.0238095	1008
3	rs150469670	A	G	0.0327381	1008
3	rs144257670	G	A	0.00793651	1008
3	rs758803	T	C	0.981151	1008
3	rs6800707	C	G	0.978175	1008
3	rs728408	G	A	0.978175	1008
3	rs4687619	T	C	0.981151	1008
3	rs4687544	C	A	0.981151	1008
3	rs150644559	G	A	0.0218254	1008
3	rs887514	T	C	0.978175	1008
3	rs887515	C	T	0.978175	1008
3	rs6810027	C	A	0.981151	1008
3	rs4687621	A	C	0.981151	1008
3	rs78126918	G	A	0.0347222	1008
3	rs117164680	G	T	0.0228175	1008
3	rs2240897	G	A	0.0882937	1008
3	rs6787493	T	C	0.978175	1008
3	rs6445506	T	C	0.978175	1008
3	rs758800	T	C	0.892857	1008
3	rs9846089	T	G	0.981151	1008
3	rs9863753	A	T	0.981151	1008
3	rs17052201	C	T	0.268849	1008
3	rs67749743	G	A	0.0238095	1008
3	rs13326165	A	G	0.975198	1008
3	rs34736619	G	C	0.443452	1008
3	rs143563939	G	C	0.0228175	1008
3	rs758801	A	C	0.977183	1008
3	rs77652244	G	A	0.0208333	1008
3	rs731831	G	A	0.423611	1008
3	rs4687545	T	C	0.975198	1008
3	rs77326452	G	A	0.0337302	1008
3	rs7613444	G	C	0.290675	1008
3	rs75916212	G	A	0.0505952	1008
3	rs1010552	G	T	0.438492	1008
3	rs1010553	T	C	0.544643	1008
3	rs11130306	A	G	0.537698	1008
3	rs118094465	C	T	0.015873	1008
3	rs1010554	T	C	0.546627	1008
3	rs111979374	G	A	0.00198413	1008
3	rs758802	C	G	0.97619	1008
3	rs7644763	C	T	0.975198	1008
3	rs118005853	G	A	0.0267857	1008
3	rs2015971	C	T	0.445437	1008
3	rs145846452	G	A	0.0188492	1008
3	rs2286786	G	C	0.0228175	1008
3	rs740903	C	T	0.233135	1008
3	rs79979130	C	T	0.0228175	1008
3	rs66824127	T	C	0.621032	1008
3	rs67409736	G	T	0.621032	1008
3	rs77803411	C	T	0.0853175	1008
3	rs117845291	C	A	0.0347222	1008
3	rs13081028	G	A	0.463294	1008
3	rs9853056	T	C	0.46131	1008
3	rs35325270	C	T	0.0228175	1008
3	rs117661203	G	A	0.0416667	1008
3	rs4434138	A	G	0.438492	1008
3	rs4234633	C	T	0.4375	1008
3	rs4234634	C	T	0.212302	1008
3	rs13303	T	C	0.452381	1008
3	rs13621	T	C	0.429563	1008
3	rs34005367	A	T	0.426587	1008
3	rs11709284	G	A	0.451389	1008
3	rs4475032	C	T	0.426587	1008
3	rs11711421	C	T	0.40377	1008
3	rs35371456	C	T	0.0228175	1008
3	rs4687624	C	T	0.4375	1008
3	rs4687625	C	T	0.426587	1008
3	rs6778735	T	C	0.449405	1008
3	rs13066644	G	A	0.0228175	1008
3	rs13066389	C	T	0.0228175	1008
3	rs4282054	T	C	0.451389	1008
3	rs7614424	C	T	0.0228175	1008
3	rs7636227	G	A	0.448413	1008
3	rs12489732	C	A	0.424603	1008
3	rs7614981	C	A	0.448413	1008
3	rs12489828	G	T	0.448413	1008
3	rs28661185	G	T	0.425595	1008
3	rs66782572	A	G	0.450397	1008
3	rs7639267	G	T	0.450397	1008
3	rs4687626	G	A	0.425595	1008
3	rs7638808	A	G	0.426587	1008
3	rs6445528	A	G	0.426587	1008
3	rs146279198	C	T	0.00297619	1008
3	rs13076398	G	A	0.424603	1008
3	rs62256903	G	A	0.424603	1008
3	rs1133415	G	A	0.427579	1008
3	rs180816481	C	T	0.0128968	1008
3	rs6802671	A	T	0.766865	1008
3	rs78691006	A	G	0.0257937	1008
3	rs145484613	A	C	0.015873	1008
3	rs2878628	A	G	0.429563	1008
3	rs2251219	T	C	0.429563	1008
3	rs1961959	G	C	0.425595	1008
3	rs1961958	A	G	0.438492	1008
3	rs1570	T	A	0.429563	1008
3	rs3774367	C	A	0.784722	1008
3	rs77166099	G	A	0.0248016	1008
3	rs17052256	A	G	0.429563	1008
3	rs17052259	A	G	0.429563	1008
3	rs3796353	C	T	0.429563	1008
3	rs142205053	C	A	0.00198413	1008
3	rs6778844	T	C	0.427579	1008
3	rs33964154	A	G	0.429563	1008
3	rs2289249	G	A	0.427579	1008
3	rs13059862	G	A	0.429563	1008
3	rs13060048	G	A	0.429563	1008
3	rs6786919	A	G	0.429563	1008
3	rs6798246	G	A	0.427579	1008
3	rs140676153	T	C	0.0248016	1008
3	rs75404951	A	G	0.0873016	1008
3	rs1821879	T	C	0.429563	1008
3	rs13063160	T	C	0.429563	1008
3	rs10433550	A	G	0.429563	1008
3	rs9758945	A	G	0.430556	1008
3	rs6786043	A	G	0.429563	1008
3	rs6788887	T	C	0.429563	1008
3	rs6788993	T	C	0.429563	1008
3	rs4687546	T	A	0.429563	1008
3	rs7623199	C	T	0.428571	1008
3	rs11714565	C	T	0.429563	1008
3	rs7625743	C	G	0.429563	1008
3	rs11130307	G	A	0.427579	1008
3	rs12632381	G	A	0.427579	1008
3	rs4687547	C	T	0.429563	1008
3	rs6762457	G	A	0.429563	1008
3	rs6805156	T	C	0.429563	1008
3	rs183933638	C	G	0.0297619	1008
3	rs7652191	T	C	0.429563	1008
3	rs17264436	T	A	0.427579	1008
3	rs11718420	T	C	0.429563	1008
3	rs34735556	G	T	0.0257937	1008
3	rs74426436	T	C	0.0496032	1008
3	rs34954168	C	T	0.429563	1008
3	rs34115864	A	G	0.427579	1008
3	rs35107891	G	C	0.427579	1008
3	rs77409491	C	G	0.0535714	1008
3	rs146030594	G	A	0.0198413	1008
3	rs11718509	G	A	0.429563	1008
3	rs4687629	G	C	0.429563	1008
3	rs4687630	G	A	0.429563	1008
3	rs74283387	G	C	0.0486111	1008
3	rs13078422	T	C	0.428571	1008
3	rs6799490	C	T	0.786706	1008
3	rs11720159	T	G	0.430556	1008
3	rs11720243	T	C	0.430556	1008
3	rs75551918	T	C	0.218254	1008
3	rs12487445	A	C	0.428571	1008
3	rs35272104	G	C	0.0257937	1008
3	rs7614498	A	T	0.430556	1008
3	rs12629699	T	C	0.430556	1008
3	rs12629701	T	C	0.430556	1008
3	rs3733046	C	T	0.423611	1008
3	rs3852066	C	T	0.428571	1008
3	rs2590838	G	A	0.454365	1008
3	rs35225119	A	T	0.0257937	1008
3	rs4336110	C	T	0.426587	1008
3	rs73078824	G	T	0.316468	1008
3	rs11708075	C	T	0.426587	1008
3	rs68021750	G	A	0.428571	1008
3	rs62253700	T	A	0.428571	1008
3	rs2336147	T	C	0.454365	1008
3	rs2336146	A	G	0.428571	1008
3	rs13085331	G	C	0.428571	1008
3	rs12498066	G	A	0.428571	1008
3	rs2577831	C	A	0.454365	1008
3	rs7628578	A	T	0.428571	1008
3	rs11714419	A	G	0.426587	1008
3	rs34754793	A	T	0.428571	1008
3	rs2118540	T	C	0.426587	1008
3	rs2164884	C	T	0.428571	1008
3	rs2336145	A	C	0.426587	1008
3	rs4687633	G	A	0.428571	1008
3	rs62253703	T	C	0.427579	1008
3	rs6790330	G	A	0.427579	1008
3	rs4687636	G	A	0.425595	1008
3	rs4687637	C	T	0.427579	1008
3	rs183651480	C	T	0.0109127	1008
3	rs34173654	T	C	0.426587	1008
3	rs9917834	A	C	0.428571	1008
3	rs80092480	C	T	0.137897	1008
3	rs2276824	C	G	0.454365	1008
3	rs10433615	C	T	0.428571	1008
3	rs11130308	G	C	0.428571	1008
3	rs3774366	T	C	0.427579	1008
3	rs71299610	T	G	0.0257937	1008
3	rs3774365	T	C	0.427579	1008
3	rs12487591	A	T	0.427579	1008
3	rs3733045	A	G	0.427579	1008
3	rs3755806	T	C	0.427579	1008
3	rs13065851	T	A	0.425595	1008
3	rs76345640	G	A	0.0565476	1008
3	rs11709448	T	C	0.426587	1008
3	rs9879090	T	C	0.453373	1008
3	rs117607837	C	T	0.0406746	1008
3	rs13083798	A	G	0.453373	1008
3	rs10510760	G	A	0.427579	1008
3	rs4687638	A	C	0.425595	1008
3	rs139096724	G	A	0.0545635	1008
3	rs62253733	A	G	0.425595	1008
3	rs34341238	A	G	0.427579	1008
3	rs11717043	A	T	0.427579	1008
3	rs4687639	A	C	0.427579	1008
3	rs13064064	T	C	0.427579	1008
3	rs34537256	A	G	0.425595	1008
3	rs13086936	T	C	0.0257937	1008
3	rs34215106	T	C	0.427579	1008
3	rs1561337	G	A	0.427579	1008
3	rs35249778	G	C	0.427579	1008
3	rs6445529	T	A	0.427579	1008
3	rs7622694	G	A	0.427579	1008
3	rs117810699	A	G	0.0625	1008
3	rs4687548	A	T	0.427579	1008
3	rs13069481	C	T	0.427579	1008
3	rs2083180	G	T	0.428571	1008
3	rs6796726	G	C	0.427579	1008
3	rs111434579	C	T	0.0257937	1008
3	rs13098776	C	T	0.427579	1008
3	rs13068293	C	A	0.427579	1008
3	rs11719514	T	C	0.425595	1008
3	rs11720432	T	C	0.425595	1008
3	rs13060675	T	G	0.427579	1008
3	rs139907714	G	A	0.00297619	1008
3	rs13081031	C	T	0.427579	1008
3	rs188937805	T	A	0.0128968	1008
3	rs11130310	C	T	0.418651	1008
3	rs11130311	T	C	0.427579	1008
3	rs11130312	A	C	0.427579	1008
3	rs13086898	G	A	0.427579	1008
3	rs149958895	A	C	0.0188492	1008
3	rs11130313	A	C	0.428571	1008
3	rs188365557	C	T	0.0446429	1008
3	rs13099479	G	A	0.0267857	1008
3	rs7642198	T	C	0.427579	1008
3	rs13085895	G	C	0.427579	1008
3	rs13085775	C	T	0.427579	1008
3	rs13086297	G	A	0.428571	1008
3	rs138200462	G	A	0.00198413	1008
3	rs2028216	C	T	0.425595	1008
3	rs34757451	G	A	0.427579	1008
3	rs2289250	C	A	0.427579	1008
3	rs33967311	C	A	0.427579	1008
3	rs62253740	A	T	0.426587	1008
3	rs185104711	C	T	0.0188492	1008
3	rs13065019	T	C	0.426587	1008
3	rs35211965	C	G	0.425595	1008
3	rs115689148	C	T	0.00198413	1008
3	rs6770463	G	A	0.427579	1008
3	rs4435633	T	G	0.427579	1008
3	rs7612511	T	C	0.546627	1008
3	rs35409678	G	A	0.425595	1008
3	rs2336148	G	A	0.425595	1008
3	rs183026128	C	T	0.00396825	1008
3	rs12486847	T	C	0.425595	1008
3	rs2336149	G	A	0.427579	1008
3	rs2590846	C	G	0.427579	1008
3	rs7611731	T	C	0.427579	1008
3	rs77260659	T	C	0.0198413	1008
3	rs35198201	G	C	0.0257937	1008
3	rs6804145	C	T	0.427579	1008
3	rs34168767	C	A	0.427579	1008
3	rs11130314	T	C	0.427579	1008
3	rs11130315	A	G	0.427579	1008
3	rs79659115	T	C	0.137897	1008
3	rs79993196	T	C	0.0257937	1008
3	rs12488461	T	C	0.425595	1008
3	rs12488527	T	C	0.427579	1008
3	rs71299613	G	A	0.0257937	1008
3	rs144046085	T	C	0.00892857	1008
3	rs62255362	C	G	0.427579	1008
3	rs35976524	G	A	0.425595	1008
3	rs77146033	G	T	0.427579	1008
3	rs62255364	C	T	0.427579	1008
3	rs6768697	C	T	0.425595	1008
3	rs12493107	G	T	0.425595	1008
3	rs6803012	G	A	0.425595	1008
3	rs12637632	A	T	0.427579	1008
3	rs6414569	A	T	0.431548	1008
3	rs12632265	G	A	0.425595	1008
3	rs34610142	G	A	0.425595	1008
3	rs12496476	A	G	0.425595	1008
3	rs12496634	A	C	0.427579	1008
3	rs62255368	T	A	0.427579	1008
3	rs2336542	A	G	0.428571	1008
3	rs9714129	T	C	0.427579	1008
3	rs67539070	T	C	0.427579	1008
3	rs34157897	T	C	0.427579	1008
3	rs71299614	C	A	0.0257937	1008
3	rs6445531	T	C	0.427579	1008
3	rs10865973	A	T	0.424603	1008
3	rs10865974	G	T	0.427579	1008
3	rs3733039	C	T	0.427579	1008
3	rs1866268	C	A	0.427579	1008
3	rs10933	C	T	0.546627	1008
3	rs1108842	A	C	0.453373	1008
3	rs11177	G	A	0.423611	1008
3	rs3774349	A	C	0.453373	1008
3	rs117150867	G	A	0.015873	1008
3	rs35911561	T	C	0.0277778	1008
3	rs75373137	T	C	0.0426587	1008
3	rs35315313	G	T	0.427579	1008
3	rs144484657	A	G	0.00992063	1008
3	rs13076193	C	A	0.425595	1008
3	rs6762813	C	T	0.425595	1008
3	rs2289247	G	A	0.427579	1008
3	rs180691784	T	G	0.00297619	1008
3	rs185125160	C	A	0.00297619	1008
3	rs6976	C	T	0.425595	1008
3	rs2276812	C	T	0.0853175	1008
3	rs2164885	T	C	0.427579	1008
3	rs11130317	C	T	0.427579	1008
3	rs3733041	T	C	0.427579	1008
3	rs13081155	A	G	0.455357	1008
3	rs6765687	C	T	0.311508	1008
3	rs145912171	T	C	0.030754	1008
3	rs3733042	G	C	0.0277778	1008
3	rs11130318	G	C	0.427579	1008
3	rs115175878	T	A	0.0386905	1008
3	rs12635140	T	C	0.427579	1008
3	rs8906	T	C	0.425595	1008
3	rs6617	C	G	0.428571	1008
3	rs192313354	C	G	0.0238095	1008
3	rs3755798	G	A	0.428571	1008
3	rs34017441	T	C	0.429563	1008
3	rs12486554	A	T	0.425595	1008
3	rs6445534	G	A	0.429563	1008
3	rs34182518	G	A	0.0257937	1008
3	rs13079063	A	G	0.429563	1008
3	rs11235	T	C	0.544643	1008
3	rs4687644	T	G	0.429563	1008
3	rs4687645	G	A	0.203373	1008
3	rs62255371	A	G	0.427579	1008
3	rs2336543	G	A	0.21627	1008
3	rs7620039	G	A	0.425595	1008
3	rs1468638	T	C	0.427579	1008
3	rs2878726	C	G	0.426587	1008
3	rs11716747	C	T	0.427579	1008
3	rs35526119	C	T	0.427579	1008
3	rs7624716	T	C	0.428571	1008
3	rs2109634	T	G	0.428571	1008
3	rs35212380	C	G	0.454365	1008
3	rs34918356	T	G	0.428571	1008
3	rs11130319	A	T	0.444444	1008
3	rs144875434	T	C	0.0277778	1008
3	rs11714088	A	C	0.429563	1008
3	rs34610878	G	C	0.429563	1008
3	rs138130121	C	T	0.0188492	1008
3	rs13063138	G	A	0.0257937	1008
3	rs11130321	C	T	0.425595	1008
3	rs193133844	T	C	0.0396825	1008
3	rs7653028	A	T	0.426587	1008
3	rs34291015	C	T	0.427579	1008
3	rs13087538	G	A	0.0257937	1008
3	rs4687549	T	C	0.425595	1008
3	rs10780035	C	T	0.425595	1008
3	rs2079929	C	T	0.427579	1008
3	rs11714030	C	T	0.427579	1008
3	rs34739010	A	G	0.427579	1008
3	rs2268027	G	A	0.425595	1008
3	rs767418	C	T	0.427579	1008
3	rs11130323	T	C	0.429563	1008
3	rs11130324	T	G	0.455357	1008
3	rs11130325	G	C	0.429563	1008
3	rs6445535	T	C	0.429563	1008
3	rs2159644	C	T	0.427579	1008
3	rs7638162	T	C	0.429563	1008
3	rs148188190	G	A	0.0327381	1008
3	rs2286800	C	T	0.427579	1008
3	rs2268026	T	C	0.429563	1008
3	rs45556336	T	C	0.0257937	1008
3	rs13074853	T	C	0.429563	1008
3	rs2072390	A	T	0.427579	1008
3	rs13082208	T	G	0.427579	1008
3	rs13087772	T	G	0.427579	1008
3	rs62255396	C	T	0.429563	1008
3	rs6787154	C	T	0.429563	1008
3	rs13082960	A	C	0.429563	1008
3	rs7646741	A	G	0.455357	1008
3	rs13095332	C	T	0.425595	1008
3	rs2336545	T	C	0.429563	1008
3	rs6414570	A	G	0.429563	1008
3	rs13061423	T	C	0.429563	1008
3	rs55807227	T	C	0.314484	1008
3	rs11130327	A	G	0.431548	1008
3	rs12497998	C	T	0.431548	1008
3	rs4687648	T	G	0.429563	1008
3	rs2268025	A	T	0.422619	1008
3	rs1029871	G	C	0.424603	1008
3	rs113474502	G	A	0.00198413	1008
3	rs2230535	T	C	0.429563	1008
3	rs4687650	A	G	0.427579	1008
3	rs34131802	G	A	0.0257937	1008
3	rs2230534	A	C	0.426587	1008
3	rs142583837	C	T	0.0535714	1008
3	rs2268024	T	C	0.424603	1008
3	rs13071584	T	C	0.426587	1008
3	rs998909	A	G	0.426587	1008
3	rs11717836	A	G	0.424603	1008
3	rs1014969	G	A	0.426587	1008
3	rs117807920	G	A	0.0426587	1008
3	rs3755799	G	A	0.330357	1008
3	rs2019065	T	C	0.380952	1008
3	rs6792369	C	G	0.377976	1008
3	rs2302417	T	A	0.40873	1008
3	rs118080291	A	G	0.0357143	1008
3	rs36012032	C	A	0.0267857	1008
3	rs2710323	T	C	0.414683	1008
3	rs60309163	C	T	0.014881	1008
3	rs143918452	G	A	0.014881	1008
3	rs2710322	T	C	0.74504	1008
3	rs3774354	G	A	0.372024	1008
3	rs3774355	G	A	0.372024	1008
3	rs3774356	A	C	0.131944	1008
3	rs2239551	G	A	0.373016	1008
3	rs117099788	C	T	0.0228175	1008
3	rs117815982	G	A	0.0456349	1008
3	rs2268023	T	A	0.374008	1008
3	rs139492471	C	A	0.014881	1008
3	rs678	A	T	0.362103	1008
3	rs1042779	A	G	0.378968	1008
3	rs2286799	T	C	0.094246	1008
3	rs2286798	A	C	0.361111	1008
3	rs2239550	G	C	0.373016	1008
3	rs2284351	T	C	0.373016	1008
3	rs2284350	T	C	0.373016	1008
3	rs2300149	C	T	0.373016	1008
3	rs2239549	G	A	0.373016	1008
3	rs4687550	T	G	0.373016	1008
3	rs4687551	T	C	0.376984	1008
3	rs2270197	T	G	0.373016	1008
3	rs6778329	G	A	0.361111	1008
3	rs1076425	A	G	0.373016	1008
3	rs1075653	T	C	0.373016	1008
3	rs9324	T	C	0.373016	1008
3	rs2071506	T	C	0.373016	1008
3	rs746694	C	T	0.361111	1008
3	rs2071507	G	A	0.361111	1008
3	rs2071508	G	A	0.372024	1008
3	rs4687654	G	A	0.372024	1008
3	rs2239699	C	T	0.37004	1008
3	rs144767829	G	A	0.014881	1008
3	rs148149297	A	C	0.014881	1008
3	rs9881468	C	T	0.368056	1008
3	rs140701550	G	A	0.014881	1008
3	rs2286797	G	A	0.124008	1008
3	rs2240921	C	T	0.0406746	1008
3	rs2240920	C	T	0.357143	1008
3	rs9842048	T	C	0.014881	1008
3	rs138268614	G	A	0.014881	1008
3	rs2240919	C	G	0.357143	1008
3	rs34352685	C	T	0.0119048	1008
3	rs148517715	T	G	0.015873	1008
3	rs9831540	C	T	0.015873	1008
3	rs117689634	C	A	0.015873	1008
3	rs2535629	G	A	0.372024	1008
3	rs28463071	T	G	0.015873	1008
3	rs3617	C	A	0.41369	1008
3	rs2710333	A	G	0.015873	1008
3	rs2710334	G	A	0.015873	1008
3	rs736408	C	T	0.381944	1008
3	rs2710335	T	C	0.015873	1008
3	rs11712872	G	A	0.0426587	1008
3	rs2710337	G	A	0.015873	1008
3	rs149044498	C	T	0.015873	1008
3	rs2710338	C	T	0.0168651	1008
3	rs140198960	T	C	0.015873	1008
3	rs9311481	G	A	0.015873	1008
3	rs4481150	T	C	0.426587	1008
3	rs2710331	T	C	0.368056	1008
3	rs147122286	G	A	0.0496032	1008
3	rs4687552	T	C	0.368056	1008
3	rs9968117	C	T	0.0595238	1008
3	rs9311482	G	A	0.015873	1008
3	rs144146250	G	A	0.015873	1008
3	rs151020060	A	C	0.015873	1008
3	rs72954395	G	A	0.015873	1008
3	rs72954399	C	T	0.015873	1008
3	rs2276813	G	C	0.015873	1008
3	rs13059141	G	A	0.0426587	1008
3	rs72956104	G	C	0.015873	1008
3	rs147111922	C	T	0.0109127	1008
3	rs148156289	G	A	0.015873	1008
3	rs142016512	C	T	0.0168651	1008
3	rs3815421	C	T	0.015873	1008
3	rs9861958	G	C	0.015873	1008
3	rs9861870	C	T	0.015873	1008
3	rs58014366	C	T	0.015873	1008
3	rs17331151	C	T	0.0436508	1008
3	rs11717749	C	T	0.0436508	1008
3	rs2535627	T	C	0.430556	1008
3	rs55888310	A	G	0.015873	1008
3	rs149318366	T	C	0.015873	1008
3	rs117681659	C	T	0.015873	1008
3	rs17331178	C	A	0.0436508	1008
3	rs2071044	C	T	0.425595	1008
3	rs13322530	G	C	0.015873	1008
3	rs2276811	A	G	0.015873	1008
3	rs77347777	C	T	0.015873	1008
3	rs3774357	T	A	0.015873	1008
3	rs117472026	C	T	0.0188492	1008
3	rs3774358	G	A	0.52877	1008
3	rs2710328	A	G	0.0128968	1008
3	rs34288509	G	C	0.0416667	1008
3	rs7617468	T	C	0.372024	1008
3	rs184922694	T	C	0.0128968	1008
3	rs2008680	T	G	0.078373	1008
3	rs2535623	T	C	0.0128968	1008
3	rs2710321	T	C	0.0128968	1008
3	rs2535620	T	G	0.0128968	1008
3	rs2240917	T	C	0.37004	1008
3	rs2535619	T	C	0.0128968	1008
3	rs2710320	T	A	0.0128968	1008
3	rs2245538	T	C	0.37004	1008
3	rs2245536	A	G	0.0138889	1008
3	rs2256734	C	G	0.0128968	1008
3	rs4687657	G	T	0.315476	1008
3	rs2256728	C	G	0.0128968	1008
3	rs2535618	G	C	0.0128968	1008
3	rs35004449	G	T	0.315476	1008
3	rs2710319	T	C	0.0128968	1008
3	rs2535617	C	T	0.0128968	1008
3	rs3774361	C	T	0.0128968	1008
3	rs3774362	C	T	0.00595238	1008
3	rs3821831	C	T	0.0863095	1008
3	rs2276814	T	A	0.0128968	1008
3	rs184752179	G	A	0.0128968	1008
3	rs2276815	C	G	0.316468	1008
3	rs2535616	T	C	0.0128968	1008
3	rs2710318	C	T	0.0128968	1008
3	rs9831977	T	G	0.0416667	1008
3	rs2239548	A	C	0.371032	1008
3	rs1052729	T	A	0.0128968	1008
3	rs2535615	G	C	0.0128968	1008
3	rs2535646	G	A	0.0128968	1008
3	rs148956512	C	A	0.0128968	1008
3	rs2239547	T	C	0.31746	1008
3	rs181819575	C	T	0.0128968	1008
3	rs2256332	G	A	0.37004	1008
3	rs2535645	T	C	0.0128968	1008
3	rs188974524	C	T	0.0128968	1008
3	rs2535644	A	G	0.0128968	1008
3	rs2535643	T	C	0.0128968	1008
3	rs182610714	G	C	0.0128968	1008
3	rs118013309	A	G	0.0128968	1008
3	rs2535641	C	G	0.0128968	1008
3	rs2535639	T	C	0.0128968	1008
3	rs34860124	T	A	0.0416667	1008
3	rs2535637	G	A	0.0128968	1008
3	rs2710324	C	T	0.0128968	1008
3	rs183660326	G	A	0.0128968	1008
3	rs189256449	A	G	0.0128968	1008
3	rs192287445	C	T	0.0128968	1008
3	rs2535636	C	T	0.0128968	1008
3	rs2240916	T	A	0.0416667	1008
3	rs2710325	C	T	0.0128968	1008
3	rs2240915	T	A	0.372024	1008
3	rs2535633	C	G	0.372024	1008
3	rs2535631	A	G	0.0128968	1008
3	rs145967897	C	T	0.0128968	1008
3	rs4687658	C	G	0.31746	1008
3	rs138617324	C	T	0.0128968	1008
3	rs184221500	C	T	0.0128968	1008
3	rs2276816	C	T	0.0575397	1008
3	rs2276817	C	T	0.31746	1008
3	rs13072536	A	T	0.31746	1008
3	rs2710344	C	A	0.0128968	1008
3	rs12488303	G	A	0.31746	1008
3	rs2535628	T	C	0.0128968	1008
3	rs11709430	G	A	0.0416667	1008
3	rs2072391	C	T	0.31746	1008
3	rs149856510	C	T	0.0128968	1008
3	rs2245647	A	G	0.372024	1008
3	rs2535626	A	G	0.0128968	1008
3	rs150181495	G	A	0.0128968	1008
3	rs2535622	T	C	0.0128968	1008
3	rs3774364	G	A	0.359127	1008
3	rs2535642	T	C	0.0128968	1008
3	rs4687554	T	C	0.31746	1008
3	rs2535632	T	A	0.0128968	1008
3	rs2071042	A	G	0.372024	1008
3	rs2276818	A	G	0.0416667	1008
3	rs2071041	T	G	0.31746	1008
3	rs2071040	A	G	0.31746	1008
3	rs2276819	A	G	0.987103	1008
3	rs10049313	T	A	0.987103	1008
3	rs77223362	G	A	0.0416667	1008
3	rs2071039	C	A	0.0416667	1008
3	rs28552648	G	A	0.0416667	1008
3	rs7649515	C	T	0.987103	1008
3	rs3755801	G	A	0.0416667	1008
3	rs3755803	C	G	0.31746	1008
3	rs3755804	C	T	0.217262	1008
3	rs3755805	G	A	0.0416667	1008
3	rs7652476	C	G	0.987103	1008
3	rs4687659	G	A	0.987103	1008
3	rs7652667	C	A	0.627976	1008
3	rs11915546	A	C	0.627976	1008
3	rs79664140	A	G	0.0416667	1008
3	rs9681089	A	G	0.987103	1008
3	rs4687661	A	T	0.987103	1008
3	rs187336973	G	A	0.0128968	1008
3	rs60332615	C	A	0.627976	1008
3	rs2276820	C	T	0.0128968	1008
3	rs2276821	A	G	0.987103	1008
3	rs2276822	A	G	0.986111	1008
3	rs11918800	G	A	0.627976	1008
3	rs13083728	G	A	0.316468	1008
3	rs76029595	C	T	0.0416667	1008
3	rs188468906	G	A	0.0128968	1008
3	rs11922961	T	C	0.62996	1008
3	rs62255421	G	A	0.899802	1008
3	rs2276823	C	A	0.625	1008
3	rs183966730	G	A	0.0128968	1008
3	rs2336546	T	G	0.987103	1008
3	rs1573815	G	A	0.31746	1008
3	rs4687662	T	C	0.542659	1008
3	rs4687663	T	A	0.31746	1008
3	rs6774869	C	T	0.987103	1008
3	rs1139106	G	A	0.0416667	1008
3	rs7623667	C	G	0.987103	1008
3	rs187101745	T	A	0.0138889	1008
3	rs3733047	G	A	0.31746	1008
3	rs2878633	A	G	0.987103	1008
3	rs2878634	C	G	0.987103	1008
3	rs2336155	A	G	0.987103	1008
3	rs11626	C	T	0.0416667	1008
3	rs6445538	T	C	0.31746	1008
3	rs6445539	G	A	0.31746	1008
3	rs6769789	C	T	0.627976	1008
3	rs56019197	T	C	0.627976	1008
3	rs7638431	G	A	0.987103	1008
3	rs7638524	G	A	0.31746	1008
3	rs189596809	G	C	0.0128968	1008
3	rs4687665	T	C	0.987103	1008
3	rs11718060	G	A	0.0416667	1008
3	rs4687666	A	G	0.987103	1008
3	rs2878636	C	T	0.987103	1008
3	rs11719137	G	T	0.627976	1008
3	rs4687667	A	C	0.987103	1008
3	rs12638195	G	A	0.0853175	1008
3	rs6776990	C	T	0.987103	1008
3	rs11720228	G	A	0.0416667	1008
3	rs7647534	G	A	0.987103	1008
3	rs56214994	G	C	0.627976	1008
3	rs77646333	A	C	0.0128968	1008
3	rs2336158	C	T	0.987103	1008
3	rs4687555	T	C	0.987103	1008
3	rs370257981	C	T	0.0128968	1008
3	rs6445541	G	T	0.359127	1008
3	rs193077386	G	T	0.0128968	1008
3	rs4687670	T	C	0.987103	1008
3	rs4687671	T	C	0.987103	1008
3	rs4687672	G	A	0.31746	1008
3	rs4234637	C	A	0.987103	1008
3	rs2001732	C	T	0.0416667	1008
3	rs2001733	C	T	0.987103	1008
3	rs2001734	T	C	0.987103	1008
3	rs181036403	A	T	0.015873	1008
3	rs191307273	G	T	0.0128968	1008
3	rs117167188	A	G	0.0128968	1008
3	rs1986738	A	G	0.987103	1008
3	rs1986739	G	A	0.987103	1008
3	rs2336159	C	A	0.987103	1008
3	rs117723202	G	A	0.030754	1008
3	rs11715347	C	T	0.628968	1008
3	rs7637212	A	T	0.987103	1008
3	rs33999310	G	A	0.0416667	1008
3	rs149583656	T	C	0.00198413	1008
3	rs4687674	G	C	0.987103	1008
3	rs7645169	T	C	0.987103	1008
3	rs9682819	G	A	0.987103	1008
3	rs190533681	G	A	0.0128968	1008
3	rs117066303	C	T	0.0128968	1008
3	rs13080929	A	C	0.0426587	1008
3	rs2336556	A	G	0.987103	1008
3	rs185475516	G	A	0.0128968	1008
3	rs2336557	A	G	0.987103	1008
3	rs2336558	C	T	0.628968	1008
3	rs12496077	G	A	0.316468	1008
3	rs2336559	A	C	0.987103	1008
3	rs2246889	T	C	0.987103	1008
3	rs2246888	A	C	0.987103	1008
3	rs2276825	T	C	0.316468	1008
3	rs138049157	C	T	0.0257937	1008
3	rs4687675	A	T	0.987103	1008
3	rs192052632	C	T	0.0128968	1008
3	rs13066997	C	T	0.987103	1008
3	rs9682464	C	T	0.31746	1008
3	rs6803519	C	T	0.315476	1008
3	rs4687676	C	T	0.958333	1008
3	rs4687556	T	C	0.945437	1008
3	rs183942763	C	T	0.0128968	1008
3	rs141713894	C	T	0.0386905	1008
3	rs186633259	G	A	0.0128968	1008
3	rs191935755	C	T	0.0128968	1008
3	rs138629254	T	A	0.0208333	1008
3	rs9637477	G	C	0.945437	1008
3	rs181930033	C	T	0.0128968	1008
3	rs7630552	G	C	0.627976	1008
3	rs7620690	A	G	0.627976	1008
3	rs182421579	A	G	0.0128968	1008
3	rs7620706	A	T	0.31746	1008
3	rs139487804	G	A	0.0128968	1008
3	rs190145482	C	T	0.0128968	1008
3	rs75753016	G	C	0.0128968	1008
3	rs193155661	G	C	0.0128968	1008
3	rs187905298	C	T	0.0128968	1008
3	rs7612624	T	C	0.628968	1008
3	rs6798941	C	T	0.316468	1008
3	rs552159288	A	G	0.0128968	1008
3	rs147022939	A	G	0.0128968	1008
3	rs137899883	G	A	0.0128968	1008
3	rs74448837	G	C	0.0555556	1008
3	rs150511100	G	A	0.0128968	1008
3	rs12487379	G	A	0.361111	1008
3	rs149279681	T	C	0.0128968	1008
3	rs77572134	T	C	0.0357143	1008
3	rs13072537	C	A	0.374008	1008
3	rs118182144	C	T	0.0128968	1008
3	rs11708390	C	A	0.0357143	1008
3	rs116846547	T	C	0.0128968	1008
3	rs11130329	C	A	0.964286	1008
3	rs116425035	T	C	0.0128968	1008
3	rs6773650	A	T	0.374008	1008
3	rs35230793	G	A	0.0357143	1008
3	rs4350911	C	T	0.625992	1008
3	rs6764322	C	T	0.625992	1008
3	rs4687559	C	T	0.325397	1008
3	rs4687560	T	G	0.325397	1008
3	rs13076033	T	C	0.0357143	1008
3	rs143017227	G	A	0.0128968	1008
3	rs4687679	G	C	0.625992	1008
3	rs150755676	C	T	0.0128968	1008
3	rs146370828	A	G	0.0128968	1008
3	rs139740741	T	C	0.0128968	1008
3	rs181043880	C	T	0.0138889	1008
3	rs117934813	C	T	0.0238095	1008
3	rs2336661	C	G	0.964286	1008
3	rs11707829	C	T	0.0357143	1008
3	rs147893165	C	T	0.0128968	1008
3	rs145208082	C	T	0.0138889	1008
3	rs9825230	G	A	0.361111	1008
3	rs184219849	T	C	0.0128968	1008
3	rs118062555	C	T	0.0128968	1008
3	rs9836499	G	T	0.626984	1008
3	rs76486402	C	T	0.0128968	1008
3	rs2336664	A	G	0.374008	1008
3	rs11720233	A	G	0.0367063	1008
3	rs11712498	G	A	0.0367063	1008
3	rs117223597	A	T	0.0128968	1008
3	rs4302374	T	C	0.324405	1008
3	rs6797399	G	A	0.324405	1008
3	rs4687680	G	A	0.360119	1008
3	rs56383738	T	C	0.627976	1008
3	rs6445547	T	C	0.324405	1008
3	rs34026403	G	A	0.0357143	1008
3	rs9839035	C	T	0.324405	1008
3	rs9850563	G	A	0.626984	1008
3	rs12492391	C	A	0.360119	1008
3	rs79350869	C	T	0.0337302	1008
3	rs3821873	C	T	0.626984	1008
3	rs3796352	C	T	0.0357143	1008
3	rs1986656	C	T	0.0357143	1008
3	rs9860296	C	T	0.639881	1008
3	rs6798472	T	C	0.964286	1008
3	rs151157709	A	G	0.015873	1008
3	rs2336665	C	T	0.964286	1008
3	rs2336666	C	T	0.325397	1008
3	rs2336667	C	T	0.626984	1008
3	rs71299621	G	T	0.0357143	1008
3	rs9876403	C	T	0.324405	1008
3	rs4687682	T	C	0.626984	1008
3	rs71299622	G	A	0.0357143	1008
3	rs555546477	T	C	0.0128968	1008
3	rs4687562	C	T	0.640873	1008
3	rs4687683	T	G	0.627976	1008
3	rs4687684	C	T	0.627976	1008
3	rs2878762	T	C	0.323413	1008
3	rs2336668	G	T	0.627976	1008
3	rs12638968	T	A	0.640873	1008
3	rs186477283	C	T	0.0128968	1008
3	rs181785549	C	G	0.0128968	1008
3	rs117229486	C	T	0.0128968	1008
3	rs118131965	C	T	0.0248016	1008
3	rs146006971	C	T	0.0128968	1008
3	rs6795646	C	T	0.640873	1008
3	rs9880978	G	C	0.628968	1008
3	rs13060282	G	A	0.0357143	1008
3	rs9810807	C	T	0.626984	1008
3	rs189598787	G	A	0.0128968	1008
3	rs11714793	A	G	0.0357143	1008
3	rs9836178	T	C	0.656746	1008
3	rs11713324	T	C	0.0357143	1008
3	rs11713479	T	C	0.0357143	1008
3	rs35651539	T	C	0.0357143	1008
3	rs191859567	C	T	0.0128968	1008
3	rs149320735	C	T	0.0327381	1008
3	rs75791629	G	A	0.0357143	1008
3	rs141613519	G	A	0.0337302	1008
3	rs185705987	A	G	0.0128968	1008
3	rs139924336	G	A	0.046627	1008
3	rs9844736	T	G	0.674603	1008
3	rs190741566	C	A	0.0128968	1008
3	rs4629327	T	G	0.0922619	1008
3	rs13062228	T	C	0.0535714	1008
3	rs74283391	A	T	0.0396825	1008
3	rs6773040	C	A	0.673611	1008
3	rs35404467	T	C	0.0535714	1008
3	rs11922975	C	T	0.607143	1008
3	rs36126605	G	A	0.0535714	1008
3	rs1134546	A	G	0.104167	1008
3	rs7626551	C	G	0.607143	1008
3	rs191525242	A	T	0.0128968	1008
3	rs11715231	G	A	0.0545635	1008
3	rs13068194	C	T	0.0545635	1008
3	rs11715498	G	C	0.0545635	1008
3	rs186273979	T	C	0.0128968	1008
3	rs11716506	C	T	0.0545635	1008
3	rs11716612	C	T	0.0545635	1008
3	rs9865248	C	T	0.606151	1008
3	rs56231111	A	G	0.0545635	1008
3	rs9871175	G	A	0.606151	1008
3	rs182218006	T	C	0.0128968	1008
3	rs189198390	G	C	0.0128968	1008
3	rs4687687	A	G	0.608135	1008
3	rs13067373	A	G	0.0545635	1008
3	rs74338500	C	T	0.0902778	1008
3	rs4687689	A	C	0.608135	1008
3	rs185647891	C	T	0.0128968	1008
3	rs35569457	T	G	0.0545635	1008
3	rs11708337	A	G	0.0545635	1008
3	rs183946302	T	C	0.0128968	1008
3	rs4608686	A	G	0.0545635	1008
3	rs12629687	T	C	0.606151	1008
3	rs12637566	G	A	0.0128968	1008
3	rs141420129	A	G	0.0128968	1008
3	rs2336162	C	T	0.673611	1008
3	rs183240576	A	G	0.0128968	1008
3	rs3733034	C	T	0.0545635	1008
3	rs193216366	T	C	0.0128968	1008
3	rs9880619	G	A	0.608135	1008
3	rs6762260	T	C	0.0555556	1008
3	rs183937595	C	T	0.0128968	1008
3	rs9985365	A	G	0.621032	1008
3	rs73839535	T	C	0.0545635	1008
3	rs3774347	T	C	0.0436508	1008
3	rs3733035	A	G	0.0535714	1008
3	rs11130331	G	A	0.606151	1008
3	rs80116861	T	G	0.207341	1008
3	rs61473083	T	C	0.0535714	1008
3	rs13095705	C	T	0.0535714	1008
3	rs2710342	T	C	0.673611	1008
3	rs184151472	G	A	0.0128968	1008
3	rs11720488	G	A	0.0535714	1008
3	rs11713376	A	G	0.0535714	1008
3	rs11705797	G	A	0.0535714	1008
3	rs190267482	T	C	0.0128968	1008
3	rs9847024	A	C	0.326389	1008
3	rs111941291	C	T	0.0138889	1008
3	rs3733036	A	T	0.0644841	1008
3	rs2581810	C	T	0.655754	1008
3	rs117853587	G	A	0.015873	1008
3	rs13082061	C	G	0.668651	1008
3	rs11718834	A	C	0.0555556	1008
3	rs117299409	G	T	0.0208333	1008
3	rs10510761	C	T	0.0555556	1008
3	rs117055919	G	C	0.0188492	1008
3	rs2710339	G	A	0.600198	1008
3	rs2581827	C	T	0.600198	1008
3	rs34493168	A	G	0.0555556	1008
3	rs190512442	T	C	0.0128968	1008
3	rs183202781	A	G	0.0128968	1008
3	rs141849357	G	T	0.0347222	1008
3	rs2257216	T	C	0.600198	1008
3	rs2710314	T	C	0.600198	1008
3	rs2710313	T	A	0.613095	1008
3	rs13092352	C	T	0.0555556	1008
3	rs74555247	C	G	0.109127	1008
3	rs189584754	A	G	0.0128968	1008
3	rs181993788	T	C	0.0128968	1008
3	rs62253602	C	T	0.118056	1008
3	rs74658899	T	C	0.246032	1008
3	rs11713290	G	A	0.0555556	1008
3	rs11714037	C	A	0.0555556	1008
3	rs12495610	T	C	0.0128968	1008
3	rs145389157	C	G	0.0119048	1008
3	rs184082304	A	C	0.0128968	1008
3	rs2581797	C	T	0.655754	1008
3	rs62253603	G	A	0.117063	1008
3	rs2581801	G	T	0.668651	1008
3	rs13069006	G	C	0.0555556	1008
3	rs2581802	A	T	0.668651	1008
3	rs2710346	C	T	0.60119	1008
3	rs13074524	A	G	0.0555556	1008
3	rs2336540	G	A	0.0555556	1008
3	rs2336541	G	C	0.0555556	1008
3	rs62253604	C	T	0.118056	1008
3	rs11717715	G	A	0.0555556	1008
3	rs11710707	A	G	0.0555556	1008
3	rs11718538	C	G	0.0555556	1008
3	rs2710345	T	C	0.669643	1008
3	rs7621939	C	T	0.330357	1008
3	rs62253605	T	C	0.484127	1008
3	rs2710332	A	G	0.484127	1008
3	rs2581805	T	C	0.669643	1008
3	rs35380116	A	G	0.656746	1008
3	rs13072395	T	C	0.0555556	1008
3	rs11130332	A	T	0.656746	1008
3	rs35720014	A	C	0.0555556	1008
3	rs2581815	G	C	0.655754	1008
3	rs142304885	A	C	0.0128968	1008
3	rs2952830	G	A	0.484127	1008
3	rs7648514	G	C	0.669643	1008
3	rs6445550	G	A	0.329365	1008
3	rs11708223	A	G	0.669643	1008
3	rs62253606	A	G	0.117063	1008
3	rs13078834	G	T	0.0555556	1008
3	rs116887549	C	T	0.243056	1008
3	rs59643635	A	G	0.0128968	1008
3	rs9865094	G	C	0.655754	1008
3	rs9831409	A	T	0.656746	1008
3	rs75446298	G	T	0.0386905	1008
3	rs36051354	T	C	0.484127	1008
3	rs34872575	G	A	0.0555556	1008
3	rs9311485	T	G	0.656746	1008
3	rs62253608	C	T	0.118056	1008
3	rs183280651	T	A	0.0128968	1008
3	rs11717132	G	A	0.0555556	1008
3	rs145493354	G	C	0.0128968	1008
3	rs2439434	G	A	0.613095	1008
3	rs2465101	A	T	0.613095	1008
3	rs75794552	C	T	0.0555556	1008
3	rs60887045	C	A	0.0555556	1008
3	rs35378159	G	A	0.0555556	1008
3	rs185712908	G	A	0.0128968	1008
3	rs2336669	A	G	0.347222	1008
3	rs2581803	G	A	0.615079	1008
3	rs34313969	A	G	0.0555556	1008
3	rs6770957	T	C	0.330357	1008
3	rs2710326	T	C	0.60119	1008
3	rs58515094	C	T	0.0555556	1008
3	rs4515041	T	A	0.60119	1008
3	rs61172708	T	G	0.0555556	1008
3	rs7652131	C	T	0.330357	1008
3	rs4519686	T	C	0.669643	1008
3	rs35385050	C	A	0.0555556	1008
3	rs2336670	T	G	0.60119	1008
3	rs11713206	A	G	0.0555556	1008
3	rs9812543	G	A	0.330357	1008
3	rs188216312	C	A	0.0128968	1008
3	rs71299700	C	A	0.0555556	1008
3	rs11707576	C	T	0.668651	1008
3	rs62253649	A	G	0.119048	1008
3	rs9823697	G	A	0.613095	1008
3	rs35737577	G	C	0.0555556	1008
3	rs2336671	T	C	0.677579	1008
3	rs2245424	G	C	0.600198	1008
3	rs193188131	T	C	0.0128968	1008
3	rs11717619	A	C	0.0555556	1008
3	rs149375877	G	A	0.0128968	1008
3	rs189478717	C	A	0.0128968	1008
3	rs6792578	G	A	0.322421	1008
3	rs6768844	C	T	0.323413	1008
3	rs57916015	T	G	0.118056	1008
3	rs35849389	A	G	0.0555556	1008
3	rs146182136	T	A	0.0406746	1008
3	rs139046372	G	C	0.0208333	1008
3	rs35671032	T	C	0.119048	1008
3	rs149880418	T	C	0.0208333	1008
3	rs34933390	T	G	0.0555556	1008
3	rs140429362	T	C	0.031746	1008
3	rs2336672	T	C	0.400794	1008
3	rs9846976	T	C	0.324405	1008
3	rs35384050	G	T	0.0555556	1008
3	rs73087044	C	G	0.117063	1008
3	rs6801235	T	C	0.378968	1008
3	rs144840197	A	G	0.0248016	1008
3	rs13091844	C	T	0.0555556	1008
3	rs36090694	T	C	0.0555556	1008
3	rs9842974	C	A	0.322421	1008
3	rs11130333	A	G	0.119048	1008
3	rs11706035	A	T	0.0555556	1008
3	rs34943350	C	T	0.0555556	1008
3	rs62253653	A	G	0.110119	1008
3	rs11720191	T	C	0.0555556	1008
3	rs2581816	C	T	0.39881	1008
3	rs150887953	G	A	0.0208333	1008
3	rs11710394	A	G	0.0555556	1008
3	rs60942590	G	A	0.0555556	1008
3	rs2581819	C	A	0.60119	1008
3	rs143608875	C	T	0.0208333	1008
3	rs2564930	T	C	0.60119	1008
3	rs34561018	G	T	0.0406746	1008
3	rs6777554	G	A	0.286706	1008
3	rs2581820	A	G	0.659722	1008
3	rs2564931	G	A	0.540675	1008
3	rs2581821	T	G	0.483135	1008
3	rs2581822	G	A	0.486111	1008
3	rs2564932	C	A	0.486111	1008
3	rs2581823	C	G	0.679563	1008
3	rs2581824	C	A	0.539683	1008
3	rs2564933	A	C	0.485119	1008
3	rs62253656	G	C	0.119048	1008
3	rs11130335	C	T	0.119048	1008
3	rs13058817	C	T	0.0545635	1008
3	rs17052697	G	A	0.0763889	1008
3	rs2564934	G	A	0.539683	1008
3	rs2564936	A	C	0.539683	1008
3	rs146300823	A	C	0.0188492	1008
3	rs12053904	C	T	0.119048	1008
3	rs2564937	C	T	0.539683	1008
3	rs6771610	T	C	0.320437	1008
3	rs35076015	C	T	0.0545635	1008
3	rs2564938	C	T	0.539683	1008
3	rs34238610	A	T	0.0545635	1008
3	rs2115779	A	C	0.119048	1008
3	rs141435694	T	C	0.0248016	1008
3	rs2246556	T	C	0.66369	1008
3	rs2336720	C	T	0.122024	1008
3	rs185927570	C	T	0.0138889	1008
3	rs2336721	C	T	0.122024	1008
3	rs2564962	T	C	0.518849	1008
3	rs140645591	C	T	0.0188492	1008
3	rs182466177	C	T	0.0228175	1008
3	rs117000645	C	T	0.0248016	1008
3	rs2564920	A	C	0.518849	1008
3	rs116038867	C	T	0.0228175	1008
3	rs2564919	A	G	0.518849	1008
3	rs117493077	C	T	0.031746	1008
3	rs12635298	T	C	0.518849	1008
3	rs148687620	C	T	0.0238095	1008
3	rs183297265	A	C	0.0128968	1008
3	rs2581792	T	C	0.518849	1008
3	rs143996981	G	A	0.0228175	1008
3	rs117166886	G	A	0.0178571	1008
3	rs190037813	T	C	0.0228175	1008
3	rs74599071	A	G	0.0228175	1008
3	rs2564917	C	T	0.541667	1008
3	rs2564964	A	G	0.518849	1008
3	rs75614137	C	T	0.558532	1008
3	rs72965345	G	A	0.0228175	1008
3	rs2581795	A	G	0.541667	1008
3	rs7628501	C	T	0.0218254	1008
3	rs1529544	G	A	0.559524	1008
3	rs11711773	C	A	0.0545635	1008
3	rs11715894	T	A	0.536706	1008
3	rs2581796	A	G	0.676587	1008
3	rs116873908	G	A	0.0694444	1008
3	rs56129941	G	T	0.119048	1008
3	rs35174175	T	C	0.0545635	1008
3	rs185857156	C	T	0.0208333	1008
3	rs4687692	A	C	0.679563	1008
3	rs71617204	G	A	0.0515873	1008
3	rs28696085	T	C	0.0208333	1008
3	rs56155510	C	T	0.119048	1008
3	rs72965350	T	C	0.0218254	1008
3	rs2564947	C	T	0.659722	1008
3	rs59224641	A	G	0.0208333	1008
3	rs138772102	C	T	0.0208333	1008
3	rs55962821	C	T	0.119048	1008
3	rs60648378	G	A	0.0208333	1008
3	rs140038778	G	A	0.0267857	1008
3	rs9819608	T	C	0.0208333	1008
3	rs117496343	G	A	0.015873	1008
3	rs55794978	A	T	0.0208333	1008
3	rs9852646	G	C	0.0208333	1008
3	rs185931706	C	A	0.0208333	1008
3	rs34979715	G	A	0.0575397	1008
3	rs4687694	T	C	0.561508	1008
3	rs12635933	G	A	0.119048	1008
3	rs137863343	A	G	0.0287698	1008
3	rs143968962	A	G	0.0208333	1008
3	rs149839478	T	A	0.00892857	1008
3	rs17304694	G	A	0.119048	1008
3	rs58309671	A	T	0.0208333	1008
3	rs72965354	T	C	0.0208333	1008
3	rs35507120	C	T	0.0515873	1008
3	rs55796351	A	T	0.119048	1008
3	rs190703746	G	A	0.015873	1008
3	rs2581776	G	A	0.489087	1008
3	rs2581777	T	C	0.489087	1008
3	rs2581778	G	A	0.561508	1008
3	rs2244552	A	G	0.561508	1008
3	rs57940327	T	C	0.0208333	1008
3	rs2244461	G	A	0.484127	1008
3	rs2581779	T	C	0.68254	1008
3	rs2581780	C	T	0.680556	1008
3	rs77058023	T	C	0.0456349	1008
3	rs28719645	G	A	0.0208333	1008
3	rs2564951	C	T	0.480159	1008
3	rs2255107	C	T	0.676587	1008
3	rs7631487	A	G	0.0208333	1008
3	rs12633064	T	C	0.121032	1008
3	rs9822686	G	A	0.0208333	1008
3	rs61285888	T	A	0.0208333	1008
3	rs62255895	T	C	0.119048	1008
3	rs9847710	T	C	0.615079	1008
3	rs145028434	G	A	0.0208333	1008
3	rs2581806	A	G	0.49504	1008
3	rs62255897	A	G	0.16369	1008
3	rs62255898	G	A	0.119048	1008
3	rs12489490	C	A	0.265873	1008
3	rs72965361	C	G	0.0208333	1008
3	rs72965362	T	C	0.0208333	1008
3	rs140799186	C	T	0.0228175	1008
3	rs76939118	G	A	0.0208333	1008
3	rs117192097	C	G	0.0267857	1008
3	rs58840385	T	C	0.0208333	1008
3	rs11713171	G	C	0.100198	1008
3	rs56907549	C	G	0.0446429	1008
3	rs181292424	C	T	0.0208333	1008
3	rs60744886	G	A	0.0208333	1008
3	rs71301803	C	T	0.265873	1008
3	rs11709427	C	T	0.594246	1008
3	rs73079924	T	A	0.119048	1008
3	rs142287607	C	T	0.0208333	1008
3	rs2564956	C	T	0.614087	1008
3	rs17304995	A	G	0.266865	1008
3	rs11712653	C	A	0.0992063	1008
3	rs17052727	T	C	0.12004	1008
3	rs150401559	C	A	0.0208333	1008
3	rs144271911	A	G	0.0208333	1008
3	rs72965366	G	A	0.0208333	1008
3	rs2581818	C	A	0.494048	1008
3	rs2581817	G	C	0.614087	1008
3	rs140846931	C	G	0.0208333	1008
3	rs34121720	C	T	0.0992063	1008
3	rs139766047	G	A	0.0218254	1008
3	rs61438885	T	C	0.0208333	1008
3	rs61437303	G	A	0.0208333	1008
3	rs56835905	C	T	0.0208333	1008
3	rs71301804	C	A	0.0992063	1008
3	rs59515578	A	C	0.0208333	1008
3	rs13072818	C	T	0.0992063	1008
3	rs190742255	T	C	0.0208333	1008
3	rs13100714	T	G	0.0992063	1008
3	rs145102859	A	G	0.0446429	1008
3	rs11718388	G	A	0.0992063	1008
3	rs9818819	T	G	0.49504	1008
3	rs34340609	A	G	0.12004	1008
3	rs183255344	A	G	0.0208333	1008
3	rs1346719	T	C	0.12004	1008
3	rs7613013	A	G	0.49504	1008
3	rs34230854	C	A	0.265873	1008
3	rs6808387	C	T	0.384921	1008
3	rs2564941	A	C	0.87996	1008
3	rs3821872	C	G	0.87996	1008
3	rs3806693	C	A	0.0208333	1008
3	rs3806692	C	G	0.12004	1008
3	rs189440791	G	A	0.0208333	1008
3	rs6781896	T	C	0.119048	1008
3	rs186372583	C	T	0.0208333	1008
3	rs2581826	C	T	0.878968	1008
3	rs180738561	C	A	0.0208333	1008
3	rs7644973	C	T	0.265873	1008
3	rs573481240	A	C	0.0198413	1008
3	rs6445555	G	T	0.878968	1008
3	rs7647960	C	G	0.496032	1008
3	rs6445556	G	A	0.87996	1008
3	rs7617501	T	C	0.496032	1008
3	rs6445557	C	T	0.878968	1008
3	rs11707780	C	T	0.121032	1008
3	rs151102718	C	T	0.015873	1008
3	rs2581812	G	A	0.49504	1008
3	rs141518615	G	A	0.0208333	1008
3	rs750474	G	T	0.877976	1008
3	rs71301807	C	G	0.264881	1008
3	rs71301808	C	G	0.100198	1008
3	rs2581811	T	C	0.49504	1008
3	rs12488768	C	T	0.383929	1008
3	rs58660500	C	T	0.100198	1008
3	rs58492539	C	G	0.12004	1008
3	rs12632575	G	A	0.878968	1008
3	rs13088455	C	G	0.384921	1008
3	rs7627462	A	G	0.878968	1008
3	rs9831861	T	G	0.383929	1008
3	rs3097417	C	G	0.899802	1008
3	rs11923593	A	G	0.49504	1008
3	rs9756317	T	C	0.87996	1008
3	rs2581807	G	A	0.878968	1008
3	rs193085169	T	C	0.0208333	1008
3	rs2581808	C	T	0.49504	1008
3	rs2581809	G	C	0.49504	1008
3	rs71301809	C	T	0.0992063	1008
3	rs4687697	C	T	0.384921	1008
3	rs7647313	G	A	0.49504	1008
3	rs7625909	C	T	0.49504	1008
3	rs12632240	C	T	0.496032	1008
3	rs13085514	C	T	0.0992063	1008
3	rs182068546	C	T	0.0208333	1008
3	rs148707968	C	T	0.0208333	1008
3	rs9870898	A	G	0.229167	1008
3	rs77256043	A	G	0.0793651	1008
3	rs11712910	C	A	0.49504	1008
3	rs2564926	G	A	0.878968	1008
3	rs186661981	G	A	0.0208333	1008
3	rs189662973	C	G	0.047619	1008
3	rs11923572	C	T	0.650794	1008
3	rs11915851	A	G	0.650794	1008
3	rs2581789	C	T	0.650794	1008
3	rs6794389	A	G	0.229167	1008
3	rs6805298	G	A	0.229167	1008
3	rs9758988	T	C	0.15377	1008
3	rs4687698	C	T	0.229167	1008
3	rs6445558	G	T	0.382937	1008
3	rs1811351	A	G	0.15377	1008
3	rs59989280	T	C	0.230159	1008
3	rs6789219	C	G	0.230159	1008
3	rs71301811	T	C	0.0505952	1008
3	rs372491598	A	G	0.0486111	1008
3	rs73082037	C	A	0.143849	1008
3	rs148876875	T	G	0.0188492	1008
3	rs6770152	G	T	0.402778	1008
3	rs72965381	C	T	0.0188492	1008
3	rs117084319	C	A	0.0119048	1008
3	rs4687699	C	T	0.240079	1008
3	rs11714902	G	C	0.0982143	1008
3	rs6799185	C	T	0.334325	1008
3	rs180740083	T	C	0.0188492	1008
3	rs11714876	C	G	0.117063	1008
3	rs2581790	T	C	0.506944	1008
3	rs34244302	C	G	0.0982143	1008
3	rs118164400	T	C	0.0188492	1008
3	rs13072457	G	A	0.0982143	1008
3	rs2564924	C	T	0.727183	1008
3	rs2564923	A	G	0.727183	1008
3	rs13078971	G	C	0.100198	1008
3	rs34530577	G	T	0.678571	1008
3	rs60579898	G	C	0.174603	1008
3	rs73082047	G	T	0.155754	1008
3	rs13084937	G	A	0.100198	1008
3	rs2336723	T	C	0.72619	1008
3	rs4478072	G	T	0.100198	1008
3	rs2564939	T	C	0.844246	1008
3	rs2564940	G	A	0.724206	1008
3	rs2581798	T	C	0.844246	1008
3	rs35333155	C	T	0.724206	1008
3	rs2581799	G	A	0.724206	1008
3	rs116656058	C	T	0.0853175	1008
3	rs2581800	A	G	0.724206	1008
3	rs138683550	G	A	0.0178571	1008
3	rs7622420	A	G	0.10119	1008
3	rs79251551	T	G	0.0218254	1008
3	rs151225962	C	A	0.0178571	1008
3	rs1864367	T	C	0.725198	1008
3	rs139005532	G	A	0.0178571	1008
3	rs117505406	G	A	0.014881	1008
3	rs11707575	C	A	0.10119	1008
3	rs182076220	G	A	0.0178571	1008
3	rs56386026	C	T	0.134921	1008
3	rs143938249	G	A	0.0178571	1008
3	rs116917230	G	A	0.0178571	1008
3	rs2253209	A	C	0.746032	1008
3	rs2336724	T	C	0.847222	1008
3	rs36033494	C	T	0.74504	1008
3	rs71301814	G	A	0.102183	1008
3	rs11710292	T	C	0.102183	1008
3	rs149833053	T	C	0.0178571	1008
3	rs2564929	T	C	0.865079	1008
3	rs2336725	C	T	0.74504	1008
3	rs930122	T	C	0.847222	1008
3	rs2253675	T	C	0.847222	1008
3	rs59583591	T	C	0.102183	1008
3	rs2253685	G	A	0.74504	1008
3	rs183231011	T	A	0.00992063	1008
3	rs2253796	C	T	0.74504	1008
3	rs7625448	C	A	0.100198	1008
3	rs149523525	C	G	0.0178571	1008
3	rs11130338	C	T	0.746032	1008
3	rs62255925	G	A	0.134921	1008
3	rs4687701	A	G	0.747024	1008
3	rs2581782	T	C	0.747024	1008
3	rs2581783	G	A	0.747024	1008
3	rs2581784	A	G	0.74504	1008
3	rs2082093	G	A	0.74504	1008
3	rs2099162	C	T	0.865079	1008
3	rs9875573	A	T	0.102183	1008
3	rs148022607	A	G	0.0178571	1008
3	rs891368	A	G	0.74504	1008
3	rs1078968	G	A	0.74504	1008
3	rs139197209	C	T	0.0178571	1008
3	rs7645611	G	C	0.10119	1008
3	rs62255926	A	T	0.124008	1008
3	rs2564922	G	A	0.847222	1008
3	rs2564921	T	C	0.746032	1008
3	rs11242	T	C	0.746032	1008
3	rs2581786	G	A	0.746032	1008
3	rs2581787	G	T	0.744048	1008
3	rs56058643	T	C	0.134921	1008
3	rs35163227	A	G	0.102183	1008
3	rs55950520	G	A	0.134921	1008
3	rs9874517	A	G	0.102183	1008
3	rs13320044	G	A	0.10119	1008
3	rs141904704	G	A	0.0188492	1008
3	rs62255929	C	T	0.134921	1008
3	rs80132892	G	A	0.134921	1008
3	rs11718752	T	C	0.10119	1008
3	rs7640293	C	T	0.10119	1008
3	rs7640294	C	A	0.74504	1008
3	rs113575180	G	C	0.10119	1008
3	rs2163167	T	C	0.746032	1008
3	rs2115782	G	A	0.74504	1008
3	rs62255931	A	G	0.134921	1008
3	rs2564958	A	T	0.723214	1008
3	rs2581828	C	G	0.751984	1008
3	rs2581829	A	G	0.747024	1008
3	rs2581830	T	C	0.74504	1008
3	rs59936858	C	T	0.0178571	1008
3	rs181429949	G	A	0.0188492	1008
3	rs35783750	T	C	0.746032	1008
3	rs34454739	A	G	0.746032	1008
3	rs4395392	T	C	0.746032	1008
3	rs2564961	G	A	0.74504	1008
3	rs891369	G	A	0.133929	1008
3	rs146949237	T	C	0.0386905	1008
3	rs4337632	C	G	0.74504	1008
3	rs1560333	T	C	0.87996	1008
3	rs2564942	C	T	0.741071	1008
3	rs2581774	A	G	0.742063	1008
3	rs2336722	G	A	0.742063	1008
3	rs1004807	T	C	0.854167	1008
3	rs1004808	A	C	0.305556	1008
3	rs71301815	C	T	0.106151	1008
3	rs369371727	G	A	0.0198413	1008
3	rs73088322	C	G	0.133929	1008
3	rs73088327	C	T	0.133929	1008
3	rs4282053	G	C	0.133929	1008
3	rs71301816	G	A	0.106151	1008
3	rs182258439	A	T	0.0198413	1008
3	rs9845352	A	T	0.133929	1008
3	rs9845484	A	G	0.133929	1008
3	rs2115780	G	A	0.500992	1008
3	rs7615099	A	G	0.133929	1008
3	rs9838517	T	C	0.133929	1008
3	rs13088281	C	A	0.109127	1008
3	rs13433700	C	T	0.134921	1008
3	rs2564944	G	C	0.845238	1008
3	rs2581804	T	G	0.980159	1008
3	rs140671364	C	G	0.0188492	1008
3	rs34390878	G	A	0.0188492	1008
3	rs78814859	G	A	0.046627	1008
3	rs73088342	A	C	0.134921	1008
3	rs9852564	T	C	0.981151	1008
3	rs118046703	C	T	0.0188492	1008
3	rs6783748	A	T	0.134921	1008
3	rs148289202	G	A	0.0109127	1008
3	rs11713926	C	T	0.108135	1008
3	rs9757079	C	T	0.133929	1008
3	rs3796351	G	C	0.136905	1008
3	rs147204677	T	A	0.0178571	1008
3	rs9878875	T	C	0.135913	1008
3	rs12630819	A	T	0.135913	1008
3	rs12638996	T	C	0.135913	1008
3	rs1560331	T	C	0.980159	1008
3	rs4687703	A	G	0.981151	1008
3	rs80298029	G	A	0.0198413	1008
3	rs117275189	G	C	0.0198413	1008
3	rs9867023	T	C	0.135913	1008
3	rs6769931	G	T	0.135913	1008
3	rs6809973	T	C	0.135913	1008
3	rs6769944	G	A	0.135913	1008
3	rs115242042	C	T	0.136905	1008
3	rs11713763	G	A	0.340278	1008
3	rs4687704	T	C	0.981151	1008
3	rs4687705	A	G	0.981151	1008
3	rs151077775	G	A	0.0188492	1008
3	rs9873111	T	C	0.981151	1008
3	rs9820125	A	C	0.135913	1008
3	rs9858469	G	A	0.135913	1008
3	rs9820324	A	G	0.135913	1008
3	rs117116912	C	T	0.0188492	1008
3	rs112768159	G	C	0.135913	1008
3	rs142383513	G	T	0.0188492	1008
3	rs28734933	C	T	0.135913	1008
3	rs28501212	A	T	0.135913	1008
3	rs9830353	A	T	0.137897	1008
3	rs9868263	C	T	0.136905	1008
3	rs9868406	C	T	0.136905	1008
3	rs1560332	C	T	0.136905	1008
3	rs117290725	A	G	0.0456349	1008
3	rs6792345	T	C	0.136905	1008
3	rs6792363	T	G	0.136905	1008
3	rs6445565	C	T	0.136905	1008
3	rs6445566	A	G	0.138889	1008
3	rs184039738	T	G	0.0208333	1008
3	rs13319872	A	G	0.138889	1008
3	rs6777975	C	G	0.159722	1008
3	rs9824325	T	C	0.139881	1008
3	rs9828221	T	A	0.138889	1008
3	rs77567495	C	T	0.0208333	1008
3	rs6784207	C	A	0.137897	1008
3	rs6799837	T	G	0.140873	1008
3	rs9861744	G	T	0.838294	1008
3	rs57514626	T	G	0.140873	1008
3	rs61296683	G	C	0.140873	1008
3	rs9867590	C	G	0.140873	1008
3	rs9834111	A	G	0.140873	1008
3	rs9872260	C	T	0.139881	1008
3	rs4687570	C	T	0.83631	1008
3	rs9817467	T	C	0.140873	1008
3	rs141027619	G	A	0.0198413	1008
3	rs9844531	A	G	0.175595	1008
3	rs9845021	A	G	0.155754	1008
3	rs11130341	G	A	0.816468	1008
3	rs1080500	G	A	0.30754	1008
3	rs141060112	C	T	0.0138889	1008
3	rs7615501	G	A	0.769841	1008
3	rs7610701	T	G	0.579365	1008
3	rs73087762	A	G	0.0456349	1008
3	rs62254272	C	T	0.0297619	1008
3	rs117438988	C	T	0.0823413	1008
3	rs62254273	G	A	0.0297619	1008
3	rs6807359	C	T	0.809524	1008
3	rs11130344	T	C	0.780754	1008
3	rs62254274	A	G	0.0436508	1008
3	rs7616077	T	C	0.779762	1008
3	rs1872037	C	T	0.315476	1008
3	rs35292588	G	A	0.0297619	1008
3	rs62254276	C	T	0.0297619	1008
3	rs62254277	C	G	0.0297619	1008
3	rs62254278	G	A	0.0297619	1008
3	rs6777221	A	G	0.0297619	1008
3	rs13085294	G	A	0.775794	1008
3	rs62254279	G	A	0.0297619	1008
3	rs62254280	G	T	0.0297619	1008
3	rs2358617	T	C	0.780754	1008
3	rs11130345	A	G	0.779762	1008
3	rs4687706	G	A	0.762897	1008
3	rs6778939	C	T	0.760913	1008
3	rs62254282	C	T	0.207341	1008
3	rs144942333	C	T	0.0178571	1008
3	rs375148442	G	A	0.015873	1008
3	rs57046386	C	T	0.22123	1008
3	rs11924565	C	T	0.757937	1008
3	rs1483185	T	G	0.774802	1008
3	rs1483186	C	T	0.75496	1008
3	rs1483187	A	T	0.77877	1008
3	rs3773733	G	A	0.774802	1008
3	rs148077546	G	C	0.0168651	1008
3	rs3773732	A	G	0.655754	1008
3	rs73091417	C	T	0.00793651	1008
3	rs750170	G	A	0.75	1008
3	rs3773731	C	T	0.231151	1008
3	rs148604909	G	A	0.0178571	1008
3	rs11130347	G	A	0.739087	1008
3	rs4687571	T	G	0.743056	1008
3	rs3773729	C	T	0.741071	1008
3	rs117978879	C	T	0.0208333	1008
3	rs3821690	G	A	0.222222	1008
3	rs3773728	G	C	0.737103	1008
3	rs184376237	C	T	0.00892857	1008
3	rs3773727	G	A	0.751984	1008
3	rs3773726	C	T	0.220238	1008
3	rs73091425	C	T	0.014881	1008
3	rs3796256	C	T	0.738095	1008
3	rs6797662	C	T	0.220238	1008
3	rs6775022	G	A	0.220238	1008
3	rs6764111	A	G	0.958333	1008
3	rs3773725	C	G	0.738095	1008
3	rs3773724	G	A	0.220238	1008
3	rs3773723	C	T	0.738095	1008
3	rs6778964	G	A	0.738095	1008
3	rs3821689	T	C	0.737103	1008
3	rs73091435	G	A	0.015873	1008
3	rs1872035	G	T	0.737103	1008
3	rs112724859	C	A	0.015873	1008
3	rs2306570	C	T	0.015873	1008
3	rs201528065	C	T	0.0178571	1008
3	rs2306571	C	G	0.734127	1008
3	rs17052826	C	T	0.014881	1008
3	rs2230493	T	C	0.015873	1008
3	rs11130349	C	T	0.958333	1008
3	rs200696494	C	T	0.0138889	1008
3	rs2242305	C	A	0.222222	1008
3	rs7630325	G	A	0.224206	1008
3	rs11130350	A	C	0.715278	1008
3	rs13084863	C	T	0.858135	1008
3	rs78346230	C	T	0.118056	1008
3	rs117801619	T	C	0.0178571	1008
3	rs2306572	A	G	0.206349	1008
3	rs185821762	C	T	0.0327381	1008
3	rs187945460	T	C	0.0347222	1008
3	rs7639382	G	C	0.96627	1008
3	rs112611929	C	T	0.0208333	1008
3	rs74437127	C	T	0.0734127	1008
3	rs6798141	G	T	0.96627	1008
3	rs45513792	G	T	0.0208333	1008
3	rs2230494	G	A	0.220238	1008
3	rs41275531	G	A	0.0208333	1008
3	rs45596236	G	A	0.220238	1008
3	rs11130351	A	G	0.944444	1008
3	rs144727250	C	T	0.0238095	1008
3	rs41315886	C	T	0.0208333	1008
3	rs3773722	G	A	0.765873	1008
3	rs186686581	G	A	0.0367063	1008
3	rs2306574	C	T	0.763889	1008
3	rs182290450	C	T	0.0128968	1008
3	rs1075865	C	G	0.965278	1008
3	rs193019090	G	C	0.0347222	1008
3	rs7634447	A	C	0.373016	1008
3	rs9847580	C	T	0.015873	1008
3	rs57742023	G	A	0.198413	1008
3	rs7643235	T	C	0.392857	1008
3	rs73840235	C	A	0.0347222	1008
3	rs729396	C	T	0.15377	1008
3	rs62254320	C	T	0.198413	1008
3	rs12490555	C	T	0.198413	1008
3	rs116988382	C	T	0.0347222	1008
3	rs12490645	G	A	0.196429	1008
3	rs116786248	G	A	0.0208333	1008
3	rs4687708	A	G	0.0704365	1008
3	rs9845906	C	G	0.390873	1008
3	rs11721257	A	G	0.154762	1008
3	rs11713513	G	A	0.154762	1008
3	rs61395826	C	T	0.125992	1008
3	rs11927161	T	C	0.931548	1008
3	rs12495976	T	C	0.734127	1008
3	rs181394596	C	T	0.0396825	1008
3	rs6764868	T	C	0.931548	1008
3	rs11130355	A	G	0.578373	1008
3	rs13075685	G	C	0.929563	1008
3	rs11919522	A	G	0.612103	1008
3	rs73076247	C	T	0.0327381	1008
3	rs73076249	C	T	0.0327381	1008
3	rs73076251	T	C	0.0327381	1008
3	rs11130356	A	G	0.929563	1008
3	rs79515542	T	G	0.0357143	1008
3	rs62254355	G	A	0.132937	1008
3	rs11721183	C	T	0.611111	1008
3	rs13100572	A	G	0.612103	1008
3	rs12152293	T	C	0.14881	1008
3	rs7621983	G	A	0.0357143	1008
3	rs2358622	C	A	0.132937	1008
3	rs75523192	G	A	0.0198413	1008
3	rs60520044	T	G	0.133929	1008
3	rs35938538	T	C	0.611111	1008
3	rs11717404	C	T	0.318452	1008
3	rs4687711	C	T	0.929563	1008
3	rs12495066	C	T	0.136905	1008
3	rs6773960	T	C	0.930556	1008
3	rs12637702	C	G	0.0367063	1008
3	rs12152497	C	T	0.14881	1008
3	rs4290797	G	A	0.184524	1008
3	rs12152320	A	T	0.318452	1008
3	rs191943619	A	G	0.0357143	1008
3	rs12637819	C	G	0.930556	1008
3	rs4328795	G	T	0.930556	1008
3	rs143681346	A	C	0.0357143	1008
3	rs7426478	C	T	0.575397	1008
3	rs4133174	A	T	0.14881	1008
3	rs4320054	A	G	0.612103	1008
3	rs4133175	C	T	0.14881	1008
3	rs4687712	G	A	0.282738	1008
3	rs2358618	T	C	0.929563	1008
3	rs73840237	A	G	0.0357143	1008
3	rs140120877	C	T	0.0357143	1008
3	rs35416537	A	G	0.575397	1008
3	rs7624336	G	T	0.0367063	1008
3	rs35028414	A	G	0.150794	1008
3	rs6769824	A	G	0.573413	1008
3	rs6772648	T	C	0.573413	1008
3	rs6806033	C	T	0.611111	1008
3	rs4687572	G	T	0.610119	1008
3	rs61584438	G	A	0.133929	1008
3	rs79895173	C	T	0.014881	1008
3	rs11130357	C	A	0.607143	1008
3	rs117469251	G	C	0.0357143	1008
3	rs7620260	A	G	0.612103	1008
3	rs73076265	A	G	0.0367063	1008
3	rs6445569	T	C	0.574405	1008
3	rs6764139	C	A	0.608135	1008
3	rs6764476	C	T	0.611111	1008
3	rs148874526	C	T	0.0357143	1008
3	rs34041412	T	A	0.281746	1008
3	rs35209711	A	G	0.281746	1008
3	rs6779976	A	G	0.612103	1008
3	rs113293960	C	T	0.0367063	1008
3	rs4687713	C	T	0.575397	1008
3	rs117989072	G	A	0.0357143	1008
3	rs10446474	A	C	0.929563	1008
3	rs183410136	C	T	0.0704365	1008
3	rs186284512	T	C	0.0525794	1008
3	rs7430345	T	C	0.929563	1008
3	rs35029290	G	A	0.612103	1008
3	rs13088187	T	A	0.146825	1008
3	rs55762522	A	G	0.575397	1008
3	rs36031811	G	A	0.612103	1008
3	rs12374008	C	T	0.281746	1008
3	rs12487179	G	A	0.134921	1008
3	rs7635020	T	A	0.930556	1008
3	rs10446475	A	G	0.146825	1008
3	rs6445571	C	T	0.575397	1008
3	rs7641212	T	C	0.521825	1008
3	rs11130358	G	A	0.59623	1008
3	rs12634987	T	C	0.030754	1008
3	rs73840240	A	C	0.145833	1008
3	rs11130359	C	T	0.627976	1008
3	rs11715417	T	G	0.584325	1008
3	rs7617191	C	T	0.156746	1008
3	rs7628672	A	T	0.159722	1008
3	rs12633545	C	T	0.109127	1008
3	rs6773409	C	G	0.156746	1008
3	rs1979490	G	C	0.156746	1008
3	rs1979491	T	C	0.156746	1008
3	rs1979492	G	A	0.156746	1008
3	rs6789516	A	G	0.156746	1008
3	rs6800557	G	A	0.156746	1008
3	rs7647990	G	A	0.547619	1008
3	rs117176087	G	A	0.047619	1008
3	rs79351215	G	A	0.156746	1008
3	rs77140015	T	C	0.109127	1008
3	rs77036711	T	C	0.047619	1008
3	rs55852030	G	A	0.595238	1008
3	rs73840242	C	T	0.156746	1008
3	rs66499453	G	A	0.544643	1008
3	rs12632671	G	A	0.0198413	1008
3	rs73840245	G	C	0.156746	1008
3	rs118058312	G	A	0.0198413	1008
3	rs3736151	C	T	0.156746	1008
3	rs3163	C	T	0.109127	1008
3	rs3816767	G	A	0.603175	1008
3	rs73840248	T	C	0.156746	1008
3	rs73840249	C	T	0.156746	1008
3	rs148730860	G	A	0.0257937	1008
3	rs7650103	A	G	0.759921	1008
3	rs2279320	T	G	0.156746	1008
3	rs2279321	G	A	0.554563	1008
3	rs2279322	C	T	0.603175	1008
3	rs2279323	G	C	0.109127	1008
3	rs41275535	C	G	0.109127	1008
3	rs79574895	C	G	0.047619	1008
3	rs11719464	T	C	0.751984	1008
3	rs73840252	C	T	0.156746	1008
3	rs79446544	G	T	0.109127	1008
3	rs7612011	T	C	0.156746	1008
3	rs145463432	A	G	0.047619	1008
3	rs41275539	G	A	0.109127	1008
3	rs3736153	G	C	0.156746	1008
3	rs3736154	G	A	0.156746	1008
3	rs77442860	C	T	0.047619	1008
3	rs41275541	T	C	0.156746	1008
3	rs117395416	G	A	0.047619	1008
3	rs3736156	A	G	0.751984	1008
3	rs118171816	G	T	0.047619	1008
3	rs77126534	G	A	0.0833333	1008
3	rs4267636	C	T	0.156746	1008
3	rs6793684	G	T	0.156746	1008
3	rs6793773	G	T	0.156746	1008
3	rs6782597	A	G	0.751984	1008
3	rs6787685	T	C	0.156746	1008
3	rs11717767	G	A	0.248016	1008
3	rs144140565	G	A	0.0119048	1008
3	rs1131728	A	G	0.156746	1008
3	rs73840256	T	C	0.156746	1008
3	rs73840258	A	C	0.156746	1008
3	rs7633598	A	C	0.156746	1008
3	rs75681449	T	C	0.047619	1008
3	rs17234092	C	T	0.047619	1008
3	rs11130362	C	T	0.178571	1008
3	rs728910	T	C	0.110119	1008
3	rs735940	C	T	0.109127	1008
3	rs57717562	C	T	0.047619	1008
3	rs77996745	G	A	0.0138889	1008
3	rs2242300	C	A	0.156746	1008
3	rs113815803	T	C	0.047619	1008
3	rs2242301	G	A	0.592262	1008
3	rs2242302	G	A	0.109127	1008
3	rs56058589	C	T	0.156746	1008
3	rs114030816	G	C	0.0198413	1008
3	rs60084328	C	T	0.156746	1008
3	rs76274049	G	A	0.047619	1008
3	rs34107310	C	T	0.592262	1008
3	rs35794580	C	A	0.592262	1008
3	rs55646281	A	C	0.156746	1008
3	rs13074156	G	A	0.592262	1008
3	rs3773739	A	G	0.749008	1008
3	rs73840274	T	C	0.156746	1008
3	rs3773740	T	C	0.592262	1008
3	rs1051485	T	C	0.156746	1008
3	rs1051483	G	A	0.109127	1008
3	rs2242304	T	C	0.156746	1008
3	rs2035450	T	C	0.75	1008
3	rs73840276	G	A	0.157738	1008
3	rs77952851	C	G	0.047619	1008
3	rs58110216	A	G	0.109127	1008
3	rs60499054	G	A	0.592262	1008
3	rs56998997	T	A	0.156746	1008
3	rs4687715	G	A	0.250992	1008
3	rs3773741	G	C	0.156746	1008
3	rs3773742	A	T	0.156746	1008
3	rs3773743	G	T	0.156746	1008
3	rs12629909	T	C	0.156746	1008
3	rs181973109	C	G	0.047619	1008
3	rs3773744	T	C	0.750992	1008
3	rs3773745	A	G	0.750992	1008
3	rs3773746	G	C	0.156746	1008
3	rs3821691	G	A	0.156746	1008
3	rs6768738	G	C	0.109127	1008
3	rs77673928	T	C	0.047619	1008
3	rs2884495	T	C	0.594246	1008
3	rs2358621	A	C	0.594246	1008
3	rs12633000	A	C	0.156746	1008
3	rs12633001	A	G	0.156746	1008
3	rs372041829	G	A	0.0188492	1008
3	rs111716390	T	C	0.157738	1008
3	rs3821692	G	A	0.109127	1008
3	rs3773747	T	C	0.361111	1008
3	rs117265751	C	T	0.0446429	1008
3	rs62255988	G	A	0.25496	1008
3	rs12629312	G	A	0.530754	1008
3	rs7628245	C	T	0.550595	1008
3	rs189733105	C	T	0.015873	1008
3	rs28758191	G	A	0.386905	1008
3	rs9284890	T	C	0.363095	1008
3	rs10212420	A	C	0.0724206	1008
3	rs2306569	T	C	0.304563	1008
3	rs9820968	C	G	0.131944	1008
3	rs62255989	C	T	0.0585317	1008
3	rs12487568	C	T	0.0952381	1008
3	rs62255990	G	A	0.0595238	1008
3	rs12487632	C	T	0.363095	1008
3	rs9864057	A	G	0.938492	1008
3	rs41275543	G	A	0.0605159	1008
3	rs9827244	G	A	0.0595238	1008
3	rs968702	G	C	0.0595238	1008
3	rs79987882	A	G	0.0595238	1008
3	rs7610113	T	C	0.426587	1008
3	rs7640493	C	T	0.0595238	1008
3	rs73840299	C	T	0.0406746	1008
3	rs4687716	G	A	0.306548	1008
3	rs117060701	C	T	0.046627	1008
3	rs7356056	C	T	0.0595238	1008
3	rs77351539	G	C	0.0406746	1008
3	rs9858133	G	T	0.0595238	1008
3	rs138100534	C	G	0.0198413	1008
3	rs62255992	A	C	0.0406746	1008
3	rs9858049	C	T	0.0406746	1008
3	rs79453591	C	A	0.0188492	1008
3	rs12493802	C	T	0.367063	1008
3	rs9820979	A	G	0.426587	1008
3	rs12054426	T	C	0.0595238	1008
3	rs7646760	C	A	0.426587	1008
3	rs62255993	G	C	0.0605159	1008
3	rs12485313	T	G	0.426587	1008
3	rs12494824	C	T	0.305556	1008
3	rs146625073	C	A	0.0188492	1008
3	rs62255994	C	T	0.0605159	1008
3	rs62255995	A	G	0.0406746	1008
3	rs62255996	A	G	0.0406746	1008
3	rs7627444	G	C	0.366071	1008
3	rs7617474	A	G	0.426587	1008
3	rs62255999	C	T	0.0615079	1008
3	rs62256000	C	T	0.0605159	1008
3	rs62256001	A	G	0.0406746	1008
3	rs7630632	G	T	0.367063	1008
3	rs7625237	T	C	0.410714	1008
3	rs9879195	C	G	0.0436508	1008
3	rs41332244	C	T	0.0694444	1008
3	rs4687717	T	C	0.634921	1008
3	rs4687718	A	G	0.958333	1008
3	rs11720625	C	G	0.406746	1008
3	rs117139937	A	G	0.0496032	1008
3	rs62256002	T	C	0.0426587	1008
3	rs77400114	T	G	0.0873016	1008
3	rs62256003	A	T	0.0664683	1008
3	rs10433617	C	T	0.0664683	1008
3	rs10433618	C	A	0.0664683	1008
3	rs116895554	C	T	0.0178571	1008
3	rs142313791	T	A	0.0496032	1008
3	rs189142895	C	G	0.0486111	1008
3	rs59145995	T	A	0.0664683	1008
3	rs12630643	C	A	0.0287698	1008
3	rs35495179	G	C	0.28869	1008
3	rs117987289	C	T	0.0486111	1008
3	rs191876601	T	G	0.0486111	1008
3	rs9826552	G	A	0.0664683	1008
3	rs9846315	T	A	0.115079	1008
3	rs77944828	G	A	0.00496032	1008
3	rs190680634	C	T	0.0486111	1008
3	rs9850440	T	C	0.0664683	1008
3	rs9830594	C	T	0.0664683	1008
3	rs141078441	C	T	0.0634921	1008
3	rs9830895	C	T	0.0664683	1008
3	rs78520660	T	C	0.0486111	1008
3	rs13101181	G	A	0.269841	1008
3	rs13059189	G	A	0.269841	1008
3	rs7633966	T	G	0.128968	1008
3	rs62256006	G	A	0.0615079	1008
3	rs147254549	G	C	0.00198413	1008
3	rs17030933	C	G	0.0674603	1008
3	rs17030934	G	A	0.0674603	1008
3	rs77948234	C	T	0.276786	1008
3	rs58558806	T	C	0.0674603	1008
3	rs11130365	C	T	0.331349	1008
3	rs117490264	C	T	0.031746	1008
3	rs7648309	G	A	0.331349	1008
3	rs4687573	C	T	0.331349	1008
3	rs147995443	G	A	0.0128968	1008
3	rs11130367	G	A	0.276786	1008
3	rs7637934	G	T	0.460317	1008
3	rs12490667	G	A	0.276786	1008
3	rs17052957	T	G	0.460317	1008
3	rs34774173	G	C	0.276786	1008
3	rs79515511	G	A	0.0545635	1008
3	rs7622159	C	T	0.0674603	1008
3	rs76800061	G	A	0.0793651	1008
3	rs931254	T	C	0.460317	1008
3	rs62256009	C	T	0.0674603	1008
3	rs9856552	C	T	0.460317	1008
3	rs150834626	A	G	0.0545635	1008
3	rs11919567	G	A	0.0545635	1008
3	rs149595128	C	T	0.0545635	1008
3	rs75742976	G	A	0.0545635	1008
3	rs117526168	G	A	0.0545635	1008
3	rs62256010	C	T	0.0615079	1008
3	rs9854669	G	A	0.183532	1008
3	rs12630183	A	C	0.0615079	1008
3	rs62256043	C	T	0.0674603	1008
3	rs62256044	G	A	0.0585317	1008
3	rs143804589	A	G	0.00198413	1008
3	rs62256046	C	T	0.0585317	1008
3	rs146253460	C	T	0.00694444	1008
3	rs139136154	G	C	0.0575397	1008
3	rs116954611	A	G	0.0575397	1008
3	rs144151183	G	T	0.0575397	1008
3	rs62256047	T	G	0.0585317	1008
3	rs17234771	G	A	0.0674603	1008
3	rs62256049	T	G	0.0674603	1008
3	rs62256050	C	T	0.125	1008
3	rs9821134	A	G	0.0615079	1008
3	rs78894378	G	A	0.0575397	1008
3	rs4687719	G	A	0.047619	1008
3	rs144928196	G	A	0.0357143	1008
3	rs117562726	G	T	0.0575397	1008
3	rs77562532	T	A	0.0704365	1008
3	rs142949154	G	C	0.0486111	1008
3	rs201019746	G	T	0.0128968	1008
3	rs4687720	G	A	0.279762	1008
3	rs145150875	T	C	0.0248016	1008
3	rs7620395	A	C	0.489087	1008
3	rs62256051	C	T	0.0585317	1008
3	rs77038141	T	C	0.0684524	1008
3	rs6798771	C	T	0.279762	1008
3	rs56654807	C	G	0.0674603	1008
3	rs111867709	C	G	0.0674603	1008
3	rs117837507	C	T	0.0575397	1008
3	rs146866243	T	G	0.0575397	1008
3	rs62256053	G	T	0.0674603	1008
3	rs117506501	G	T	0.0585317	1008
3	rs56125165	C	T	0.207341	1008
3	rs3209045	G	A	0.0605159	1008
3	rs76134625	A	G	0.0436508	1008
3	rs11551405	C	A	0.0674603	1008
3	rs1108506	C	G	0.0674603	1008
3	rs6792874	T	C	0.184524	1008
3	rs9628	A	C	0.184524	1008
3	rs62256054	G	C	0.0585317	1008
3	rs12496915	A	C	0.0585317	1008
3	rs2279319	T	C	0.184524	1008
3	rs3732834	A	G	0.720238	1008
3	rs13063111	C	A	0.465278	1008
3	rs73080266	G	A	0.0674603	1008
3	rs62256057	C	T	0.126984	1008
3	rs17307289	A	C	0.185516	1008
3	rs73080271	C	G	0.0674603	1008
3	rs7643417	A	G	0.185516	1008
3	rs75945246	G	T	0.0585317	1008
3	rs78710131	C	T	0.0585317	1008
3	rs62256059	C	T	0.184524	1008
3	rs13062474	C	T	0.279762	1008
3	rs73080273	T	C	0.0674603	1008
3	rs10461029	A	G	0.126984	1008
3	rs7641238	T	C	0.46627	1008
3	rs7649323	G	C	0.279762	1008
3	rs34799308	G	A	0.27877	1008
3	rs149677698	C	T	0.0585317	1008
3	rs62256961	C	T	0.0595238	1008
3	rs6804620	A	G	0.464286	1008
3	rs2170675	G	T	0.464286	1008
3	rs79648456	C	T	0.0138889	1008
3	rs2128710	G	C	0.0585317	1008
3	rs74513657	A	G	0.030754	1008
3	rs117468291	T	C	0.0585317	1008
3	rs62256962	G	A	0.0674603	1008
3	rs117679047	G	A	0.0585317	1008
3	rs151149732	C	T	0.0248016	1008
3	rs13100097	T	C	0.464286	1008
3	rs12637463	G	T	0.464286	1008
3	rs148403993	A	G	0.137897	1008
3	rs2358619	T	C	0.465278	1008
3	rs62256964	T	G	0.0674603	1008
3	rs73843118	T	G	0.0585317	1008
3	rs17307574	T	C	0.126984	1008
3	rs79567818	G	A	0.0585317	1008
3	rs150771068	G	A	0.0208333	1008
3	rs62256965	A	G	0.0674603	1008
3	rs79550721	C	G	0.0694444	1008
3	rs111403831	T	C	0.0674603	1008
3	rs7374211	G	A	0.524802	1008
3	rs73080295	C	T	0.0674603	1008
3	rs199947735	G	A	0.015873	1008
3	rs62256966	T	C	0.0674603	1008
3	rs12492129	T	G	0.0575397	1008
3	rs1001222	G	A	0.279762	1008
3	rs12488901	G	T	0.0585317	1008
3	rs75726799	G	A	0.0585317	1008
3	rs141424904	C	G	0.00496032	1008
3	rs12491594	G	C	0.0595238	1008
3	rs62256967	C	T	0.0704365	1008
3	rs62256968	G	A	0.0674603	1008
3	rs4404439	C	T	0.47619	1008
3	rs150636862	C	A	0.0694444	1008
3	rs151049844	T	A	0.0585317	1008
3	rs6806814	G	C	0.417659	1008
3	rs77413676	T	C	0.0694444	1008
3	rs118068526	C	T	0.0585317	1008
3	rs62256969	G	A	0.0674603	1008
3	rs117546115	C	G	0.0585317	1008
3	rs150367510	A	G	0.0178571	1008
3	rs58144216	A	G	0.137897	1008
3	rs922958	A	G	0.47619	1008
3	rs4687723	T	C	0.47619	1008
3	rs62256971	G	T	0.0694444	1008
3	rs77403204	C	T	0.280754	1008
3	rs12496449	T	C	0.0585317	1008
3	rs62257004	A	G	0.0674603	1008
3	rs6445576	C	T	0.47619	1008
3	rs73082274	A	T	0.0674603	1008
3	rs11707463	A	G	0.280754	1008
3	rs11705809	T	C	0.280754	1008
3	rs144784399	C	T	0.0585317	1008
3	rs75788626	A	C	0.0585317	1008
3	rs62257005	C	T	0.0694444	1008
3	rs117155624	C	T	0.0585317	1008
3	rs187884848	C	T	0.0585317	1008
3	rs62257007	G	A	0.0674603	1008
3	rs77408598	A	C	0.0585317	1008
3	rs6804517	A	G	0.47619	1008
3	rs62257008	G	A	0.0704365	1008
3	rs78894977	T	C	0.0585317	1008
3	rs141884005	C	T	0.0198413	1008
3	rs78177413	C	T	0.0674603	1008
3	rs79419014	G	A	0.0277778	1008
3	rs13082092	T	G	0.280754	1008
3	rs12629138	G	T	0.030754	1008
3	rs146251338	C	T	0.0267857	1008
3	rs62257009	T	C	0.0674603	1008
3	rs1038395	C	T	0.47619	1008
3	rs7649934	T	C	0.47619	1008
3	rs151139212	A	G	0.0585317	1008
3	rs12631287	G	A	0.136905	1008
3	rs12491493	T	G	0.47619	1008
3	rs149215143	T	C	0.0178571	1008
3	rs6795127	C	T	0.279762	1008
3	rs75259540	A	G	0.0744048	1008
3	rs2029213	C	T	0.279762	1008
3	rs9812118	T	C	0.280754	1008
3	rs140433158	C	T	0.0585317	1008
3	rs62257011	G	C	0.0674603	1008
3	rs77245365	C	G	0.0585317	1008
3	rs75884624	G	T	0.0585317	1008
3	rs62257012	G	A	0.46627	1008
3	rs62257013	C	T	0.0674603	1008
3	rs74660410	T	A	0.0585317	1008
3	rs4687576	T	C	0.280754	1008
3	rs6766141	C	T	0.277778	1008
3	rs112688051	A	G	0.0674603	1008
3	rs148707300	C	T	0.0704365	1008
3	rs142350868	T	C	0.0128968	1008
3	rs60287116	C	T	0.277778	1008
3	rs35536048	C	G	0.27877	1008
3	rs9942027	C	T	0.27877	1008
3	rs78686671	G	C	0.0585317	1008
3	rs116934467	C	T	0.0585317	1008
3	rs12633047	C	T	0.030754	1008
3	rs2129011	T	A	0.415675	1008
3	rs2358734	T	C	0.474206	1008
3	rs78770788	A	T	0.0674603	1008
3	rs11714096	G	C	0.27877	1008
3	rs62257014	T	A	0.0674603	1008
3	rs62257015	G	A	0.0674603	1008
3	rs12638265	T	G	0.138889	1008
3	rs2884525	T	C	0.473214	1008
3	rs11719367	T	G	0.474206	1008
3	rs10510763	C	T	0.0704365	1008
3	rs79341962	T	C	0.0585317	1008
3	rs79351386	C	T	0.0109127	1008
3	rs79193219	G	A	0.27877	1008
3	rs75673232	A	G	0.0585317	1008
3	rs62257016	T	G	0.0674603	1008
3	rs17235667	C	A	0.0674603	1008
3	rs13090627	C	T	0.27877	1008
3	rs147242860	G	C	0.0585317	1008
3	rs76785074	G	C	0.0386905	1008
3	rs62257024	C	G	0.0674603	1008
3	rs77993429	A	G	0.0585317	1008
3	rs115889274	A	C	0.0585317	1008
3	rs4687724	C	T	0.348214	1008
3	rs4687725	C	T	0.27877	1008
3	rs111562056	T	C	0.0674603	1008
3	rs6445579	A	G	0.474206	1008
3	rs76597183	A	G	0.116071	1008
3	rs12497232	C	T	0.0595238	1008
3	rs62257025	T	C	0.0674603	1008
3	rs752859	T	C	0.475198	1008
3	rs1483986	C	T	0.348214	1008
3	rs79680238	C	T	0.0347222	1008
3	rs2171292	T	C	0.475198	1008
3	rs12053905	G	A	0.0674603	1008
3	rs7631463	G	A	0.0674603	1008
3	rs4687726	A	G	0.415675	1008
3	rs12497900	G	A	0.173611	1008
3	rs77604564	C	T	0.173611	1008
3	rs79091625	C	T	0.173611	1008
3	rs74549918	C	A	0.173611	1008
3	rs12494167	A	G	0.173611	1008
3	rs4687727	G	T	0.347222	1008
3	rs74583511	A	G	0.0109127	1008
3	rs6780100	T	C	0.0664683	1008
3	rs1961499	G	A	0.173611	1008
3	rs140597409	A	G	0.031746	1008
3	rs71301827	T	C	0.276786	1008
3	rs6783810	T	C	0.359127	1008
3	rs139590118	C	T	0.173611	1008
3	rs34636653	C	G	0.347222	1008
3	rs59064949	C	T	0.0674603	1008
3	rs142975656	G	A	0.0406746	1008
3	rs6445580	A	G	0.588294	1008
3	rs6790961	A	G	0.588294	1008
3	rs182517153	A	G	0.0119048	1008
3	rs76497270	C	G	0.347222	1008
3	rs35777100	C	T	0.347222	1008
3	rs151074307	C	T	0.173611	1008
3	rs10433551	G	A	0.046627	1008
3	rs4370021	A	G	0.412698	1008
3	rs62252817	T	G	0.0664683	1008
3	rs12487272	A	G	0.173611	1008
3	rs4687728	T	C	0.598214	1008
3	rs495024	G	A	0.588294	1008
3	rs62252818	T	C	0.0664683	1008
3	rs77862767	G	A	0.173611	1008
3	rs77671880	C	A	0.173611	1008
3	rs7653192	T	C	0.598214	1008
3	rs12631120	T	G	0.173611	1008
3	rs79248875	T	C	0.173611	1008
3	rs76188714	A	G	0.0228175	1008
3	rs117193292	G	A	0.173611	1008
3	rs11716719	G	C	0.587302	1008
3	rs76794235	A	G	0.173611	1008
3	rs117217169	C	G	0.173611	1008
3	rs6805246	C	T	0.0664683	1008
3	rs62252819	A	T	0.0664683	1008
3	rs13088228	G	A	0.352183	1008
3	rs10452033	G	A	0.198413	1008
3	rs542739	C	T	0.582341	1008
3	rs608439	G	C	0.590278	1008
3	rs145213902	C	T	0.014881	1008
3	rs111842465	T	G	0.0188492	1008
3	rs545580	T	G	0.375992	1008
3	rs550043	A	G	0.077381	1008
3	rs77494057	A	C	0.167659	1008
3	rs6772435	G	T	0.047619	1008
3	rs13080668	T	C	0.282738	1008
3	rs4687578	A	G	0.579365	1008
3	rs9832685	T	C	0.047619	1008
3	rs111982009	A	G	0.0188492	1008
3	rs1384970	G	A	0.167659	1008
3	rs674628	G	A	0.297619	1008
3	rs73084328	T	G	0.0496032	1008
3	rs6774544	A	G	0.047619	1008
3	rs6781107	T	G	0.219246	1008
3	rs62250760	C	T	0.230159	1008
3	rs9831958	T	C	0.0625	1008
3	rs1825387	G	A	0.167659	1008
3	rs17053051	T	C	0.0753968	1008
3	rs6776147	C	T	0.0515873	1008
3	rs17053054	G	A	0.0416667	1008
3	rs62250762	A	T	0.047619	1008
3	rs6776350	C	T	0.0515873	1008
3	rs6791868	A	T	0.0515873	1008
3	rs147756006	C	T	0.167659	1008
3	rs6776943	A	G	0.0625	1008
3	rs28363804	C	A	0.078373	1008
3	rs4687729	T	C	0.921627	1008
3	rs13318484	G	T	0.047619	1008
3	rs660746	T	G	0.420635	1008
3	rs2358739	C	G	0.691468	1008
3	rs2358740	G	T	0.282738	1008
3	rs483958	G	C	0.69246	1008
3	rs484723	G	C	0.69246	1008
3	rs3102231	T	C	0.921627	1008
3	rs13314396	A	G	0.0892857	1008
3	rs13321516	G	T	0.0892857	1008
3	rs2129010	G	T	0.0753968	1008
3	rs546804	A	C	0.958333	1008
3	rs12493165	G	A	0.150794	1008
3	rs1531876	A	G	0.35119	1008
3	rs11130368	T	C	0.149802	1008
3	rs552486	A	G	0.422619	1008
3	rs117704301	G	A	0.0277778	1008
3	rs681751	T	G	0.915675	1008
3	rs562351	G	T	0.401786	1008
3	rs80137279	C	T	0.152778	1008
3	rs6763806	G	C	0.205357	1008
3	rs9842441	C	A	0.0486111	1008
3	rs77998128	C	A	0.152778	1008
3	rs7637478	C	G	0.0486111	1008
3	rs9852695	G	A	0.215278	1008
3	rs12636717	G	A	0.114087	1008
3	rs7614722	C	T	0.0486111	1008
3	rs62250804	G	A	0.0486111	1008
3	rs17308399	C	T	0.0486111	1008
3	rs62250805	G	A	0.0486111	1008
3	rs667217	C	T	0.401786	1008
3	rs664030	C	T	0.401786	1008
3	rs74283905	G	A	0.0109127	1008
3	rs9880156	G	A	0.204365	1008
3	rs9880167	G	A	0.0486111	1008
3	rs7638575	A	G	0.204365	1008
3	rs7641028	A	C	0.0496032	1008
3	rs511963	A	G	0.416667	1008
3	rs9311499	A	C	0.0496032	1008
3	rs516362	G	A	0.617063	1008
3	rs793196	G	A	0.416667	1008
3	rs145101589	G	A	0.0823413	1008
3	rs793197	A	G	0.412698	1008
3	rs580419	G	A	0.416667	1008
3	rs7640606	A	G	0.0486111	1008
3	rs74601753	C	G	0.0714286	1008
3	rs7650885	G	T	0.0486111	1008
3	rs79989571	T	C	0.014881	1008
3	rs62250807	T	C	0.0486111	1008
3	rs9799015	T	C	0.299603	1008
3	rs12487086	G	T	0.151786	1008
3	rs4302375	T	G	0.464286	1008
3	rs582001	G	A	0.415675	1008
3	rs143071453	C	G	0.151786	1008
3	rs114588747	G	C	0.151786	1008
3	rs3111308	C	G	0.410714	1008
3	rs9875016	T	A	0.0486111	1008
3	rs9817570	A	T	0.0486111	1008
3	rs647206	G	T	0.40873	1008
3	rs141961092	A	T	0.0486111	1008
3	rs57552159	G	A	0.412698	1008
3	rs144964885	C	G	0.152778	1008
3	rs74549437	T	C	0.152778	1008
3	rs587871	G	C	0.462302	1008
3	rs554326	C	T	0.397817	1008
3	rs551551	C	T	0.46131	1008
3	rs9876191	G	A	0.0486111	1008
3	rs116044748	A	G	0.152778	1008
3	rs9821840	T	A	0.0486111	1008
3	rs75047605	G	A	0.152778	1008
3	rs2930177	G	A	0.40873	1008
3	rs9881928	C	T	0.0505952	1008
3	rs17236437	A	G	0.0486111	1008
3	rs78275950	A	G	0.0416667	1008
3	rs587785	A	G	0.615079	1008
3	rs17053078	A	G	0.152778	1008
3	rs10510764	C	G	0.152778	1008
3	rs17053081	T	C	0.155754	1008
3	rs681320	A	C	0.404762	1008
3	rs77047703	A	G	0.183532	1008
3	rs28481733	T	C	0.168651	1008
3	rs531193	A	G	0.449405	1008
3	rs28703682	G	A	0.236111	1008
3	rs2930176	G	A	0.564484	1008
3	rs7623859	A	G	0.014881	1008
3	rs12491071	A	G	0.186508	1008
3	rs12488068	T	C	0.186508	1008
3	rs9830114	T	C	0.0406746	1008
3	rs578318	A	G	0.451389	1008
3	rs147513056	A	G	0.0228175	1008
3	rs74743179	A	G	0.0168651	1008
3	rs75464395	C	T	0.185516	1008
3	rs76011939	T	A	0.185516	1008
3	rs117443321	A	G	0.0853175	1008
3	rs555480	G	T	0.43254	1008
3	rs12492748	C	T	0.186508	1008
3	rs78774609	C	T	0.0109127	1008
3	rs523094	C	T	0.4375	1008
3	rs2101397	A	G	0.410714	1008
3	rs150668681	C	G	0.1875	1008
3	rs144219747	G	A	0.0128968	1008
3	rs145226981	G	T	0.191468	1008
3	rs576359	C	T	0.963294	1008
3	rs142179178	G	A	0.186508	1008
3	rs147492926	G	C	0.327381	1008
3	rs1087083	T	C	0.634921	1008
3	rs111863483	G	A	0.963294	1008
3	rs112052181	G	A	0.635913	1008
3	rs2965048	G	T	0.448413	1008
3	rs2930173	G	T	0.963294	1008
3	rs4026181	A	G	0.963294	1008
3	rs11715213	C	A	0.327381	1008
3	rs76892032	A	G	0.186508	1008
3	rs658071	C	T	0.963294	1008
3	rs78286177	C	T	0.00892857	1008
3	rs562331	T	C	0.449405	1008
3	rs9870685	G	A	0.0406746	1008
3	rs793202	G	A	0.451389	1008
3	rs312475	A	G	0.322421	1008
3	rs312476	G	T	0.323413	1008
3	rs75313248	T	C	0.181548	1008
3	rs312477	G	A	0.323413	1008
3	rs190685896	G	A	0.0128968	1008
3	rs9841726	T	C	0.0357143	1008
3	rs34016406	A	G	0.181548	1008
3	rs312478	C	T	0.544643	1008
3	rs79384749	C	A	0.183532	1008
3	rs118006815	T	C	0.0257937	1008
3	rs998411	G	A	0.327381	1008
3	rs7630080	A	G	0.0357143	1008
3	rs1264098	T	G	0.327381	1008
3	rs2884712	A	G	0.0367063	1008
3	rs312482	A	T	0.410714	1008
3	rs312483	G	A	0.324405	1008
3	rs4432635	G	A	0.18254	1008
3	rs78792189	T	C	0.0813492	1008
3	rs312484	A	G	0.455357	1008
3	rs3755815	T	G	0.321429	1008
3	rs3755816	G	C	0.18254	1008
3	rs312479	T	A	0.989087	1008
3	rs312480	T	C	0.963294	1008
3	rs3774414	C	T	0.324405	1008
3	rs219847	A	G	0.458333	1008
3	rs36029422	C	T	0.320437	1008
3	rs80320456	G	A	0.0406746	1008
3	rs11926234	C	T	0.00297619	1008
3	rs17788344	A	T	0.325397	1008
3	rs73084382	A	T	0.00297619	1008
3	rs6763768	T	C	0.330357	1008
3	rs3774417	A	T	0.326389	1008
3	rs140585161	A	G	0.0406746	1008
3	rs35280126	C	T	0.327381	1008
3	rs312485	A	G	0.965278	1008
3	rs740759	G	C	0.115079	1008
3	rs140169390	C	T	0.0456349	1008
3	rs55937644	G	A	0.0208333	1008
3	rs3821842	A	T	0.291667	1008
3	rs312486	G	C	0.863095	1008
3	rs3774419	G	A	0.161706	1008
3	rs312487	T	C	0.574405	1008
3	rs59968724	C	G	0.0982143	1008
3	rs17053118	C	T	0.0873016	1008
3	rs56755560	G	A	0.0982143	1008
3	rs118082118	C	T	0.030754	1008
3	rs74903055	G	A	0.0208333	1008
3	rs141854847	C	T	0.0297619	1008
3	rs3774421	G	A	0.127976	1008
3	rs79853140	A	G	0.127976	1008
3	rs113835384	C	T	0.0982143	1008
3	rs312481	A	G	0.864087	1008
3	rs62250859	A	G	0.00198413	1008
3	rs78432366	T	C	0.0634921	1008
3	rs3774423	C	T	0.0962302	1008
3	rs740757	T	C	0.864087	1008
3	rs35593046	G	T	0.552579	1008
3	rs114094549	A	G	0.126984	1008
3	rs62251862	T	C	0.126984	1008
3	rs75436738	C	T	0.0615079	1008
3	rs17788662	G	T	0.127976	1008
3	rs114841291	G	A	0.00198413	1008
3	rs73840111	A	G	0.289683	1008
3	rs979220	T	C	0.117063	1008
3	rs3774424	G	T	0.126984	1008
3	rs77915569	T	C	0.0595238	1008
3	rs3821843	G	A	0.456349	1008
3	rs3774425	G	A	0.259921	1008
3	rs3774426	C	T	0.173611	1008
3	rs62251864	A	G	0.132937	1008
3	rs10440150	G	A	0.0833333	1008
3	rs9311502	T	C	0.265873	1008
3	rs9311503	G	A	0.0843254	1008
3	rs17053141	G	A	0.0555556	1008
3	rs9882823	A	G	0.0833333	1008
3	rs12629517	A	G	0.19246	1008
3	rs17053146	T	C	0.0833333	1008
3	rs35555534	T	C	0.00992063	1008
3	rs149680834	T	C	0.0119048	1008
3	rs6777794	T	G	0.19246	1008
3	rs6777870	T	C	0.185516	1008
3	rs6445583	G	A	0.452381	1008
3	rs72957281	T	C	0.12996	1008
3	rs56968152	T	G	0.0575397	1008
3	rs117551767	T	A	0.0267857	1008
3	rs3774427	C	G	0.140873	1008
3	rs3774428	G	T	0.126984	1008
3	rs76434746	A	G	0.0218254	1008
3	rs3774429	G	A	0.0833333	1008
3	rs3774430	A	G	0.0853175	1008
3	rs3774431	T	G	0.0853175	1008
3	rs1547951	A	C	0.264881	1008
3	rs1547950	T	C	0.276786	1008
3	rs3774434	G	T	0.0109127	1008
3	rs1547949	T	C	0.145833	1008
3	rs3774437	C	T	0.169643	1008
3	rs59422128	C	A	0.125992	1008
3	rs13323471	C	T	0.0823413	1008
3	rs9865394	G	A	0.0823413	1008
3	rs9311504	A	C	0.0833333	1008
3	rs59512909	G	A	0.125992	1008
3	rs77745655	A	G	0.0545635	1008
3	rs1123895	C	A	0.0833333	1008
3	rs35131285	G	A	0.173611	1008
3	rs33999362	A	G	0.141865	1008
3	rs1002578	A	T	0.0833333	1008
3	rs1008339	G	C	0.431548	1008
3	rs60396765	G	A	0.0515873	1008
3	rs13078747	T	C	0.1875	1008
3	rs55828852	C	G	0.21131	1008
3	rs28620592	G	T	0.0833333	1008
3	rs34106488	A	G	0.19246	1008
3	rs9821489	G	A	0.0823413	1008
3	rs80229828	T	C	0.0496032	1008
3	rs740756	A	G	0.127976	1008
3	rs758603	A	C	0.453373	1008
3	rs17053162	A	G	0.0496032	1008
3	rs11709630	G	T	0.421627	1008
3	rs78792747	C	T	0.0496032	1008
3	rs75928387	A	G	0.0496032	1008
3	rs62251868	C	T	0.127976	1008
3	rs115505445	C	T	0.0823413	1008
3	rs77907279	A	T	0.0833333	1008
3	rs12715461	A	G	0.455357	1008
3	rs17053164	G	A	0.0168651	1008
3	rs3821845	T	C	0.0853175	1008
3	rs3774439	T	A	0.175595	1008
3	rs116861049	C	G	0.0496032	1008
3	rs17053168	T	G	0.260913	1008
3	rs3774440	T	C	0.126984	1008
3	rs141123842	A	G	0.0486111	1008
3	rs6764908	T	C	0.126984	1008
3	rs2109182	C	T	0.132937	1008
3	rs17053169	G	A	0.0486111	1008
3	rs3821846	A	G	0.175595	1008
3	rs3774441	C	T	0.251984	1008
3	rs3774442	A	C	0.0843254	1008
3	rs3774443	C	T	0.078373	1008
3	rs3821847	G	A	0.125992	1008
3	rs991818	C	T	0.175595	1008
3	rs67495732	A	G	0.0982143	1008
3	rs138448479	C	T	0.0486111	1008
3	rs6445585	C	T	0.0704365	1008
3	rs117865218	G	A	0.0704365	1008
3	rs3774445	C	T	0.0138889	1008
3	rs3774446	T	G	0.174603	1008
3	rs9311505	C	T	0.0704365	1008
3	rs62251869	G	A	0.127976	1008
3	rs9814480	C	T	0.150794	1008
3	rs62251870	G	A	0.127976	1008
3	rs147439080	A	G	0.047619	1008
3	rs7642214	G	A	0.0704365	1008
3	rs117992730	A	T	0.047619	1008
3	rs7634679	T	C	0.459325	1008
3	rs140700373	G	A	0.0704365	1008
3	rs2359453	G	A	0.451389	1008
3	rs6445587	C	T	0.0704365	1008
3	rs1074235	T	G	0.127976	1008
3	rs117061624	G	A	0.0178571	1008
3	rs1003557	T	C	0.0704365	1008
3	rs56021416	A	C	0.251984	1008
3	rs62251903	A	C	0.127976	1008
3	rs74381552	A	G	0.0813492	1008
3	rs117737336	G	C	0.0178571	1008
3	rs62251904	A	T	0.127976	1008
3	rs1003556	A	G	0.0704365	1008
3	rs3774447	T	C	0.0813492	1008
3	rs13100574	A	G	0.0119048	1008
3	rs10049492	A	G	0.209325	1008
3	rs75840374	G	A	0.126984	1008
3	rs62251905	G	A	0.197421	1008
3	rs118127689	G	A	0.0704365	1008
3	rs807191	A	C	0.450397	1008
3	rs78616281	T	G	0.0704365	1008
3	rs807190	C	T	0.209325	1008
3	rs807189	T	C	0.396825	1008
3	rs11715993	T	C	0.215278	1008
3	rs17053186	C	T	0.165675	1008
3	rs7612148	G	C	0.290675	1008
```
