## Supplementary material for "Characterization of shared and ancestry-specific signals driving complex traits using multi-ancestry fine-mapping": s2_ref.bim

```
3	rs79325640	0	51789814	A	G
3	rs1846085	0	51790250	C	A
3	rs35217875	0	51790343	G	A
3	rs76330993	0	51791184	T	G
3	rs75915317	0	51798507	G	T
3	rs142459633	0	51802028	C	T
3	rs58616022	0	51802431	G	A
3	rs12330652	0	51802912	A	G
3	rs191931305	0	51803091	G	A
3	rs73834281	0	51805227	A	G
3	rs937406	0	51806522	G	A
3	rs60087403	0	51807783	C	T
3	rs79131006	0	51810881	C	T
3	rs56181739	0	51811755	G	A
3	rs114537954	0	51811812	T	G
3	rs13092298	0	51811944	A	G
3	rs60093028	0	51812691	T	C
3	rs76524550	0	51812878	C	T
3	rs11130296	0	51812952	C	T
3	rs1476290	0	51815687	C	A
3	rs75757400	0	51816708	C	A
3	rs12493496	0	51816859	T	C
3	rs1605066	0	51817323	G	A
3	rs1605067	0	51817952	T	C
3	rs113896921	0	51821181	T	C
3	rs62259689	0	51821373	G	A
3	rs73834757	0	51823674	C	T
3	rs144523741	0	51827484	C	T
3	rs117370110	0	51827754	G	T
3	rs56955582	0	51828827	T	A
3	rs144190327	0	51829367	G	C
3	rs61111112	0	51830296	T	C
3	rs118062056	0	51832934	G	A
3	rs73834758	0	51832957	G	A
3	rs73834759	0	51833588	A	G
3	rs57173447	0	51836452	A	G
3	rs185829137	0	51837465	A	G
3	rs147015636	0	51837522	A	T
3	rs9836804	0	51837850	T	C
3	rs1505404	0	51839619	C	G
3	rs117149725	0	51840034	G	A
3	rs146992817	0	51844161	T	C
3	rs61257131	0	51844271	G	T
3	rs116863900	0	51844394	G	A
3	rs55886133	0	51846359	G	A
3	rs7634751	0	51846733	G	C
3	rs116920931	0	51847030	C	T
3	rs141688425	0	51848066	G	A
3	rs73834762	0	51848716	C	G
3	rs140224316	0	51849312	G	A
3	rs73834763	0	51849330	T	C
3	rs6809548	0	51849876	C	T
3	rs75633903	0	51850334	T	G
3	rs75585027	0	51850335	C	G
3	rs549169380	0	51850448	G	A
3	rs9857964	0	51850642	G	A
3	rs9863019	0	51851442	G	A
3	rs28451928	0	51851572	T	C
3	rs6798914	0	51852154	C	G
3	rs6795953	0	51853862	G	A
3	rs9822619	0	51853956	T	C
3	rs73834764	0	51854767	C	T
3	rs6768073	0	51854970	T	C
3	rs12631654	0	51855116	T	C
3	rs9828077	0	51855143	T	C
3	rs369300189	0	51855189	G	A
3	rs12639594	0	51855231	G	T
3	rs55804132	0	51855734	C	G
3	rs9880623	0	51856126	T	G
3	rs9880631	0	51856145	T	C
3	rs151195721	0	51856311	T	C
3	rs73834765	0	51857817	C	A
3	rs56204016	0	51858026	A	G
3	rs147120413	0	51858325	A	C
3	rs150626558	0	51858544	C	T
3	rs55894445	0	51858762	C	T
3	rs60818362	0	51858914	G	T
3	rs9877178	0	51859300	G	A
3	rs61011489	0	51859320	T	C
3	rs6782139	0	51859830	A	C
3	rs12639503	0	51860817	G	A
3	rs151144105	0	51861765	A	G
3	rs6802583	0	51861947	A	G
3	rs6802680	0	51862065	A	G
3	rs6798175	0	51862276	C	G
3	rs6805941	0	51862458	T	C
3	rs76998544	0	51862761	C	T
3	rs6795223	0	51863926	G	T
3	rs9866552	0	51864849	A	G
3	rs117675214	0	51866241	G	A
3	rs6763197	0	51866282	C	G
3	rs6805324	0	51867010	G	A
3	rs9840747	0	51867962	T	G
3	rs55891323	0	51868324	G	T
3	rs9826967	0	51869502	C	G
3	rs28481670	0	51869922	T	G
3	rs9869265	0	51870221	A	G
3	rs77655826	0	51870574	G	A
3	rs139219644	0	51870950	C	T
3	rs73834766	0	51871068	C	G
3	rs6762083	0	51871154	C	T
3	rs6762371	0	51871405	C	T
3	rs144319860	0	51871763	C	T
3	rs145315961	0	51871802	A	C
3	rs73834767	0	51872769	G	T
3	rs113995559	0	51873030	A	G
3	rs9853511	0	51874275	G	A
3	rs9815475	0	51874331	A	G
3	rs16943	0	51874679	C	T
3	rs73834768	0	51874861	C	A
3	rs56054335	0	51875505	T	C
3	rs59578159	0	51875690	C	T
3	rs9859656	0	51875778	G	A
3	rs57269235	0	51876165	C	T
3	rs56998832	0	51876204	G	A
3	rs56285190	0	51876208	G	A
3	rs188696261	0	51876612	C	G
3	rs7632944	0	51877392	A	C
3	rs59215394	0	51878309	T	G
3	rs9840833	0	51878811	T	C
3	rs76966360	0	51878863	G	A
3	rs7639080	0	51879279	A	G
3	rs73838706	0	51879312	T	G
3	rs137942121	0	51879579	A	G
3	rs9846102	0	51879687	T	C
3	rs7623760	0	51880554	C	T
3	rs7615151	0	51880614	G	T
3	rs118125620	0	51880933	T	C
3	rs9856180	0	51881371	T	C
3	rs9874046	0	51881578	A	G
3	rs9874547	0	51881919	A	G
3	rs73838708	0	51881925	T	C
3	rs9841330	0	51882065	G	A
3	rs78144654	0	51882458	G	A
3	rs150819613	0	51883920	G	A
3	rs139240291	0	51883928	A	C
3	rs149988037	0	51883937	T	C
3	rs2311059	0	51884072	G	A
3	rs7643551	0	51884719	T	G
3	rs148065906	0	51884963	T	C
3	rs12386376	0	51885261	C	T
3	rs75409314	0	51885382	T	C
3	rs28821897	0	51885881	C	T
3	rs144822329	0	51886717	T	C
3	rs116565668	0	51886899	C	T
3	rs118031145	0	51886912	G	A
3	rs6789601	0	51887302	G	A
3	rs117812134	0	51887381	T	C
3	rs6446041	0	51888124	A	G
3	rs57407585	0	51888219	C	T
3	rs61048512	0	51888609	C	T
3	rs55668803	0	51888890	G	A
3	rs28874597	0	51889043	G	C
3	rs150457434	0	51889215	T	C
3	rs28854335	0	51889229	G	T
3	rs28799908	0	51889255	G	C
3	rs61015325	0	51889258	A	C
3	rs12634957	0	51889751	C	T
3	rs147241523	0	51889970	G	A
3	rs56662100	0	51890016	C	T
3	rs2102297	0	51890135	T	A
3	rs58932899	0	51890582	G	A
3	rs9856660	0	51890819	C	T
3	rs9876690	0	51890884	T	C
3	rs56183865	0	51891004	G	A
3	rs9880628	0	51891006	T	C
3	rs145256356	0	51891963	G	A
3	rs28776255	0	51893880	A	C
3	rs9839703	0	51894607	A	G
3	rs73838710	0	51894846	G	T
3	rs2007607	0	51895260	A	G
3	rs986539	0	51895850	C	T
3	rs117290822	0	51896044	A	T
3	rs11719470	0	51898991	G	T
3	rs975258	0	51899242	A	G
3	rs9875459	0	51899268	C	T
3	rs6781310	0	51899948	A	T
3	rs4295162	0	51900231	C	T
3	rs74501781	0	51900299	C	T
3	rs143860999	0	51900430	G	A
3	rs73838712	0	51900781	C	G
3	rs56222927	0	51901429	C	T
3	rs57184058	0	51901492	C	T
3	rs6803994	0	51901707	G	T
3	rs6765123	0	51901880	C	T
3	rs74851888	0	51902308	A	T
3	rs4687780	0	51902612	T	C
3	rs76598109	0	51903695	A	C
3	rs4280629	0	51903914	A	G
3	rs13079734	0	51904546	G	A
3	rs9831886	0	51905010	G	A
3	rs2089224	0	51906525	A	G
3	rs4687602	0	51907156	C	T
3	rs7635409	0	51907736	A	G
3	rs1983106	0	51909030	T	C
3	rs1857800	0	51909240	G	C
3	rs7644969	0	51910302	T	G
3	rs7629080	0	51910366	G	A
3	rs7627992	0	51910539	A	G
3	rs12637540	0	51910870	A	T
3	rs112886560	0	51911261	C	T
3	rs145676275	0	51911320	G	C
3	rs80089117	0	51911963	A	G
3	rs564526	0	51912367	G	A
3	rs117453720	0	51913250	G	A
3	rs68187058	0	51913269	G	A
3	rs1847679	0	51913353	C	G
3	rs28764797	0	51913461	C	T
3	rs58929916	0	51913953	T	G
3	rs1468019	0	51914106	G	C
3	rs148793665	0	51914265	T	C
3	rs190763163	0	51914437	A	T
3	rs1827739	0	51914475	T	C
3	rs74617711	0	51914610	G	C
3	rs1394812	0	51915413	T	C
3	rs4387956	0	51915619	C	A
3	rs7639477	0	51915752	C	A
3	rs58800810	0	51915788	T	G
3	rs4522758	0	51916185	T	G
3	rs4687603	0	51916311	T	C
3	rs4687783	0	51916374	G	C
3	rs2089226	0	51916433	T	C
3	rs1605070	0	51917015	C	A
3	rs9840336	0	51917610	G	A
3	rs1587922	0	51918228	A	G
3	rs62259725	0	51919734	A	G
3	rs1605069	0	51920002	C	T
3	rs1605068	0	51920065	T	A
3	rs187403872	0	51922254	T	G
3	rs78283733	0	51925091	T	A
3	rs75232632	0	51925092	C	A
3	rs73082723	0	51926817	C	A
3	rs4234645	0	51927598	C	T
3	rs142254753	0	51928928	A	G
3	rs74901757	0	51929751	G	T
3	rs57754217	0	51930349	C	T
3	rs57859638	0	51930850	T	C
3	rs113180132	0	51931146	C	G
3	rs144370453	0	51931347	G	A
3	rs4687786	0	51932002	A	G
3	rs117287034	0	51932467	G	A
3	rs7619650	0	51932720	A	G
3	rs1847677	0	51933178	A	G
3	rs1847678	0	51933219	G	T
3	rs182587392	0	51933557	A	T
3	rs181837820	0	51935546	C	G
3	rs1948879	0	51935719	A	G
3	rs6769186	0	51935922	G	C
3	rs11130298	0	51936193	G	A
3	rs7373525	0	51936367	T	C
3	rs115470580	0	51936523	C	T
3	rs7373140	0	51936559	C	G
3	rs183367281	0	51936582	A	G
3	rs143173943	0	51936861	A	G
3	rs7635125	0	51936949	T	C
3	rs188387808	0	51938977	T	A
3	rs192426754	0	51939076	A	G
3	rs146017215	0	51939191	G	A
3	rs4292222	0	51940011	T	C
3	rs74794375	0	51941766	C	T
3	rs4416372	0	51941785	C	T
3	rs10433610	0	51942227	T	A
3	rs6775482	0	51943333	G	T
3	rs150842066	0	51943640	G	A
3	rs6446088	0	51943652	C	T
3	rs9311472	0	51944040	A	G
3	rs11923140	0	51944167	G	A
3	rs148394423	0	51944670	T	C
3	rs142615948	0	51946119	G	A
3	rs6795443	0	51946130	C	A
3	rs148918368	0	51947236	A	G
3	rs117045562	0	51947255	T	C
3	rs56913328	0	51947341	T	C
3	rs323857	0	51947510	C	T
3	rs184477605	0	51948265	C	T
3	rs323856	0	51948706	C	G
3	rs75732353	0	51949142	G	A
3	rs77466226	0	51949148	T	C
3	rs118048584	0	51951955	A	C
3	rs79794890	0	51952072	G	C
3	rs4687790	0	51953708	C	A
3	rs78772047	0	51954697	A	G
3	rs76199570	0	51955963	A	G
3	rs78087317	0	51956728	T	C
3	rs74790061	0	51956741	G	A
3	rs186667124	0	51957652	G	A
3	rs116161966	0	51957761	C	A
3	rs187143396	0	51958020	C	T
3	rs118174513	0	51958891	A	T
3	rs140807387	0	51960669	A	G
3	rs11709277	0	51960778	C	T
3	rs323881	0	51962081	T	C
3	rs79677159	0	51963559	T	C
3	rs78175928	0	51963840	C	G
3	rs323885	0	51966504	T	C
3	rs188126862	0	51966574	C	T
3	rs114757525	0	51967833	G	A
3	rs323887	0	51968429	C	T
3	rs115655439	0	51970865	G	A
3	rs323898	0	51971382	T	C
3	rs80278469	0	51972682	T	G
3	rs116788287	0	51972835	C	T
3	rs929533	0	51975577	C	T
3	rs189015907	0	51977419	G	A
3	rs144568966	0	51977670	G	A
3	rs323868	0	51978327	A	G
3	rs4687792	0	51978640	G	A
3	rs4986825	0	51979120	C	T
3	rs3774344	0	51981021	C	T
3	rs188953	0	51982251	A	G
3	rs1876052	0	51983539	C	G
3	rs76206509	0	51983644	C	T
3	rs323879	0	51984914	T	C
3	rs79548896	0	51989546	A	G
3	rs323871	0	51990605	G	C
3	rs13068631	0	51990930	G	C
3	rs1566941	0	51991251	T	C
3	rs2292159	0	51991508	T	G
3	rs140252273	0	51993306	G	A
3	rs323873	0	51993725	G	A
3	rs2271069	0	51993839	G	C
3	rs323874	0	51994587	T	C
3	rs3755797	0	51998125	G	A
3	rs77515618	0	51999370	C	T
3	rs323877	0	51999463	G	C
3	rs116919924	0	52005426	C	T
3	rs11926611	0	52006405	C	A
3	rs116944820	0	52008707	G	A
3	rs411209	0	52011879	C	T
3	rs13099450	0	52013883	A	G
3	rs74600325	0	52016358	C	A
3	rs117401700	0	52017821	C	T
3	rs56715917	0	52018221	G	A
3	rs62259755	0	52018507	G	T
3	rs62259756	0	52018509	A	G
3	rs323893	0	52020411	C	T
3	rs323894	0	52021092	A	G
3	rs323895	0	52021316	A	G
3	rs145496543	0	52026234	C	G
3	rs323864	0	52027330	T	C
3	rs143163300	0	52031747	C	T
3	rs117597208	0	52033646	T	C
3	rs74329758	0	52034703	G	A
3	rs149616243	0	52035324	G	T
3	rs75256143	0	52039160	C	G
3	rs57263506	0	52039224	A	G
3	rs75179816	0	52039509	G	T
3	rs79700037	0	52040440	A	G
3	rs12632423	0	52041566	G	A
3	rs7614743	0	52042004	G	C
3	rs76422492	0	52043445	G	C
3	rs61087263	0	52043889	A	G
3	rs148341748	0	52044458	A	C
3	rs61546679	0	52045268	G	T
3	rs59076737	0	52045373	C	T
3	rs111327794	0	52045828	G	A
3	rs74453875	0	52046707	G	A
3	rs74960480	0	52046829	C	T
3	rs6446166	0	52047421	A	G
3	rs78624061	0	52047460	C	T
3	rs59682660	0	52048421	A	C
3	rs74536257	0	52049544	T	G
3	rs115765570	0	52050285	C	T
3	rs77426564	0	52051287	T	C
3	rs186399169	0	52053214	A	G
3	rs77009082	0	52053888	A	G
3	rs74972723	0	52053952	A	G
3	rs74699302	0	52054014	G	A
3	rs112508261	0	52055987	A	G
3	rs78235752	0	52056479	C	T
3	rs9873175	0	52059636	C	T
3	rs142564983	0	52060371	T	C
3	rs66514320	0	52060720	G	A
3	rs148409448	0	52061474	G	A
3	rs150539200	0	52061920	A	G
3	rs147743227	0	52062116	C	T
3	rs144946932	0	52062230	G	C
3	rs79307177	0	52062830	G	A
3	rs12492696	0	52063134	A	T
3	rs76869765	0	52063136	C	T
3	rs13315877	0	52063781	G	A
3	rs12487108	0	52063886	C	G
3	rs4687798	0	52064510	C	A
3	rs4687606	0	52064794	C	T
3	rs6792935	0	52065202	G	T
3	rs2334960	0	52066094	T	A
3	rs2334959	0	52066183	G	A
3	rs745618	0	52066482	C	T
3	rs13320599	0	52067121	A	G
3	rs9813222	0	52068059	G	A
3	rs9813541	0	52068244	G	A
3	rs6792297	0	52068272	A	T
3	rs142771094	0	52068288	T	C
3	rs9817697	0	52068736	C	A
3	rs72622936	0	52068774	A	G
3	rs4687799	0	52069222	G	T
3	rs79028012	0	52069524	G	A
3	rs7643070	0	52070033	T	C
3	rs7631668	0	52070196	C	G
3	rs9866081	0	52070874	A	G
3	rs9848727	0	52070955	T	G
3	rs9833784	0	52071647	G	A
3	rs66530305	0	52072084	C	T
3	rs1017436	0	52073294	T	A
3	rs7642787	0	52075944	A	G
3	rs7642881	0	52076019	A	G
3	rs77505445	0	52076492	T	G
3	rs7611498	0	52076500	G	A
3	rs144453717	0	52076547	G	C
3	rs111490052	0	52077132	A	G
3	rs72622937	0	52077823	C	A
3	rs72964039	0	52078783	C	G
3	rs77894135	0	52078841	G	A
3	rs187593467	0	52078989	C	T
3	rs13316105	0	52080112	A	C
3	rs79604209	0	52080687	A	G
3	rs7616695	0	52080970	T	C
3	rs7644325	0	52081136	A	G
3	rs145893714	0	52081506	G	A
3	rs55834589	0	52081724	C	T
3	rs12495536	0	52081811	C	A
3	rs139614065	0	52083812	G	A
3	rs3821841	0	52084040	C	T
3	rs118093223	0	52084528	G	C
3	rs112777849	0	52084544	T	C
3	rs116871872	0	52086830	C	T
3	rs72964042	0	52088485	A	C
3	rs4687607	0	52088651	G	A
3	rs117299655	0	52089606	G	A
3	rs192588423	0	52091240	T	G
3	rs9851576	0	52091254	A	G
3	rs118129097	0	52091959	C	T
3	rs72964044	0	52092670	G	C
3	rs118038129	0	52093723	C	T
3	rs78285159	0	52094464	T	A
3	rs13319566	0	52095555	C	G
3	rs76410947	0	52096259	G	C
3	rs9860982	0	52096432	T	C
3	rs4687608	0	52097060	C	T
3	rs57335685	0	52098458	C	T
3	rs79337493	0	52098551	C	A
3	rs17051957	0	52099441	T	C
3	rs77415394	0	52099940	G	T
3	rs77496072	0	52100486	A	G
3	rs111859798	0	52100847	C	T
3	rs117224348	0	52100944	C	G
3	rs77298707	0	52102106	C	G
3	rs151286769	0	52102550	C	T
3	rs2878438	0	52103045	A	G
3	rs12485855	0	52103500	A	G
3	rs12496447	0	52103787	T	C
3	rs78928471	0	52104803	G	C
3	rs141510901	0	52105168	A	C
3	rs9865330	0	52105925	G	A
3	rs76382119	0	52106828	G	A
3	rs876782	0	52107909	T	C
3	rs28659792	0	52107966	G	C
3	rs4687801	0	52108372	G	A
3	rs79555598	0	52108414	G	A
3	rs74511652	0	52108705	C	T
3	rs117949800	0	52108727	C	T
3	rs117490541	0	52109349	G	A
3	rs747343	0	52109407	T	C
3	rs893056	0	52109564	G	A
3	rs9857878	0	52109668	C	T
3	rs731684	0	52109841	T	C
3	rs41292354	0	52110089	C	T
3	rs118075406	0	52110495	G	A
3	rs4687802	0	52111051	G	A
3	rs9809254	0	52111474	T	C
3	rs60140709	0	52112684	G	A
3	rs140995844	0	52113368	C	T
3	rs13314125	0	52115398	C	T
3	rs77861329	0	52115752	G	A
3	rs11707129	0	52116236	G	C
3	rs7618573	0	52116714	T	C
3	rs76190087	0	52117297	G	A
3	rs9828327	0	52120209	T	C
3	rs9846049	0	52120214	A	G
3	rs12489539	0	52121297	T	C
3	rs117359681	0	52121488	C	G
3	rs79156000	0	52122163	C	T
3	rs4687805	0	52123313	A	G
3	rs55664415	0	52124885	G	A
3	rs139325155	0	52125004	G	T
3	rs6781635	0	52125343	A	G
3	rs12493204	0	52125393	T	C
3	rs58080002	0	52125551	A	G
3	rs79185624	0	52125955	G	C
3	rs79095232	0	52126055	C	T
3	rs2276835	0	52130887	A	C
3	rs9843852	0	52132029	C	G
3	rs9843299	0	52137469	G	T
3	rs75169819	0	52137674	T	C
3	rs9868101	0	52138377	T	C
3	rs117651630	0	52138793	A	C
3	rs17051963	0	52138900	A	C
3	rs147865556	0	52139131	G	C
3	rs13071976	0	52139910	G	C
3	rs4687609	0	52140591	G	T
3	rs76502043	0	52141666	G	A
3	rs74864831	0	52142654	A	G
3	rs75834643	0	52143133	G	A
3	rs9874939	0	52143504	C	A
3	rs74603747	0	52143516	A	C
3	rs4687806	0	52144182	G	A
3	rs117565725	0	52144230	A	G
3	rs9847073	0	52144947	A	G
3	rs80255536	0	52146327	C	G
3	rs149260346	0	52146702	A	G
3	rs9830293	0	52147485	A	G
3	rs59890038	0	52147850	A	G
3	rs9817653	0	52148233	T	G
3	rs6778442	0	52148483	T	C
3	rs76414203	0	52148617	C	T
3	rs9882775	0	52149649	C	T
3	rs12488456	0	52149818	T	C
3	rs143188124	0	52150414	C	T
3	rs79648816	0	52153329	G	A
3	rs78144509	0	52153473	T	C
3	rs181845482	0	52157498	C	T
3	rs920160	0	52157726	A	C
3	rs13081228	0	52159476	G	A
3	rs28387060	0	52161643	C	T
3	rs12386365	0	52161820	C	T
3	rs6784807	0	52163155	G	T
3	rs6773704	0	52163189	A	G
3	rs77348386	0	52163804	G	A
3	rs9809977	0	52166147	T	C
3	rs9841469	0	52166596	C	A
3	rs4687808	0	52167773	C	G
3	rs4687809	0	52167975	G	A
3	rs140655180	0	52168506	G	A
3	rs4687810	0	52169095	T	C
3	rs6809294	0	52170862	G	C
3	rs2334961	0	52173625	G	C
3	rs117786994	0	52174869	C	T
3	rs735768	0	52174970	T	G
3	rs12629791	0	52175783	C	T
3	rs28452586	0	52176007	A	G
3	rs749995	0	52176701	C	T
3	rs893055	0	52177348	T	C
3	rs2164558	0	52177700	T	C
3	rs79707309	0	52178185	C	T
3	rs17051977	0	52182944	T	C
3	rs2304505	0	52184760	T	C
3	rs143980038	0	52186003	A	C
3	rs6777340	0	52188308	T	C
3	rs114209632	0	52188361	C	T
3	rs188657915	0	52188409	A	T
3	rs9811707	0	52190657	G	A
3	rs56281986	0	52190937	A	T
3	rs112905563	0	52192911	C	T
3	rs141859004	0	52195943	T	A
3	rs6786592	0	52196241	T	C
3	rs9815010	0	52196548	C	T
3	rs79553248	0	52196749	C	T
3	rs9816434	0	52197513	C	T
3	rs7638246	0	52198322	T	C
3	rs56322622	0	52198618	T	G
3	rs113582976	0	52198853	G	T
3	rs9847092	0	52199453	T	C
3	rs57466127	0	52201141	G	A
3	rs9637473	0	52201210	G	A
3	rs1237830	0	52202820	T	C
3	rs808787	0	52203249	G	A
3	rs171294	0	52203599	C	G
3	rs352146	0	52203938	A	G
3	rs77222888	0	52206318	G	A
3	rs164638	0	52207886	T	G
3	rs3852069	0	52207888	G	T
3	rs352147	0	52208285	A	G
3	rs352148	0	52208898	T	C
3	rs123681	0	52209320	A	G
3	rs352149	0	52209530	C	A
3	rs183029	0	52209884	A	G
3	rs352150	0	52209995	A	G
3	rs79533629	0	52210055	C	T
3	rs352151	0	52210272	C	G
3	rs75418800	0	52210564	C	T
3	rs352152	0	52210700	G	T
3	rs164639	0	52210872	C	T
3	rs143281652	0	52210974	C	T
3	rs352153	0	52211184	A	T
3	rs353556	0	52211822	A	G
3	rs62261070	0	52212441	C	T
3	rs3852070	0	52212661	G	C
3	rs3852071	0	52212724	C	T
3	rs145718126	0	52213602	G	A
3	rs352155	0	52213653	T	C
3	rs352156	0	52214610	C	T
3	rs34656997	0	52214640	A	G
3	rs353551	0	52217088	C	T
3	rs352158	0	52217704	C	T
3	rs117909320	0	52218120	G	A
3	rs614288	0	52220203	T	C
3	rs352159	0	52220483	T	C
3	rs352160	0	52221092	C	T
3	rs352161	0	52221849	C	A
3	rs186033299	0	52223616	G	A
3	rs79347127	0	52225012	A	G
3	rs192220078	0	52226217	G	A
3	rs76281696	0	52226481	G	A
3	rs411457	0	52228150	A	T
3	rs141065160	0	52228439	C	T
3	rs524986	0	52228496	T	C
3	rs113516983	0	52228767	C	T
3	rs352173	0	52229095	C	G
3	rs3774412	0	52229897	C	A
3	rs104902	0	52230440	A	C
3	rs104903	0	52230475	A	T
3	rs181274	0	52233861	T	A
3	rs4687815	0	52234128	G	A
3	rs352171	0	52234203	A	G
3	rs352170	0	52236077	A	G
3	rs143412623	0	52236366	A	G
3	rs352169	0	52236762	G	A
3	rs352168	0	52237970	C	T
3	rs352167	0	52238656	T	C
3	rs352166	0	52238677	C	T
3	rs138208474	0	52240304	G	A
3	rs164641	0	52241229	T	C
3	rs6802320	0	52241835	T	C
3	rs144166227	0	52242103	G	A
3	rs352165	0	52242902	A	G
3	rs11712164	0	52244051	A	T
3	rs352163	0	52247110	G	A
3	rs164640	0	52247314	C	T
3	rs148936899	0	52249670	G	A
3	rs76465170	0	52250350	G	T
3	rs352162	0	52252969	T	C
3	rs352140	0	52256697	C	T
3	rs352139	0	52258372	T	C
3	rs187084	0	52261031	A	G
3	rs352144	0	52261468	T	G
3	rs75422356	0	52262422	G	A
3	rs117294495	0	52263457	G	A
3	rs352143	0	52264907	T	C
3	rs164637	0	52265215	G	A
3	rs164636	0	52265259	G	C
3	rs352142	0	52266382	A	C
3	rs352141	0	52267118	G	C
3	rs353545	0	52267580	G	C
3	rs2267847	0	52267732	C	G
3	rs353547	0	52268866	T	C
3	rs353548	0	52269491	A	G
3	rs610060	0	52273421	G	A
3	rs117055957	0	52274347	G	A
3	rs144207058	0	52276020	C	A
3	rs7618915	0	52279594	G	A
3	rs145001168	0	52284275	C	T
3	rs191284716	0	52286455	C	A
3	rs34551211	0	52286825	C	T
3	rs34569561	0	52287293	T	C
3	rs11717383	0	52287468	G	T
3	rs117345033	0	52288878	A	G
3	rs1060330	0	52288945	T	C
3	rs78734937	0	52289657	C	T
3	rs57823393	0	52291078	G	A
3	rs117900739	0	52295209	A	G
3	rs58315325	0	52295828	A	G
3	rs7614727	0	52295895	C	T
3	rs13093555	0	52298171	T	C
3	rs59612757	0	52299521	T	C
3	rs34385735	0	52299737	G	A
3	rs76033947	0	52302785	T	C
3	rs7629072	0	52305633	C	T
3	rs59565798	0	52307169	G	A
3	rs6445358	0	52308845	C	G
3	rs699465	0	52310442	G	A
3	rs73088790	0	52314663	C	T
3	rs13098856	0	52314955	G	A
3	rs9844183	0	52315192	A	G
3	rs112001168	0	52320228	C	T
3	rs13065677	0	52321788	C	T
3	rs57615517	0	52322417	G	A
3	rs13071708	0	52322680	G	A
3	rs34228726	0	52322797	A	G
3	rs3796342	0	52324165	C	T
3	rs35130772	0	52325106	C	G
3	rs2276834	0	52325759	A	G
3	rs117180862	0	52327294	G	A
3	rs79349347	0	52331051	A	G
3	rs140544845	0	52331699	G	A
3	rs7622851	0	52333671	C	G
3	rs9311474	0	52338852	T	C
3	rs3844291	0	52341215	A	C
3	rs699469	0	52342529	T	G
3	rs142465543	0	52344439	G	A
3	rs17052058	0	52344680	A	G
3	rs76283860	0	52344804	C	T
3	rs17052061	0	52346240	T	G
3	rs111593386	0	52346730	G	T
3	rs730050	0	52348364	C	A
3	rs3852063	0	52349204	A	G
3	rs3852064	0	52349412	G	T
3	rs6445386	0	52350212	A	G
3	rs145436187	0	52350568	A	T
3	rs55997317	0	52350745	G	A
3	rs148748749	0	52351428	G	T
3	rs17052068	0	52352864	C	T
3	rs146416034	0	52352899	A	G
3	rs34332947	0	52353119	G	T
3	rs57441156	0	52354242	C	G
3	rs61150019	0	52354376	G	A
3	rs55965068	0	52354432	A	G
3	rs6763882	0	52354772	C	T
3	rs11711934	0	52358117	T	C
3	rs11707931	0	52358417	C	G
3	rs35133416	0	52359040	C	T
3	rs6796333	0	52359678	T	C
3	rs34181173	0	52360647	G	A
3	rs34628357	0	52362580	G	A
3	rs183575707	0	52365031	G	T
3	rs3864111	0	52365261	C	T
3	rs34762015	0	52366044	G	A
3	rs4687612	0	52367932	A	G
3	rs2335640	0	52368387	T	C
3	rs34238085	0	52368947	A	C
3	rs13059674	0	52371789	T	G
3	rs11705963	0	52371991	T	G
3	rs11706001	0	52372128	T	A
3	rs11706108	0	52372366	T	C
3	rs7643570	0	52373792	G	T
3	rs56357549	0	52374516	T	G
3	rs6794675	0	52374889	T	A
3	rs34523877	0	52375711	T	C
3	rs71297391	0	52376773	C	T
3	rs13091545	0	52377294	A	G
3	rs13060192	0	52378540	G	C
3	rs11718125	0	52379420	T	C
3	rs11716017	0	52380991	C	T
3	rs116698005	0	52382473	A	C
3	rs34355561	0	52383120	G	A
3	rs35982798	0	52383340	C	T
3	rs34908451	0	52385115	C	T
3	rs78947691	0	52385118	G	C
3	rs35860312	0	52387078	T	C
3	rs186798769	0	52389871	A	G
3	rs66462821	0	52390555	C	T
3	rs61734640	0	52390789	C	T
3	rs57172722	0	52391182	C	G
3	rs11714402	0	52391735	A	C
3	rs11707864	0	52392877	G	A
3	rs2306864	0	52393442	C	G
3	rs71297394	0	52393472	C	T
3	rs17052097	0	52396410	C	T
3	rs13075370	0	52399278	G	A
3	rs11709658	0	52399627	G	A
3	rs79069992	0	52400235	C	T
3	rs3752819	0	52400740	G	C
3	rs117356491	0	52401305	G	A
3	rs71297395	0	52401836	G	A
3	rs141718285	0	52403151	G	A
3	rs150190976	0	52403524	G	T
3	rs1077142	0	52403526	A	G
3	rs79760452	0	52406395	G	A
3	rs1546737	0	52407041	C	T
3	rs34365302	0	52407412	A	G
3	rs13096571	0	52407725	C	T
3	rs13076508	0	52407805	T	C
3	rs13076890	0	52407933	T	C
3	rs117056392	0	52410099	G	A
3	rs747381	0	52410724	A	G
3	rs67834575	0	52411929	T	A
3	rs67248391	0	52412006	A	T
3	rs71297396	0	52412461	C	T
3	rs13089892	0	52413670	C	T
3	rs13091360	0	52414273	G	A
3	rs181301681	0	52415152	C	T
3	rs28481563	0	52417638	T	C
3	rs34827613	0	52419291	C	G
3	rs186774372	0	52419896	G	A
3	rs9861879	0	52424001	A	G
3	rs79028615	0	52426176	T	C
3	rs116930509	0	52426507	G	C
3	rs419050	0	52426884	C	T
3	rs419752	0	52429665	C	T
3	rs12163565	0	52430526	G	A
3	rs2302409	0	52430991	G	A
3	rs390802	0	52431671	G	A
3	rs123603	0	52432033	C	T
3	rs74283386	0	52432280	A	G
3	rs2240896	0	52433950	G	A
3	rs498946	0	52434967	T	C
3	rs123598	0	52435860	G	A
3	rs139307137	0	52436267	C	T
3	rs77419152	0	52440043	C	G
3	rs419604	0	52441606	A	T
3	rs117382883	0	52442061	C	T
3	rs3821840	0	52442205	C	T
3	rs123602	0	52442354	G	C
3	rs409803	0	52443280	A	G
3	rs2109557	0	52448913	A	G
3	rs2878549	0	52449047	T	C
3	rs13094687	0	52450043	A	G
3	rs141127832	0	52450244	C	G
3	rs498778	0	52453893	C	T
3	rs2272088	0	52456973	A	G
3	rs76552600	0	52457978	G	T
3	rs190545401	0	52458468	A	T
3	rs575476	0	52459175	C	T
3	rs6795333	0	52459843	T	C
3	rs11130303	0	52459881	C	T
3	rs139991653	0	52465876	T	C
3	rs648514	0	52467263	G	A
3	rs1403102	0	52467322	A	G
3	rs147627536	0	52467761	C	A
3	rs613519	0	52468940	T	C
3	rs82825	0	52471942	G	A
3	rs78028635	0	52474918	C	T
3	rs2016575	0	52477080	T	C
3	rs113966471	0	52478802	T	C
3	rs676034	0	52480446	T	C
3	rs143156597	0	52481213	G	A
3	rs634382	0	52482851	A	G
3	rs3755810	0	52487100	A	C
3	rs2070914	0	52487894	T	C
3	rs1035002	0	52488202	C	T
3	rs3821839	0	52488639	C	G
3	rs3066892	0	52489047	A	G
3	rs2215466	0	52489074	A	G
3	rs76859466	0	52490184	A	G
3	rs34261027	0	52490391	A	G
3	rs2267921	0	52491046	T	C
3	rs12629472	0	52491836	G	A
3	rs77704153	0	52492001	T	A
3	rs4687614	0	52492085	G	A
3	rs9850471	0	52492475	A	G
3	rs1541495	0	52492707	T	C
3	rs9855470	0	52493275	A	G
3	rs13074649	0	52494141	A	G
3	rs4687541	0	52495365	G	T
3	rs3774409	0	52496229	C	T
3	rs117584910	0	52496621	A	G
3	rs6771558	0	52497254	C	G
3	rs6772177	0	52497778	C	T
3	rs6772191	0	52497849	C	T
3	rs2335928	0	52498782	A	C
3	rs2335929	0	52498966	A	G
3	rs6782162	0	52500452	C	G
3	rs9847332	0	52500521	T	C
3	rs138931419	0	52500535	C	T
3	rs4687616	0	52501109	T	C
3	rs6414568	0	52501292	T	C
3	rs2159607	0	52501451	G	T
3	rs2109558	0	52501616	G	C
3	rs6445483	0	52503701	A	G
3	rs6445484	0	52503800	A	G
3	rs6445485	0	52503823	T	C
3	rs1035003	0	52504133	G	T
3	rs1011064	0	52504503	C	T
3	rs929528	0	52505445	C	T
3	rs929529	0	52505525	T	C
3	rs4312651	0	52506282	A	G
3	rs6784615	0	52506426	C	T
3	rs6445486	0	52506491	A	G
3	rs1011063	0	52506848	C	T
3	rs1011062	0	52506903	A	G
3	rs139818092	0	52508354	C	T
3	rs11921116	0	52508406	G	A
3	rs11721286	0	52509029	A	G
3	rs4687617	0	52509277	G	A
3	rs7620015	0	52510697	G	A
3	rs4687543	0	52510982	C	T
3	rs2109559	0	52512318	A	G
3	rs9867823	0	52513027	G	C
3	rs4687618	0	52513940	T	C
3	rs77017530	0	52514164	C	T
3	rs17052198	0	52514173	C	T
3	rs150469670	0	52514519	A	G
3	rs144257670	0	52514534	G	A
3	rs758803	0	52515533	T	C
3	rs6800707	0	52516293	C	G
3	rs728408	0	52517206	G	A
3	rs4687619	0	52518786	T	C
3	rs4687544	0	52520502	C	A
3	rs150644559	0	52522297	G	A
3	rs887514	0	52522659	T	C
3	rs887515	0	52523405	C	T
3	rs6810027	0	52524574	C	A
3	rs4687621	0	52524974	A	C
3	rs78126918	0	52524979	G	A
3	rs117164680	0	52526372	G	T
3	rs2240897	0	52526535	G	A
3	rs6787493	0	52528000	T	C
3	rs6445506	0	52528292	T	C
3	rs758800	0	52529266	T	C
3	rs9846089	0	52529773	T	G
3	rs9863753	0	52529899	A	T
3	rs17052201	0	52530787	C	T
3	rs67749743	0	52531681	G	A
3	rs13326165	0	52532118	A	G
3	rs34736619	0	52532291	G	C
3	rs143563939	0	52534793	G	C
3	rs758801	0	52536308	A	C
3	rs77652244	0	52536472	G	A
3	rs731831	0	52536514	G	A
3	rs4687545	0	52537969	T	C
3	rs77326452	0	52538122	G	A
3	rs7613444	0	52538300	G	C
3	rs75916212	0	52540278	G	A
3	rs1010552	0	52540544	G	T
3	rs1010553	0	52540773	T	C
3	rs11130306	0	52541253	A	G
3	rs118094465	0	52541943	C	T
3	rs1010554	0	52542919	T	C
3	rs111979374	0	52543120	G	A
3	rs758802	0	52546116	C	G
3	rs7644763	0	52546487	C	T
3	rs118005853	0	52546819	G	A
3	rs2015971	0	52546820	C	T
3	rs145846452	0	52547439	G	A
3	rs2286786	0	52547929	G	C
3	rs740903	0	52548818	C	T
3	rs79979130	0	52551010	C	T
3	rs66824127	0	52551265	T	C
3	rs67409736	0	52551284	G	T
3	rs77803411	0	52551973	C	T
3	rs117845291	0	52552042	C	A
3	rs13081028	0	52555316	G	A
3	rs9853056	0	52555957	T	C
3	rs35325270	0	52556369	C	T
3	rs117661203	0	52556632	G	A
3	rs4434138	0	52556890	A	G
3	rs4234633	0	52557038	C	T
3	rs4234634	0	52557069	C	T
3	rs13303	0	52558008	T	C
3	rs13621	0	52558133	T	C
3	rs34005367	0	52558904	A	T
3	rs11709284	0	52559705	G	A
3	rs4475032	0	52560021	C	T
3	rs11711421	0	52561779	C	T
3	rs35371456	0	52563462	C	T
3	rs4687624	0	52563572	C	T
3	rs4687625	0	52563718	C	T
3	rs6778735	0	52565100	T	C
3	rs13066644	0	52565247	G	A
3	rs13066389	0	52565317	C	T
3	rs4282054	0	52566065	T	C
3	rs7614424	0	52566354	C	T
3	rs7636227	0	52566682	G	A
3	rs12489732	0	52566820	C	A
3	rs7614981	0	52566914	C	A
3	rs12489828	0	52567014	G	T
3	rs28661185	0	52567188	G	T
3	rs66782572	0	52567617	A	G
3	rs7639267	0	52568805	G	T
3	rs4687626	0	52569098	G	A
3	rs7638808	0	52572056	A	G
3	rs6445528	0	52572447	A	G
3	rs146279198	0	52572553	C	T
3	rs13076398	0	52573096	G	A
3	rs62256903	0	52573844	G	A
3	rs1133415	0	52575831	G	A
3	rs180816481	0	52577856	C	T
3	rs6802671	0	52579288	A	T
3	rs78691006	0	52580173	A	G
3	rs145484613	0	52580720	A	C
3	rs2878628	0	52584715	A	G
3	rs2251219	0	52584787	T	C
3	rs1961959	0	52585760	G	C
3	rs1961958	0	52585990	A	G
3	rs1570	0	52586682	T	A
3	rs3774367	0	52587387	C	A
3	rs77166099	0	52590894	G	A
3	rs17052256	0	52593119	A	G
3	rs17052259	0	52593138	A	G
3	rs3796353	0	52593230	C	T
3	rs142205053	0	52594631	C	A
3	rs6778844	0	52596398	T	C
3	rs33964154	0	52596914	A	G
3	rs2289249	0	52597664	G	A
3	rs13059862	0	52598540	G	A
3	rs13060048	0	52598608	G	A
3	rs6786919	0	52599789	A	G
3	rs6798246	0	52599922	G	A
3	rs140676153	0	52599947	T	C
3	rs75404951	0	52600705	A	G
3	rs1821879	0	52600999	T	C
3	rs13063160	0	52602274	T	C
3	rs10433550	0	52603352	A	G
3	rs9758945	0	52604180	A	G
3	rs6786043	0	52604861	A	G
3	rs6788887	0	52605005	T	C
3	rs6788993	0	52605136	T	C
3	rs4687546	0	52605943	T	A
3	rs7623199	0	52605974	C	T
3	rs11714565	0	52606292	C	T
3	rs7625743	0	52606366	C	G
3	rs11130307	0	52607682	G	A
3	rs12632381	0	52607685	G	A
3	rs4687547	0	52608949	C	T
3	rs6762457	0	52609157	G	A
3	rs6805156	0	52609362	T	C
3	rs183933638	0	52609601	C	G
3	rs7652191	0	52610415	T	C
3	rs17264436	0	52610651	T	A
3	rs11718420	0	52611413	T	C
3	rs34735556	0	52611554	G	T
3	rs74426436	0	52611711	T	C
3	rs34954168	0	52612159	C	T
3	rs34115864	0	52612178	A	G
3	rs35107891	0	52613656	G	C
3	rs77409491	0	52614286	C	G
3	rs146030594	0	52614586	G	A
3	rs11718509	0	52614670	G	A
3	rs4687629	0	52615227	G	C
3	rs4687630	0	52615301	G	A
3	rs74283387	0	52615654	G	C
3	rs13078422	0	52616978	T	C
3	rs6799490	0	52617288	C	T
3	rs11720159	0	52617802	T	G
3	rs11720243	0	52618018	T	C
3	rs75551918	0	52618197	T	C
3	rs12487445	0	52618319	A	C
3	rs35272104	0	52618362	G	C
3	rs7614498	0	52618941	A	T
3	rs12629699	0	52619792	T	C
3	rs12629701	0	52619836	T	C
3	rs3733046	0	52621627	C	T
3	rs3852066	0	52621839	C	T
3	rs2590838	0	52622086	G	A
3	rs35225119	0	52623465	A	T
3	rs4336110	0	52624233	C	T
3	rs73078824	0	52624387	G	T
3	rs11708075	0	52624723	C	T
3	rs68021750	0	52624769	G	A
3	rs62253700	0	52625019	T	A
3	rs2336147	0	52626443	T	C
3	rs2336146	0	52626646	A	G
3	rs13085331	0	52627486	G	C
3	rs12498066	0	52627660	G	A
3	rs2577831	0	52628056	C	A
3	rs7628578	0	52628321	A	T
3	rs11714419	0	52628816	A	G
3	rs34754793	0	52629177	A	T
3	rs2118540	0	52629386	T	C
3	rs2164884	0	52629633	C	T
3	rs2336145	0	52629750	A	C
3	rs4687633	0	52630548	G	A
3	rs62253703	0	52632357	T	C
3	rs6790330	0	52632911	G	A
3	rs4687636	0	52633929	G	A
3	rs4687637	0	52634092	C	T
3	rs183651480	0	52634436	C	T
3	rs34173654	0	52634605	T	C
3	rs9917834	0	52634619	A	C
3	rs80092480	0	52634967	C	T
3	rs2276824	0	52637486	C	G
3	rs10433615	0	52638482	C	T
3	rs11130308	0	52639257	G	C
3	rs3774366	0	52641255	T	C
3	rs71299610	0	52641703	T	G
3	rs3774365	0	52642487	T	C
3	rs12487591	0	52642936	A	T
3	rs3733045	0	52643307	A	G
3	rs3755806	0	52643685	T	C
3	rs13065851	0	52644836	T	A
3	rs76345640	0	52645389	G	A
3	rs11709448	0	52647449	T	C
3	rs9879090	0	52648265	T	C
3	rs117607837	0	52648747	C	T
3	rs13083798	0	52649748	A	G
3	rs10510760	0	52650348	G	A
3	rs4687638	0	52651966	A	C
3	rs139096724	0	52652065	G	A
3	rs62253733	0	52653414	A	G
3	rs34341238	0	52655415	A	G
3	rs11717043	0	52656092	A	T
3	rs4687639	0	52656340	A	C
3	rs13064064	0	52657002	T	C
3	rs34537256	0	52657472	A	G
3	rs13086936	0	52659079	T	C
3	rs34215106	0	52659124	T	C
3	rs1561337	0	52659963	G	A
3	rs35249778	0	52661640	G	C
3	rs6445529	0	52662722	T	A
3	rs7622694	0	52663882	G	A
3	rs117810699	0	52665670	A	G
3	rs4687548	0	52666650	A	T
3	rs13069481	0	52666866	C	T
3	rs2083180	0	52668119	G	T
3	rs6796726	0	52669389	G	C
3	rs111434579	0	52669498	C	T
3	rs13098776	0	52670044	C	T
3	rs13068293	0	52672167	C	A
3	rs11719514	0	52672531	T	C
3	rs11720432	0	52672742	T	C
3	rs13060675	0	52674300	T	G
3	rs139907714	0	52674479	G	A
3	rs13081031	0	52674542	C	T
3	rs188937805	0	52674665	T	A
3	rs11130310	0	52674667	C	T
3	rs11130311	0	52675005	T	C
3	rs11130312	0	52675055	A	C
3	rs13086898	0	52675279	G	A
3	rs149958895	0	52675907	A	C
3	rs11130313	0	52676190	A	C
3	rs188365557	0	52676923	C	T
3	rs13099479	0	52677478	G	A
3	rs7642198	0	52677960	T	C
3	rs13085895	0	52678270	G	C
3	rs13085775	0	52678370	C	T
3	rs13086297	0	52678494	G	A
3	rs138200462	0	52678621	G	A
3	rs2028216	0	52680823	C	T
3	rs34757451	0	52682205	G	A
3	rs2289250	0	52682946	C	A
3	rs33967311	0	52683864	C	A
3	rs62253740	0	52684128	A	T
3	rs185104711	0	52684176	C	T
3	rs13065019	0	52685244	T	C
3	rs35211965	0	52685305	C	G
3	rs115689148	0	52686127	C	T
3	rs6770463	0	52686887	G	A
3	rs4435633	0	52687562	T	G
3	rs7612511	0	52687566	T	C
3	rs35409678	0	52687686	G	A
3	rs2336148	0	52690638	G	A
3	rs183026128	0	52690662	C	T
3	rs12486847	0	52691112	T	C
3	rs2336149	0	52692124	G	A
3	rs2590846	0	52692359	C	G
3	rs7611731	0	52692721	T	C
3	rs77260659	0	52692854	T	C
3	rs35198201	0	52693366	G	C
3	rs6804145	0	52694198	C	T
3	rs34168767	0	52696798	C	A
3	rs11130314	0	52697082	T	C
3	rs11130315	0	52697163	A	G
3	rs79659115	0	52697170	T	C
3	rs79993196	0	52697566	T	C
3	rs12488461	0	52698417	T	C
3	rs12488527	0	52698560	T	C
3	rs71299613	0	52698805	G	A
3	rs144046085	0	52698840	T	C
3	rs62255362	0	52699741	C	G
3	rs35976524	0	52700477	G	A
3	rs77146033	0	52701501	G	T
3	rs62255364	0	52701502	C	T
3	rs6768697	0	52703615	C	T
3	rs12493107	0	52706724	G	T
3	rs6803012	0	52707026	G	A
3	rs12637632	0	52708073	A	T
3	rs6414569	0	52708075	A	T
3	rs12632265	0	52708288	G	A
3	rs34610142	0	52708429	G	A
3	rs12496476	0	52708737	A	G
3	rs12496634	0	52709259	A	C
3	rs62255368	0	52710172	T	A
3	rs2336542	0	52710636	A	G
3	rs9714129	0	52711531	T	C
3	rs67539070	0	52711974	T	C
3	rs34157897	0	52716937	T	C
3	rs71299614	0	52716943	C	A
3	rs6445531	0	52717282	T	C
3	rs10865973	0	52718154	A	T
3	rs10865974	0	52718280	G	T
3	rs3733039	0	52719088	C	T
3	rs1866268	0	52719398	C	A
3	rs10933	0	52719816	C	T
3	rs1108842	0	52720080	A	C
3	rs11177	0	52721305	G	A
3	rs3774349	0	52722335	A	C
3	rs117150867	0	52722448	G	A
3	rs35911561	0	52722562	T	C
3	rs75373137	0	52725100	T	C
3	rs35315313	0	52725771	G	T
3	rs144484657	0	52725892	A	G
3	rs13076193	0	52725961	C	A
3	rs6762813	0	52726695	C	T
3	rs2289247	0	52727257	G	A
3	rs180691784	0	52727466	T	G
3	rs185125160	0	52727467	C	A
3	rs6976	0	52728804	C	T
3	rs2276812	0	52729960	C	T
3	rs2164885	0	52731269	T	C
3	rs11130317	0	52731483	C	T
3	rs3733041	0	52731598	T	C
3	rs13081155	0	52732429	A	G
3	rs6765687	0	52733106	C	T
3	rs145912171	0	52733713	T	C
3	rs3733042	0	52734225	G	C
3	rs11130318	0	52734954	G	C
3	rs115175878	0	52736743	T	A
3	rs12635140	0	52738165	T	C
3	rs8906	0	52739520	T	C
3	rs6617	0	52740182	C	G
3	rs192313354	0	52740341	C	G
3	rs3755798	0	52741160	G	A
3	rs34017441	0	52742413	T	C
3	rs12486554	0	52742537	A	T
3	rs6445534	0	52743384	G	A
3	rs34182518	0	52743854	G	A
3	rs13079063	0	52744460	A	G
3	rs11235	0	52745087	T	C
3	rs4687644	0	52746541	T	G
3	rs4687645	0	52746919	G	A
3	rs62255371	0	52747321	A	G
3	rs2336543	0	52747673	G	A
3	rs7620039	0	52747742	G	A
3	rs1468638	0	52748058	T	C
3	rs2878726	0	52748271	C	G
3	rs11716747	0	52748857	C	T
3	rs35526119	0	52749334	C	T
3	rs7624716	0	52751534	T	C
3	rs2109634	0	52752075	T	G
3	rs35212380	0	52752959	C	G
3	rs34918356	0	52753532	T	G
3	rs11130319	0	52755592	A	T
3	rs144875434	0	52756873	T	C
3	rs11714088	0	52758942	A	C
3	rs34610878	0	52759169	G	C
3	rs138130121	0	52759233	C	T
3	rs13063138	0	52759254	G	A
3	rs11130321	0	52762698	C	T
3	rs193133844	0	52762875	T	C
3	rs7653028	0	52763000	A	T
3	rs34291015	0	52763163	C	T
3	rs13087538	0	52763453	G	A
3	rs4687549	0	52763954	T	C
3	rs10780035	0	52764624	C	T
3	rs2079929	0	52765646	C	T
3	rs11714030	0	52765882	C	T
3	rs34739010	0	52766122	A	G
3	rs2268027	0	52766606	G	A
3	rs767418	0	52767427	C	T
3	rs11130323	0	52770277	T	C
3	rs11130324	0	52770310	T	G
3	rs11130325	0	52770984	G	C
3	rs6445535	0	52771468	T	C
3	rs2159644	0	52774530	C	T
3	rs7638162	0	52776908	T	C
3	rs148188190	0	52776931	G	A
3	rs2286800	0	52778051	C	T
3	rs2268026	0	52778347	T	C
3	rs45556336	0	52778572	T	C
3	rs13074853	0	52779801	T	C
3	rs2072390	0	52780509	A	T
3	rs13082208	0	52781539	T	G
3	rs13087772	0	52782274	T	G
3	rs62255396	0	52782839	C	T
3	rs6787154	0	52784416	C	T
3	rs13082960	0	52785168	A	C
3	rs7646741	0	52785238	A	G
3	rs13095332	0	52787242	C	T
3	rs2336545	0	52787603	T	C
3	rs6414570	0	52788959	A	G
3	rs13061423	0	52790213	T	C
3	rs55807227	0	52792537	T	C
3	rs11130327	0	52793239	A	G
3	rs12497998	0	52793602	C	T
3	rs4687648	0	52794367	T	G
3	rs2268025	0	52795224	A	T
3	rs1029871	0	52797634	G	C
3	rs113474502	0	52799138	G	A
3	rs2230535	0	52800284	T	C
3	rs4687650	0	52800731	A	G
3	rs34131802	0	52800979	G	A
3	rs2230534	0	52802402	A	C
3	rs142583837	0	52802660	C	T
3	rs2268024	0	52803205	T	C
3	rs13071584	0	52804487	T	C
3	rs998909	0	52805093	A	G
3	rs11717836	0	52807736	A	G
3	rs1014969	0	52808341	G	A
3	rs117807920	0	52808585	G	A
3	rs3755799	0	52809193	G	A
3	rs2019065	0	52809525	T	C
3	rs6792369	0	52811172	C	G
3	rs2302417	0	52814256	T	A
3	rs118080291	0	52814664	A	G
3	rs36012032	0	52814709	C	A
3	rs2710323	0	52815905	T	C
3	rs60309163	0	52816835	C	T
3	rs143918452	0	52816840	G	A
3	rs2710322	0	52817593	T	C
3	rs3774354	0	52817675	G	A
3	rs3774355	0	52817778	G	A
3	rs3774356	0	52817891	A	C
3	rs2239551	0	52818579	G	A
3	rs117099788	0	52818999	C	T
3	rs117815982	0	52819119	G	A
3	rs2268023	0	52819327	T	A
3	rs139492471	0	52820251	C	A
3	rs678	0	52820981	A	T
3	rs1042779	0	52821011	A	G
3	rs2286799	0	52821152	T	C
3	rs2286798	0	52821177	A	C
3	rs2239550	0	52822509	G	C
3	rs2284351	0	52822789	T	C
3	rs2284350	0	52822856	T	C
3	rs2300149	0	52822921	C	T
3	rs2239549	0	52823126	G	A
3	rs4687550	0	52823430	T	G
3	rs4687551	0	52823448	T	C
3	rs2270197	0	52824095	T	G
3	rs6778329	0	52824610	G	A
3	rs1076425	0	52825462	A	G
3	rs1075653	0	52825528	T	C
3	rs9324	0	52825585	T	C
3	rs2071506	0	52826276	T	C
3	rs746694	0	52826620	C	T
3	rs2071507	0	52826707	G	A
3	rs2071508	0	52826846	G	A
3	rs4687654	0	52827566	G	A
3	rs2239699	0	52827915	C	T
3	rs144767829	0	52828293	G	A
3	rs148149297	0	52828373	A	C
3	rs9881468	0	52828628	C	T
3	rs140701550	0	52829181	G	A
3	rs2286797	0	52829633	G	A
3	rs2240921	0	52830764	C	T
3	rs2240920	0	52831009	C	T
3	rs9842048	0	52831623	T	C
3	rs138268614	0	52831633	G	A
3	rs2240919	0	52831701	C	G
3	rs34352685	0	52831916	C	T
3	rs148517715	0	52832623	T	G
3	rs9831540	0	52832870	C	T
3	rs117689634	0	52832940	C	A
3	rs2535629	0	52833219	G	A
3	rs28463071	0	52833540	T	G
3	rs3617	0	52833805	C	A
3	rs2710333	0	52834753	A	G
3	rs2710334	0	52835303	G	A
3	rs736408	0	52835354	C	T
3	rs2710335	0	52835468	T	C
3	rs11712872	0	52835514	G	A
3	rs2710337	0	52835793	G	A
3	rs149044498	0	52835809	C	T
3	rs2710338	0	52836340	C	T
3	rs140198960	0	52836667	T	C
3	rs9311481	0	52837041	G	A
3	rs4481150	0	52837793	T	C
3	rs2710331	0	52837855	T	C
3	rs147122286	0	52838162	G	A
3	rs4687552	0	52838402	T	C
3	rs9968117	0	52838654	C	T
3	rs9311482	0	52838932	G	A
3	rs144146250	0	52839382	G	A
3	rs151020060	0	52839456	A	C
3	rs72954395	0	52839956	G	A
3	rs72954399	0	52839972	C	T
3	rs2276813	0	52841160	G	C
3	rs13059141	0	52841220	G	A
3	rs72956104	0	52841531	G	C
3	rs147111922	0	52841758	C	T
3	rs148156289	0	52841772	G	A
3	rs142016512	0	52842418	C	T
3	rs3815421	0	52842564	C	T
3	rs9861958	0	52843683	G	C
3	rs9861870	0	52843822	C	T
3	rs58014366	0	52844305	C	T
3	rs17331151	0	52844534	C	T
3	rs11717749	0	52844733	C	T
3	rs2535627	0	52845105	T	C
3	rs55888310	0	52845682	A	G
3	rs149318366	0	52846203	T	C
3	rs117681659	0	52847230	C	T
3	rs17331178	0	52847544	C	A
3	rs2071044	0	52847601	C	T
3	rs13322530	0	52847937	G	C
3	rs2276811	0	52847984	A	G
3	rs77347777	0	52848207	C	T
3	rs3774357	0	52848533	T	A
3	rs117472026	0	52848699	C	T
3	rs3774358	0	52848896	G	A
3	rs2710328	0	52849455	A	G
3	rs34288509	0	52849493	G	C
3	rs7617468	0	52849549	T	C
3	rs184922694	0	52849826	T	C
3	rs2008680	0	52849878	T	G
3	rs2535623	0	52850713	T	C
3	rs2710321	0	52850785	T	C
3	rs2535620	0	52851120	T	G
3	rs2240917	0	52851137	T	C
3	rs2535619	0	52851258	T	C
3	rs2710320	0	52851894	T	A
3	rs2245538	0	52852060	T	C
3	rs2245536	0	52852138	A	G
3	rs2256734	0	52852488	C	G
3	rs4687657	0	52852538	G	T
3	rs2256728	0	52852643	C	G
3	rs2535618	0	52852805	G	C
3	rs35004449	0	52852897	G	T
3	rs2710319	0	52853087	T	C
3	rs2535617	0	52853136	C	T
3	rs3774361	0	52853198	C	T
3	rs3774362	0	52853298	C	T
3	rs3821831	0	52853401	C	T
3	rs2276814	0	52853480	T	A
3	rs184752179	0	52853633	G	A
3	rs2276815	0	52853747	C	G
3	rs2535616	0	52854082	T	C
3	rs2710318	0	52854132	C	T
3	rs9831977	0	52854140	T	G
3	rs2239548	0	52854186	A	C
3	rs1052729	0	52854471	T	A
3	rs2535615	0	52854535	G	C
3	rs2535646	0	52854913	G	A
3	rs148956512	0	52855000	C	A
3	rs2239547	0	52855229	T	C
3	rs181819575	0	52855641	C	T
3	rs2256332	0	52855865	G	A
3	rs2535645	0	52855987	T	C
3	rs188974524	0	52856097	C	T
3	rs2535644	0	52856230	A	G
3	rs2535643	0	52856234	T	C
3	rs182610714	0	52856585	G	C
3	rs118013309	0	52856727	A	G
3	rs2535641	0	52856780	C	G
3	rs2535639	0	52857090	T	C
3	rs34860124	0	52857778	T	A
3	rs2535637	0	52858095	G	A
3	rs2710324	0	52858372	C	T
3	rs183660326	0	52858762	G	A
3	rs189256449	0	52859050	A	G
3	rs192287445	0	52859117	C	T
3	rs2535636	0	52859182	C	T
3	rs2240916	0	52859212	T	A
3	rs2710325	0	52859514	C	T
3	rs2240915	0	52859526	T	A
3	rs2535633	0	52859630	C	G
3	rs2535631	0	52859890	A	G
3	rs145967897	0	52860363	C	T
3	rs4687658	0	52860366	C	G
3	rs138617324	0	52860489	C	T
3	rs184221500	0	52860751	C	T
3	rs2276816	0	52860816	C	T
3	rs2276817	0	52860936	C	T
3	rs13072536	0	52861211	A	T
3	rs2710344	0	52861603	C	A
3	rs12488303	0	52862003	G	A
3	rs2535628	0	52862043	T	C
3	rs11709430	0	52862055	G	A
3	rs2072391	0	52862200	C	T
3	rs149856510	0	52862388	C	T
3	rs2245647	0	52862753	A	G
3	rs2535626	0	52862979	A	G
3	rs150181495	0	52863155	G	A
3	rs2535622	0	52863387	T	C
3	rs3774364	0	52863605	G	A
3	rs2535642	0	52863947	T	C
3	rs4687554	0	52864135	T	C
3	rs2535632	0	52864275	T	A
3	rs2071042	0	52864584	A	G
3	rs2276818	0	52864635	A	G
3	rs2071041	0	52864693	T	G
3	rs2071040	0	52864860	A	G
3	rs2276819	0	52864888	A	G
3	rs10049313	0	52865109	T	A
3	rs77223362	0	52865125	G	A
3	rs2071039	0	52865126	C	A
3	rs28552648	0	52865593	G	A
3	rs7649515	0	52865612	C	T
3	rs3755801	0	52865798	G	A
3	rs3755803	0	52866157	C	G
3	rs3755804	0	52866289	C	T
3	rs3755805	0	52866299	G	A
3	rs7652476	0	52866317	C	G
3	rs4687659	0	52866476	G	A
3	rs7652667	0	52866535	C	A
3	rs11915546	0	52866845	A	C
3	rs79664140	0	52866936	A	G
3	rs9681089	0	52866988	A	G
3	rs4687661	0	52867288	A	T
3	rs187336973	0	52867321	G	A
3	rs60332615	0	52867595	C	A
3	rs2276820	0	52867718	C	T
3	rs2276821	0	52868056	A	G
3	rs2276822	0	52868075	A	G
3	rs11918800	0	52868145	G	A
3	rs13083728	0	52868445	G	A
3	rs76029595	0	52868523	C	T
3	rs188468906	0	52868573	G	A
3	rs11922961	0	52868610	T	C
3	rs62255421	0	52868670	G	A
3	rs2276823	0	52869263	C	A
3	rs183966730	0	52869705	G	A
3	rs2336546	0	52869769	T	G
3	rs1573815	0	52870132	G	A
3	rs4687662	0	52870324	T	C
3	rs4687663	0	52870618	T	A
3	rs6774869	0	52871031	C	T
3	rs1139106	0	52871101	G	A
3	rs7623667	0	52871236	C	G
3	rs187101745	0	52871551	T	A
3	rs3733047	0	52871929	G	A
3	rs2878633	0	52872264	A	G
3	rs2878634	0	52872311	C	G
3	rs2336155	0	52872874	A	G
3	rs11626	0	52873984	C	T
3	rs6445538	0	52874288	T	C
3	rs6445539	0	52874296	G	A
3	rs6769789	0	52874446	C	T
3	rs56019197	0	52874753	T	C
3	rs7638431	0	52874779	G	A
3	rs7638524	0	52874861	G	A
3	rs189596809	0	52875122	G	C
3	rs4687665	0	52875395	T	C
3	rs11718060	0	52875546	G	A
3	rs4687666	0	52875575	A	G
3	rs2878636	0	52876087	C	T
3	rs11719137	0	52876389	G	T
3	rs4687667	0	52876535	A	C
3	rs12638195	0	52876639	G	A
3	rs6776990	0	52876716	C	T
3	rs11720228	0	52877270	G	A
3	rs7647534	0	52877428	G	A
3	rs56214994	0	52878600	G	C
3	rs77646333	0	52879050	A	C
3	rs2336158	0	52879497	C	T
3	rs4687555	0	52879865	T	C
3	rs370257981	0	52879893	C	T
3	rs6445541	0	52880128	G	T
3	rs193077386	0	52880257	G	T
3	rs4687670	0	52880420	T	C
3	rs4687671	0	52880492	T	C
3	rs4687672	0	52880543	G	A
3	rs4234637	0	52880730	C	A
3	rs2001732	0	52880740	C	T
3	rs2001733	0	52880974	C	T
3	rs2001734	0	52880995	T	C
3	rs181036403	0	52881095	A	T
3	rs191307273	0	52881282	G	T
3	rs117167188	0	52881365	A	G
3	rs1986738	0	52882444	A	G
3	rs1986739	0	52882495	G	A
3	rs2336159	0	52882729	C	A
3	rs117723202	0	52882796	G	A
3	rs11715347	0	52883070	C	T
3	rs7637212	0	52883124	A	T
3	rs33999310	0	52883332	G	A
3	rs149583656	0	52883400	T	C
3	rs4687674	0	52884234	G	C
3	rs7645169	0	52884402	T	C
3	rs9682819	0	52884705	G	A
3	rs190533681	0	52884808	G	A
3	rs117066303	0	52884972	C	T
3	rs13080929	0	52885112	A	C
3	rs2336556	0	52885328	A	G
3	rs185475516	0	52886129	G	A
3	rs2336557	0	52886176	A	G
3	rs2336558	0	52886240	C	T
3	rs12496077	0	52886241	G	A
3	rs2336559	0	52886275	A	C
3	rs2246889	0	52886406	T	C
3	rs2246888	0	52886411	A	C
3	rs2276825	0	52886605	T	C
3	rs138049157	0	52886780	C	T
3	rs4687675	0	52886914	A	T
3	rs192052632	0	52887952	C	T
3	rs13066997	0	52888016	C	T
3	rs9682464	0	52888485	C	T
3	rs6803519	0	52889771	C	T
3	rs4687676	0	52890418	C	T
3	rs4687556	0	52890475	T	C
3	rs183942763	0	52890616	C	T
3	rs141713894	0	52890664	C	T
3	rs186633259	0	52891121	G	A
3	rs191935755	0	52891159	C	T
3	rs138629254	0	52891293	T	A
3	rs9637477	0	52891426	G	C
3	rs181930033	0	52891446	C	T
3	rs7630552	0	52891570	G	C
3	rs7620690	0	52891707	A	G
3	rs182421579	0	52891749	A	G
3	rs7620706	0	52891756	A	T
3	rs139487804	0	52891817	G	A
3	rs190145482	0	52891947	C	T
3	rs75753016	0	52892218	G	C
3	rs193155661	0	52892784	G	C
3	rs187905298	0	52893048	C	T
3	rs7612624	0	52893426	T	C
3	rs6798941	0	52893465	C	T
3	rs552159288	0	52894155	A	G
3	rs147022939	0	52895283	A	G
3	rs137899883	0	52895406	G	A
3	rs74448837	0	52895627	G	C
3	rs150511100	0	52895642	G	A
3	rs12487379	0	52895785	G	A
3	rs149279681	0	52895906	T	C
3	rs77572134	0	52895934	T	C
3	rs13072537	0	52896032	C	A
3	rs118182144	0	52896262	C	T
3	rs11708390	0	52896409	C	A
3	rs116846547	0	52896751	T	C
3	rs11130329	0	52896855	C	A
3	rs116425035	0	52896967	T	C
3	rs6773650	0	52897095	A	T
3	rs35230793	0	52897236	G	A
3	rs4350911	0	52897801	C	T
3	rs6764322	0	52897823	C	T
3	rs4687559	0	52897842	C	T
3	rs4687560	0	52898121	T	G
3	rs13076033	0	52898427	T	C
3	rs143017227	0	52899257	G	A
3	rs4687679	0	52899284	G	C
3	rs150755676	0	52899971	C	T
3	rs146370828	0	52900239	A	G
3	rs139740741	0	52900294	T	C
3	rs181043880	0	52900320	C	T
3	rs117934813	0	52900399	C	T
3	rs2336661	0	52900424	C	G
3	rs11707829	0	52900696	C	T
3	rs147893165	0	52901741	C	T
3	rs145208082	0	52901897	C	T
3	rs9825230	0	52901974	G	A
3	rs184219849	0	52902763	T	C
3	rs118062555	0	52903510	C	T
3	rs9836499	0	52904524	G	T
3	rs76486402	0	52904781	C	T
3	rs2336664	0	52905213	A	G
3	rs11720233	0	52905236	A	G
3	rs11712498	0	52905376	G	A
3	rs117223597	0	52905466	A	T
3	rs4302374	0	52905802	T	C
3	rs6797399	0	52905917	G	A
3	rs4687680	0	52907372	G	A
3	rs56383738	0	52908398	T	C
3	rs6445547	0	52908577	T	C
3	rs34026403	0	52908652	G	A
3	rs9839035	0	52909877	C	T
3	rs9850563	0	52912214	G	A
3	rs12492391	0	52912296	C	A
3	rs79350869	0	52912410	C	T
3	rs3821873	0	52913006	C	T
3	rs3796352	0	52913279	C	T
3	rs1986656	0	52913403	C	T
3	rs9860296	0	52913781	C	T
3	rs6798472	0	52914143	T	C
3	rs151157709	0	52914878	A	G
3	rs2336665	0	52915692	C	T
3	rs2336666	0	52915712	C	T
3	rs2336667	0	52916363	C	T
3	rs71299621	0	52916911	G	T
3	rs9876403	0	52916916	C	T
3	rs4687682	0	52916939	T	C
3	rs71299622	0	52917038	G	A
3	rs555546477	0	52918273	T	C
3	rs4687562	0	52918422	C	T
3	rs4687683	0	52918499	T	G
3	rs4687684	0	52918513	C	T
3	rs2878762	0	52919002	T	C
3	rs2336668	0	52919096	G	T
3	rs12638968	0	52919447	T	A
3	rs186477283	0	52919511	C	T
3	rs181785549	0	52920188	C	G
3	rs117229486	0	52921747	C	T
3	rs118131965	0	52921808	C	T
3	rs146006971	0	52922419	C	T
3	rs6795646	0	52922621	C	T
3	rs9880978	0	52923251	G	C
3	rs13060282	0	52923714	G	A
3	rs9810807	0	52924227	C	T
3	rs189598787	0	52924871	G	A
3	rs11714793	0	52924930	A	G
3	rs9836178	0	52925403	T	C
3	rs11713324	0	52926687	T	C
3	rs11713479	0	52927060	T	C
3	rs35651539	0	52927228	T	C
3	rs191859567	0	52928094	C	T
3	rs149320735	0	52928347	C	T
3	rs75791629	0	52929072	G	A
3	rs141613519	0	52929974	G	A
3	rs185705987	0	52930455	A	G
3	rs139924336	0	52930782	G	A
3	rs9844736	0	52931971	T	G
3	rs190741566	0	52932267	C	A
3	rs4629327	0	52932679	T	G
3	rs13062228	0	52932744	T	C
3	rs74283391	0	52933216	A	T
3	rs6773040	0	52935428	C	A
3	rs35404467	0	52935763	T	C
3	rs11922975	0	52936763	C	T
3	rs36126605	0	52937560	G	A
3	rs1134546	0	52937774	A	G
3	rs7626551	0	52938092	C	G
3	rs191525242	0	52939687	A	T
3	rs11715231	0	52942776	G	A
3	rs13068194	0	52942876	C	T
3	rs11715498	0	52943551	G	C
3	rs186273979	0	52943643	T	C
3	rs11716506	0	52944328	C	T
3	rs11716612	0	52944645	C	T
3	rs9865248	0	52944724	C	T
3	rs56231111	0	52945786	A	G
3	rs9871175	0	52945930	G	A
3	rs182218006	0	52947910	T	C
3	rs189198390	0	52948134	G	C
3	rs4687687	0	52948332	A	G
3	rs13067373	0	52948461	A	G
3	rs74338500	0	52948484	C	T
3	rs4687689	0	52948674	A	C
3	rs185647891	0	52948746	C	T
3	rs35569457	0	52949143	T	G
3	rs11708337	0	52949254	A	G
3	rs183946302	0	52950541	T	C
3	rs4608686	0	52950554	A	G
3	rs12629687	0	52950659	T	C
3	rs12637566	0	52950661	G	A
3	rs141420129	0	52950838	A	G
3	rs2336162	0	52951519	C	T
3	rs183240576	0	52951743	A	G
3	rs3733034	0	52952433	C	T
3	rs193216366	0	52952622	T	C
3	rs9880619	0	52953055	G	A
3	rs6762260	0	52953069	T	C
3	rs183937595	0	52953127	C	T
3	rs9985365	0	52953844	A	G
3	rs73839535	0	52954169	T	C
3	rs3774347	0	52955490	T	C
3	rs3733035	0	52956023	A	G
3	rs11130331	0	52956918	G	A
3	rs80116861	0	52957229	T	G
3	rs61473083	0	52957402	T	C
3	rs13095705	0	52958304	C	T
3	rs2710342	0	52958439	T	C
3	rs184151472	0	52958531	G	A
3	rs11720488	0	52958590	G	A
3	rs11713376	0	52958927	A	G
3	rs11705797	0	52959216	G	A
3	rs190267482	0	52959277	T	C
3	rs9847024	0	52959537	A	C
3	rs111941291	0	52960194	C	T
3	rs3733036	0	52960294	A	T
3	rs2581810	0	52960859	C	T
3	rs117853587	0	52960921	G	A
3	rs13082061	0	52962748	C	G
3	rs11718834	0	52963668	A	C
3	rs117299409	0	52963871	G	T
3	rs10510761	0	52965255	C	T
3	rs117055919	0	52965514	G	C
3	rs2710339	0	52965713	G	A
3	rs2581827	0	52966558	C	T
3	rs34493168	0	52966821	A	G
3	rs190512442	0	52967444	T	C
3	rs183202781	0	52967560	A	G
3	rs141849357	0	52968003	G	T
3	rs2257216	0	52968726	T	C
3	rs2710314	0	52969128	T	C
3	rs2710313	0	52969529	T	A
3	rs13092352	0	52969697	C	T
3	rs74555247	0	52969855	C	G
3	rs189584754	0	52970103	A	G
3	rs181993788	0	52970312	T	C
3	rs62253602	0	52970877	C	T
3	rs74658899	0	52971240	T	C
3	rs11713290	0	52971579	G	A
3	rs11714037	0	52971680	C	A
3	rs12495610	0	52971800	T	C
3	rs145389157	0	52971984	C	G
3	rs184082304	0	52972327	A	C
3	rs2581797	0	52972468	C	T
3	rs62253603	0	52972862	G	A
3	rs2581801	0	52972907	G	T
3	rs13069006	0	52973305	G	C
3	rs2581802	0	52973373	A	T
3	rs2710346	0	52974152	C	T
3	rs13074524	0	52974184	A	G
3	rs2336540	0	52974589	G	A
3	rs2336541	0	52974630	G	C
3	rs62253604	0	52975069	C	T
3	rs11717715	0	52975565	G	A
3	rs11710707	0	52975916	A	G
3	rs11718538	0	52975987	C	G
3	rs2710345	0	52976075	T	C
3	rs7621939	0	52976469	C	T
3	rs62253605	0	52978418	T	C
3	rs2710332	0	52978691	A	G
3	rs2581805	0	52979050	T	C
3	rs35380116	0	52979178	A	G
3	rs13072395	0	52980573	T	C
3	rs11130332	0	52981119	A	T
3	rs35720014	0	52982110	A	C
3	rs2581815	0	52982159	G	C
3	rs142304885	0	52982255	A	C
3	rs2952830	0	52982296	G	A
3	rs7648514	0	52983246	G	C
3	rs6445550	0	52983434	G	A
3	rs11708223	0	52983806	A	G
3	rs62253606	0	52983902	A	G
3	rs13078834	0	52984770	G	T
3	rs116887549	0	52984965	C	T
3	rs59643635	0	52985291	A	G
3	rs9865094	0	52985319	G	C
3	rs9831409	0	52985711	A	T
3	rs75446298	0	52985924	G	T
3	rs36051354	0	52986012	T	C
3	rs34872575	0	52986277	G	A
3	rs9311485	0	52987645	T	G
3	rs62253608	0	52989383	C	T
3	rs183280651	0	52989880	T	A
3	rs11717132	0	52990650	G	A
3	rs145493354	0	52991019	G	C
3	rs2439434	0	52991189	G	A
3	rs2465101	0	52991307	A	T
3	rs75794552	0	52991584	C	T
3	rs60887045	0	52992278	C	A
3	rs35378159	0	52992992	G	A
3	rs185712908	0	52993147	G	A
3	rs2336669	0	52994138	A	G
3	rs2581803	0	52994981	G	A
3	rs34313969	0	52995166	A	G
3	rs6770957	0	52995416	T	C
3	rs2710326	0	52995444	T	C
3	rs58515094	0	52995575	C	T
3	rs4515041	0	52996032	T	A
3	rs61172708	0	52996052	T	G
3	rs7652131	0	52997154	C	T
3	rs4519686	0	52997871	T	C
3	rs35385050	0	52997945	C	A
3	rs2336670	0	52998504	T	G
3	rs11713206	0	52999243	A	G
3	rs9812543	0	52999789	G	A
3	rs188216312	0	52999847	C	A
3	rs71299700	0	53000232	C	A
3	rs11707576	0	53001007	C	T
3	rs62253649	0	53001847	A	G
3	rs9823697	0	53002150	G	A
3	rs35737577	0	53002557	G	C
3	rs2336671	0	53002708	T	C
3	rs2245424	0	53003021	G	C
3	rs193188131	0	53003037	T	C
3	rs11717619	0	53003179	A	C
3	rs149375877	0	53003546	G	A
3	rs189478717	0	53003939	C	A
3	rs6792578	0	53004604	G	A
3	rs6768844	0	53004620	C	T
3	rs57916015	0	53005110	T	G
3	rs35849389	0	53005235	A	G
3	rs146182136	0	53005711	T	A
3	rs139046372	0	53005996	G	C
3	rs35671032	0	53006055	T	C
3	rs149880418	0	53006163	T	C
3	rs34933390	0	53006265	T	G
3	rs140429362	0	53007712	T	C
3	rs2336672	0	53007803	T	C
3	rs9846976	0	53007995	T	C
3	rs35384050	0	53008769	G	T
3	rs73087044	0	53009043	C	G
3	rs6801235	0	53009595	T	C
3	rs144840197	0	53009915	A	G
3	rs13091844	0	53010271	C	T
3	rs36090694	0	53010742	T	C
3	rs9842974	0	53011050	C	A
3	rs11130333	0	53011374	A	G
3	rs11706035	0	53011868	A	T
3	rs34943350	0	53012888	C	T
3	rs62253653	0	53013267	A	G
3	rs11720191	0	53013839	T	C
3	rs2581816	0	53014657	C	T
3	rs150887953	0	53015430	G	A
3	rs11710394	0	53015839	A	G
3	rs60942590	0	53016421	G	A
3	rs2581819	0	53016552	C	A
3	rs143608875	0	53016699	C	T
3	rs2564930	0	53017307	T	C
3	rs34561018	0	53019964	G	T
3	rs6777554	0	53020063	G	A
3	rs2581820	0	53020544	A	G
3	rs2564931	0	53020559	G	A
3	rs2581821	0	53021588	T	G
3	rs2581822	0	53021749	G	A
3	rs2564932	0	53022010	C	A
3	rs2581823	0	53022076	C	G
3	rs2581824	0	53022408	C	A
3	rs2564933	0	53023373	A	C
3	rs62253656	0	53023428	G	C
3	rs11130335	0	53023635	C	T
3	rs13058817	0	53024139	C	T
3	rs17052697	0	53024216	G	A
3	rs2564934	0	53024580	G	A
3	rs2564936	0	53025585	A	C
3	rs146300823	0	53025818	A	C
3	rs12053904	0	53025837	C	T
3	rs2564937	0	53025859	C	T
3	rs6771610	0	53026104	T	C
3	rs35076015	0	53026366	C	T
3	rs2564938	0	53026384	C	T
3	rs34238610	0	53026480	A	T
3	rs2115779	0	53026714	A	C
3	rs141435694	0	53027112	T	C
3	rs2246556	0	53027983	T	C
3	rs2336720	0	53028061	C	T
3	rs185927570	0	53028231	C	T
3	rs2336721	0	53028375	C	T
3	rs2564962	0	53031638	T	C
3	rs140645591	0	53032572	C	T
3	rs182466177	0	53032767	C	T
3	rs117000645	0	53032837	C	T
3	rs2564920	0	53033057	A	C
3	rs116038867	0	53033112	C	T
3	rs2564919	0	53033295	A	G
3	rs117493077	0	53033399	C	T
3	rs12635298	0	53033796	T	C
3	rs148687620	0	53034180	C	T
3	rs183297265	0	53034570	A	C
3	rs2581792	0	53035044	T	C
3	rs143996981	0	53035809	G	A
3	rs117166886	0	53036642	G	A
3	rs190037813	0	53036800	T	C
3	rs74599071	0	53037235	A	G
3	rs2564917	0	53037695	C	T
3	rs2564964	0	53038118	A	G
3	rs75614137	0	53038280	C	T
3	rs72965345	0	53038321	G	A
3	rs2581795	0	53038786	A	G
3	rs7628501	0	53038983	C	T
3	rs1529544	0	53039455	G	A
3	rs11711773	0	53040456	C	A
3	rs11715894	0	53040459	T	A
3	rs2581796	0	53040546	A	G
3	rs116873908	0	53040698	G	A
3	rs56129941	0	53041344	G	T
3	rs35174175	0	53041509	T	C
3	rs185857156	0	53041878	C	T
3	rs4687692	0	53042469	A	C
3	rs71617204	0	53042951	G	A
3	rs28696085	0	53043334	T	C
3	rs56155510	0	53043637	C	T
3	rs72965350	0	53044936	T	C
3	rs2564947	0	53046216	C	T
3	rs59224641	0	53046339	A	G
3	rs138772102	0	53046356	C	T
3	rs55962821	0	53046697	C	T
3	rs60648378	0	53046708	G	A
3	rs140038778	0	53047120	G	A
3	rs9819608	0	53047213	T	C
3	rs117496343	0	53047386	G	A
3	rs55794978	0	53047708	A	T
3	rs9852646	0	53048342	G	C
3	rs185931706	0	53048670	C	A
3	rs34979715	0	53048960	G	A
3	rs4687694	0	53049047	T	C
3	rs12635933	0	53049103	G	A
3	rs137863343	0	53050364	A	G
3	rs143968962	0	53051022	A	G
3	rs149839478	0	53051330	T	A
3	rs17304694	0	53051577	G	A
3	rs58309671	0	53053151	A	T
3	rs72965354	0	53053660	T	C
3	rs35507120	0	53053924	C	T
3	rs55796351	0	53054150	A	T
3	rs190703746	0	53054199	G	A
3	rs2581776	0	53054234	G	A
3	rs2581777	0	53054727	T	C
3	rs2581778	0	53055311	G	A
3	rs2244552	0	53055522	A	G
3	rs57940327	0	53055599	T	C
3	rs2244461	0	53055842	G	A
3	rs2581779	0	53056199	T	C
3	rs2581780	0	53058960	C	T
3	rs77058023	0	53059495	T	C
3	rs28719645	0	53059553	G	A
3	rs2564951	0	53060449	C	T
3	rs2255107	0	53060637	C	T
3	rs7631487	0	53061190	A	G
3	rs12633064	0	53061377	T	C
3	rs9822686	0	53061683	G	A
3	rs61285888	0	53061754	T	A
3	rs62255895	0	53061985	T	C
3	rs9847710	0	53062661	T	C
3	rs145028434	0	53062883	G	A
3	rs2581806	0	53063360	A	G
3	rs62255897	0	53063870	A	G
3	rs62255898	0	53063924	G	A
3	rs12489490	0	53064022	C	A
3	rs72965361	0	53065031	C	G
3	rs72965362	0	53065245	T	C
3	rs140799186	0	53065420	C	T
3	rs76939118	0	53065811	G	A
3	rs117192097	0	53066090	C	G
3	rs58840385	0	53066268	T	C
3	rs11713171	0	53066280	G	C
3	rs56907549	0	53066317	C	G
3	rs181292424	0	53067296	C	T
3	rs60744886	0	53067653	G	A
3	rs71301803	0	53067833	C	T
3	rs11709427	0	53068042	C	T
3	rs73079924	0	53068155	T	A
3	rs142287607	0	53070399	C	T
3	rs2564956	0	53070462	C	T
3	rs17304995	0	53070755	A	G
3	rs11712653	0	53070875	C	A
3	rs17052727	0	53070914	T	C
3	rs150401559	0	53070955	C	A
3	rs144271911	0	53071007	A	G
3	rs72965366	0	53071240	G	A
3	rs2581818	0	53071652	C	A
3	rs2581817	0	53071797	G	C
3	rs140846931	0	53072079	C	G
3	rs34121720	0	53072167	C	T
3	rs139766047	0	53072516	G	A
3	rs61438885	0	53072866	T	C
3	rs61437303	0	53073078	G	A
3	rs56835905	0	53073081	C	T
3	rs71301804	0	53073314	C	A
3	rs59515578	0	53074032	A	C
3	rs13072818	0	53074263	C	T
3	rs190742255	0	53074679	T	C
3	rs13100714	0	53074824	T	G
3	rs145102859	0	53075623	A	G
3	rs11718388	0	53076415	G	A
3	rs9818819	0	53076755	T	G
3	rs34340609	0	53077276	A	G
3	rs183255344	0	53077317	A	G
3	rs1346719	0	53077372	T	C
3	rs7613013	0	53077806	A	G
3	rs34230854	0	53078590	C	A
3	rs6808387	0	53079732	C	T
3	rs2564941	0	53080148	A	C
3	rs3821872	0	53080555	C	G
3	rs3806693	0	53080909	C	A
3	rs3806692	0	53080987	C	G
3	rs189440791	0	53081076	G	A
3	rs6781896	0	53081612	T	C
3	rs186372583	0	53082312	C	T
3	rs2581826	0	53082532	C	T
3	rs180738561	0	53082571	C	A
3	rs7644973	0	53082937	C	T
3	rs573481240	0	53083311	A	C
3	rs6445555	0	53083742	G	T
3	rs7647960	0	53083803	C	G
3	rs6445556	0	53083811	G	A
3	rs7617501	0	53083843	T	C
3	rs6445557	0	53083969	C	T
3	rs11707780	0	53084326	C	T
3	rs151102718	0	53084755	C	T
3	rs2581812	0	53085044	G	A
3	rs141518615	0	53085068	G	A
3	rs750474	0	53085280	G	T
3	rs71301807	0	53085475	C	G
3	rs71301808	0	53085577	C	G
3	rs2581811	0	53085801	T	C
3	rs12488768	0	53086234	C	T
3	rs58660500	0	53086573	C	T
3	rs58492539	0	53086728	C	G
3	rs12632575	0	53087088	G	A
3	rs13088455	0	53087482	C	G
3	rs7627462	0	53087621	A	G
3	rs9831861	0	53088285	T	G
3	rs3097417	0	53088601	C	G
3	rs11923593	0	53088790	A	G
3	rs9756317	0	53088815	T	C
3	rs2581807	0	53088844	G	A
3	rs193085169	0	53089309	T	C
3	rs2581808	0	53089445	C	T
3	rs2581809	0	53089683	G	C
3	rs71301809	0	53090312	C	T
3	rs4687697	0	53090490	C	T
3	rs7647313	0	53091078	G	A
3	rs7625909	0	53091164	C	T
3	rs12632240	0	53091852	C	T
3	rs13085514	0	53091900	C	T
3	rs182068546	0	53092070	C	T
3	rs148707968	0	53092291	C	T
3	rs9870898	0	53092375	A	G
3	rs77256043	0	53093935	A	G
3	rs11712910	0	53094194	C	A
3	rs2564926	0	53094730	G	A
3	rs186661981	0	53095767	G	A
3	rs189662973	0	53095791	C	G
3	rs11923572	0	53095879	C	T
3	rs11915851	0	53096047	A	G
3	rs2581789	0	53096230	C	T
3	rs6794389	0	53096394	A	G
3	rs6805298	0	53096552	G	A
3	rs9758988	0	53096875	T	C
3	rs4687698	0	53097108	C	T
3	rs6445558	0	53097660	G	T
3	rs1811351	0	53098775	A	G
3	rs59989280	0	53098875	T	C
3	rs6789219	0	53098938	C	G
3	rs71301811	0	53099334	T	C
3	rs372491598	0	53099494	A	G
3	rs73082037	0	53100086	C	A
3	rs148876875	0	53100181	T	G
3	rs6770152	0	53100214	G	T
3	rs72965381	0	53100589	C	T
3	rs117084319	0	53101031	C	A
3	rs4687699	0	53101224	C	T
3	rs11714902	0	53101544	G	C
3	rs6799185	0	53101580	C	T
3	rs180740083	0	53101594	T	C
3	rs11714876	0	53101640	C	G
3	rs2581790	0	53101780	T	C
3	rs34244302	0	53102236	C	G
3	rs118164400	0	53102323	T	C
3	rs13072457	0	53102389	G	A
3	rs2564924	0	53103155	C	T
3	rs2564923	0	53103262	A	G
3	rs13078971	0	53103645	G	C
3	rs34530577	0	53103796	G	T
3	rs60579898	0	53103981	G	C
3	rs73082047	0	53104360	G	T
3	rs13084937	0	53104639	G	A
3	rs2336723	0	53106047	T	C
3	rs4478072	0	53106125	G	T
3	rs2564939	0	53106880	T	C
3	rs2564940	0	53107569	G	A
3	rs2581798	0	53107600	T	C
3	rs35333155	0	53107780	C	T
3	rs2581799	0	53108776	G	A
3	rs116656058	0	53108815	C	T
3	rs2581800	0	53109352	A	G
3	rs138683550	0	53110073	G	A
3	rs7622420	0	53111069	A	G
3	rs79251551	0	53111631	T	G
3	rs151225962	0	53111672	C	A
3	rs1864367	0	53111704	T	C
3	rs139005532	0	53111923	G	A
3	rs117505406	0	53111944	G	A
3	rs11707575	0	53113762	C	A
3	rs182076220	0	53113946	G	A
3	rs56386026	0	53114540	C	T
3	rs143938249	0	53114601	G	A
3	rs116917230	0	53115145	G	A
3	rs2253209	0	53115160	A	C
3	rs2336724	0	53116230	T	C
3	rs36033494	0	53116851	C	T
3	rs71301814	0	53117663	G	A
3	rs11710292	0	53117798	T	C
3	rs149833053	0	53118156	T	C
3	rs2564929	0	53118204	T	C
3	rs2336725	0	53118739	C	T
3	rs930122	0	53119329	T	C
3	rs2253675	0	53119534	T	C
3	rs59583591	0	53119581	T	C
3	rs2253685	0	53119703	G	A
3	rs183231011	0	53119980	T	A
3	rs2253796	0	53120098	C	T
3	rs7625448	0	53120766	C	A
3	rs149523525	0	53120908	C	G
3	rs11130338	0	53120924	C	T
3	rs62255925	0	53121014	G	A
3	rs4687701	0	53121276	A	G
3	rs2581782	0	53122257	T	C
3	rs2581783	0	53122258	G	A
3	rs2581784	0	53122370	A	G
3	rs2082093	0	53122969	G	A
3	rs2099162	0	53123032	C	T
3	rs9875573	0	53123079	A	T
3	rs148022607	0	53123264	A	G
3	rs891368	0	53123273	A	G
3	rs1078968	0	53123486	G	A
3	rs139197209	0	53124386	C	T
3	rs7645611	0	53125297	G	C
3	rs62255926	0	53125429	A	T
3	rs2564922	0	53125469	G	A
3	rs2564921	0	53125585	T	C
3	rs11242	0	53125922	T	C
3	rs2581786	0	53126143	G	A
3	rs2581787	0	53127677	G	T
3	rs56058643	0	53127767	T	C
3	rs35163227	0	53127876	A	G
3	rs55950520	0	53128351	G	A
3	rs9874517	0	53128371	A	G
3	rs13320044	0	53129183	G	A
3	rs141904704	0	53129711	G	A
3	rs62255929	0	53130435	C	T
3	rs80132892	0	53130466	G	A
3	rs11718752	0	53130745	T	C
3	rs7640293	0	53130905	C	T
3	rs7640294	0	53130913	C	A
3	rs113575180	0	53131043	G	C
3	rs2163167	0	53131772	T	C
3	rs2115782	0	53131830	G	A
3	rs62255931	0	53131948	A	G
3	rs2564958	0	53132622	A	T
3	rs2581828	0	53133149	C	G
3	rs2581829	0	53133526	A	G
3	rs2581830	0	53134098	T	C
3	rs59936858	0	53134369	C	T
3	rs181429949	0	53134698	G	A
3	rs35783750	0	53134863	T	C
3	rs34454739	0	53134971	A	G
3	rs4395392	0	53135938	T	C
3	rs2564961	0	53136461	G	A
3	rs891369	0	53136551	G	A
3	rs146949237	0	53136855	T	C
3	rs4337632	0	53137311	C	G
3	rs1560333	0	53138254	T	C
3	rs2564942	0	53139506	C	T
3	rs2581774	0	53139507	A	G
3	rs2336722	0	53139977	G	A
3	rs1004807	0	53140603	T	C
3	rs1004808	0	53140630	A	C
3	rs71301815	0	53141306	C	T
3	rs369371727	0	53141307	G	A
3	rs73088322	0	53141516	C	G
3	rs73088327	0	53141549	C	T
3	rs4282053	0	53141965	G	C
3	rs71301816	0	53142071	G	A
3	rs182258439	0	53142088	A	T
3	rs9845352	0	53142221	A	T
3	rs9845484	0	53142256	A	G
3	rs2115780	0	53142980	G	A
3	rs7615099	0	53143901	A	G
3	rs9838517	0	53144363	T	C
3	rs13088281	0	53147576	C	A
3	rs13433700	0	53147886	C	T
3	rs2564944	0	53148455	G	C
3	rs2581804	0	53148833	T	G
3	rs140671364	0	53149264	C	G
3	rs34390878	0	53149268	G	A
3	rs78814859	0	53150117	G	A
3	rs73088342	0	53151664	A	C
3	rs9852564	0	53152062	T	C
3	rs118046703	0	53152107	C	T
3	rs6783748	0	53153431	A	T
3	rs148289202	0	53153964	G	A
3	rs11713926	0	53155072	C	T
3	rs9757079	0	53155158	C	T
3	rs3796351	0	53156065	G	C
3	rs147204677	0	53156692	T	A
3	rs9878875	0	53156867	T	C
3	rs12630819	0	53157302	A	T
3	rs12638996	0	53157546	T	C
3	rs1560331	0	53158158	T	C
3	rs4687703	0	53158768	A	G
3	rs80298029	0	53158986	G	A
3	rs117275189	0	53159224	G	C
3	rs9867023	0	53160132	T	C
3	rs6769931	0	53160193	G	T
3	rs6809973	0	53160216	T	C
3	rs6769944	0	53160243	G	A
3	rs115242042	0	53160271	C	T
3	rs11713763	0	53160360	G	A
3	rs4687704	0	53160405	T	C
3	rs4687705	0	53161031	A	G
3	rs151077775	0	53161484	G	A
3	rs9873111	0	53161573	T	C
3	rs9820125	0	53162279	A	C
3	rs9858469	0	53162406	G	A
3	rs9820324	0	53162445	A	G
3	rs117116912	0	53162459	C	T
3	rs112768159	0	53162660	G	C
3	rs142383513	0	53162672	G	T
3	rs28734933	0	53162747	C	T
3	rs28501212	0	53163057	A	T
3	rs9830353	0	53163953	A	T
3	rs9868263	0	53164094	C	T
3	rs9868406	0	53164193	C	T
3	rs1560332	0	53164803	C	T
3	rs117290725	0	53164921	A	G
3	rs6792345	0	53165194	T	C
3	rs6792363	0	53165263	T	G
3	rs6445565	0	53165464	C	T
3	rs6445566	0	53165627	A	G
3	rs184039738	0	53165906	T	G
3	rs13319872	0	53166098	A	G
3	rs6777975	0	53166135	C	G
3	rs9824325	0	53166510	T	C
3	rs9828221	0	53166659	T	A
3	rs77567495	0	53166976	C	T
3	rs6784207	0	53167474	C	A
3	rs6799837	0	53167854	T	G
3	rs9861744	0	53168113	G	T
3	rs57514626	0	53169302	T	G
3	rs61296683	0	53169323	G	C
3	rs9867590	0	53169651	C	G
3	rs9834111	0	53170044	A	G
3	rs9872260	0	53170174	C	T
3	rs4687570	0	53170500	C	T
3	rs9817467	0	53170625	T	C
3	rs141027619	0	53171772	G	A
3	rs9844531	0	53171822	A	G
3	rs9845021	0	53172112	A	G
3	rs11130341	0	53172972	G	A
3	rs1080500	0	53175017	G	A
3	rs141060112	0	53175381	C	T
3	rs7615501	0	53175557	G	A
3	rs7610701	0	53176264	T	G
3	rs73087762	0	53177276	A	G
3	rs62254272	0	53178405	C	T
3	rs117438988	0	53178610	C	T
3	rs62254273	0	53178658	G	A
3	rs6807359	0	53179754	C	T
3	rs11130344	0	53179915	T	C
3	rs62254274	0	53180805	A	G
3	rs7616077	0	53183385	T	C
3	rs1872037	0	53184574	C	T
3	rs35292588	0	53184856	G	A
3	rs62254276	0	53185447	C	T
3	rs62254277	0	53185487	C	G
3	rs62254278	0	53185626	G	A
3	rs6777221	0	53186700	A	G
3	rs13085294	0	53186704	G	A
3	rs62254279	0	53187662	G	A
3	rs62254280	0	53188062	G	T
3	rs2358617	0	53189438	T	C
3	rs11130345	0	53189670	A	G
3	rs4687706	0	53190870	G	A
3	rs6778939	0	53191163	C	T
3	rs62254282	0	53192697	C	T
3	rs144942333	0	53194038	C	T
3	rs375148442	0	53194866	G	A
3	rs57046386	0	53197420	C	T
3	rs11924565	0	53197640	C	T
3	rs1483185	0	53199014	T	G
3	rs1483186	0	53199080	C	T
3	rs1483187	0	53199997	A	T
3	rs3773733	0	53200664	G	A
3	rs148077546	0	53200802	G	C
3	rs3773732	0	53200876	A	G
3	rs73091417	0	53201613	C	T
3	rs750170	0	53201898	G	A
3	rs3773731	0	53202143	C	T
3	rs148604909	0	53202357	G	A
3	rs11130347	0	53204466	G	A
3	rs4687571	0	53204515	T	G
3	rs3773729	0	53204845	C	T
3	rs117978879	0	53204908	C	T
3	rs3821690	0	53205106	G	A
3	rs3773728	0	53205134	G	C
3	rs184376237	0	53205368	C	T
3	rs3773727	0	53205494	G	A
3	rs3773726	0	53206065	C	T
3	rs73091425	0	53206490	C	T
3	rs3796256	0	53206586	C	T
3	rs6797662	0	53207185	C	T
3	rs6775022	0	53207327	G	A
3	rs6764111	0	53207401	A	G
3	rs3773725	0	53207516	C	G
3	rs3773724	0	53207647	G	A
3	rs3773723	0	53207745	C	T
3	rs6778964	0	53208782	G	A
3	rs3821689	0	53208917	T	C
3	rs73091435	0	53209438	G	A
3	rs1872035	0	53209500	G	T
3	rs112724859	0	53212212	C	A
3	rs2306570	0	53212383	C	T
3	rs201528065	0	53212391	C	T
3	rs2306571	0	53212574	C	G
3	rs17052826	0	53212716	C	T
3	rs2230493	0	53213657	T	C
3	rs11130349	0	53213970	C	T
3	rs200696494	0	53214861	C	T
3	rs2242305	0	53215141	C	A
3	rs7630325	0	53215799	G	A
3	rs11130350	0	53215875	A	C
3	rs13084863	0	53216692	C	T
3	rs78346230	0	53216990	C	T
3	rs117801619	0	53217404	T	C
3	rs2306572	0	53217413	A	G
3	rs185821762	0	53218219	C	T
3	rs187945460	0	53218400	T	C
3	rs7639382	0	53218481	G	C
3	rs112611929	0	53218639	C	T
3	rs74437127	0	53218837	C	T
3	rs6798141	0	53219278	G	T
3	rs45513792	0	53220129	G	T
3	rs2230494	0	53220215	G	A
3	rs41275531	0	53220375	G	A
3	rs45596236	0	53220569	G	A
3	rs11130351	0	53221095	A	G
3	rs144727250	0	53221487	C	T
3	rs41315886	0	53221510	C	T
3	rs3773722	0	53221987	G	A
3	rs186686581	0	53222129	G	A
3	rs2306574	0	53222761	C	T
3	rs182290450	0	53223270	C	T
3	rs1075865	0	53223927	C	G
3	rs193019090	0	53224689	G	C
3	rs7634447	0	53225193	A	C
3	rs9847580	0	53225383	C	T
3	rs57742023	0	53226997	G	A
3	rs7643235	0	53227428	T	C
3	rs73840235	0	53228014	C	A
3	rs729396	0	53228342	C	T
3	rs62254320	0	53228655	C	T
3	rs12490555	0	53228836	C	T
3	rs116988382	0	53228907	C	T
3	rs12490645	0	53228919	G	A
3	rs116786248	0	53230066	G	A
3	rs4687708	0	53230233	A	G
3	rs9845906	0	53230324	C	G
3	rs11721257	0	53230518	A	G
3	rs11713513	0	53230556	G	A
3	rs61395826	0	53231295	C	T
3	rs11927161	0	53231493	T	C
3	rs12495976	0	53231547	T	C
3	rs181394596	0	53232060	C	T
3	rs6764868	0	53232062	T	C
3	rs11130355	0	53232093	A	G
3	rs13075685	0	53233043	G	C
3	rs11919522	0	53234994	A	G
3	rs73076247	0	53235249	C	T
3	rs73076249	0	53235373	C	T
3	rs73076251	0	53235530	T	C
3	rs11130356	0	53235760	A	G
3	rs79515542	0	53236814	T	G
3	rs62254355	0	53236921	G	A
3	rs11721183	0	53237353	C	T
3	rs13100572	0	53237601	A	G
3	rs12152293	0	53237604	T	C
3	rs7621983	0	53238013	G	A
3	rs2358622	0	53238188	C	A
3	rs75523192	0	53238740	G	A
3	rs60520044	0	53238942	T	G
3	rs35938538	0	53239055	T	C
3	rs11717404	0	53239160	C	T
3	rs4687711	0	53239254	C	T
3	rs12495066	0	53239586	C	T
3	rs6773960	0	53239891	T	C
3	rs12637702	0	53239899	C	G
3	rs12152497	0	53239929	C	T
3	rs4290797	0	53240032	G	A
3	rs12152320	0	53240104	A	T
3	rs191943619	0	53240317	A	G
3	rs12637819	0	53240530	C	G
3	rs4328795	0	53240854	G	T
3	rs143681346	0	53240955	A	C
3	rs7426478	0	53241131	C	T
3	rs4133174	0	53241176	A	T
3	rs4320054	0	53241181	A	G
3	rs4133175	0	53241271	C	T
3	rs4687712	0	53241485	G	A
3	rs2358618	0	53241509	T	C
3	rs73840237	0	53241635	A	G
3	rs140120877	0	53243656	C	T
3	rs35416537	0	53243913	A	G
3	rs7624336	0	53244151	G	T
3	rs35028414	0	53244333	A	G
3	rs6769824	0	53244440	A	G
3	rs6772648	0	53244603	T	C
3	rs6806033	0	53244637	C	T
3	rs4687572	0	53244819	G	T
3	rs61584438	0	53244983	G	A
3	rs79895173	0	53245010	C	T
3	rs11130357	0	53245199	C	A
3	rs117469251	0	53245866	G	C
3	rs7620260	0	53245902	A	G
3	rs73076265	0	53246148	A	G
3	rs6445569	0	53246213	T	C
3	rs6764139	0	53246350	C	A
3	rs6764476	0	53246641	C	T
3	rs148874526	0	53246786	C	T
3	rs34041412	0	53246926	T	A
3	rs35209711	0	53247016	A	G
3	rs6779976	0	53247220	A	G
3	rs113293960	0	53247450	C	T
3	rs4687713	0	53247505	C	T
3	rs117989072	0	53247823	G	A
3	rs10446474	0	53247930	A	C
3	rs183410136	0	53248187	C	T
3	rs186284512	0	53248375	T	C
3	rs7430345	0	53248503	T	C
3	rs35029290	0	53248965	G	A
3	rs13088187	0	53249086	T	A
3	rs55762522	0	53249119	A	G
3	rs36031811	0	53249136	G	A
3	rs12374008	0	53249359	C	T
3	rs12487179	0	53249670	G	A
3	rs7635020	0	53249773	T	A
3	rs10446475	0	53250286	A	G
3	rs6445571	0	53250574	C	T
3	rs7641212	0	53251807	T	C
3	rs11130358	0	53252338	G	A
3	rs12634987	0	53252354	T	C
3	rs73840240	0	53252757	A	C
3	rs11130359	0	53252851	C	T
3	rs11715417	0	53252899	T	G
3	rs7617191	0	53253717	C	T
3	rs7628672	0	53253792	A	T
3	rs12633545	0	53254111	C	T
3	rs6773409	0	53254338	C	G
3	rs1979490	0	53254682	G	C
3	rs1979491	0	53254931	T	C
3	rs1979492	0	53255206	G	A
3	rs6789516	0	53255309	A	G
3	rs6800557	0	53255347	G	A
3	rs7647990	0	53256697	G	A
3	rs117176087	0	53256791	G	A
3	rs79351215	0	53257049	G	A
3	rs77140015	0	53257111	T	C
3	rs77036711	0	53257180	T	C
3	rs55852030	0	53257376	G	A
3	rs73840242	0	53257587	C	T
3	rs66499453	0	53257656	G	A
3	rs12632671	0	53258424	G	A
3	rs73840245	0	53259371	G	C
3	rs118058312	0	53259494	G	A
3	rs3736151	0	53259608	C	T
3	rs3163	0	53259850	C	T
3	rs3816767	0	53259996	G	A
3	rs73840248	0	53260054	T	C
3	rs73840249	0	53260231	C	T
3	rs148730860	0	53260232	G	A
3	rs7650103	0	53260325	A	G
3	rs2279320	0	53260620	T	G
3	rs2279321	0	53260710	G	A
3	rs2279322	0	53260716	C	T
3	rs2279323	0	53260903	G	C
3	rs41275535	0	53261019	C	G
3	rs79574895	0	53261130	C	G
3	rs11719464	0	53261677	T	C
3	rs73840252	0	53261733	C	T
3	rs79446544	0	53261827	G	T
3	rs7612011	0	53261931	T	C
3	rs145463432	0	53261932	A	G
3	rs41275539	0	53262000	G	A
3	rs3736153	0	53262400	G	C
3	rs3736154	0	53262472	G	A
3	rs77442860	0	53262721	C	T
3	rs41275541	0	53262773	T	C
3	rs117395416	0	53262779	G	A
3	rs3736156	0	53263279	A	G
3	rs118171816	0	53263752	G	T
3	rs77126534	0	53263805	G	A
3	rs4267636	0	53263971	C	T
3	rs6793684	0	53264085	G	T
3	rs6793773	0	53264124	G	T
3	rs6782597	0	53264160	A	G
3	rs6787685	0	53264211	T	C
3	rs11717767	0	53264214	G	A
3	rs144140565	0	53264459	G	A
3	rs1131728	0	53264485	A	G
3	rs73840256	0	53265011	T	C
3	rs73840258	0	53265088	A	C
3	rs7633598	0	53265206	A	C
3	rs75681449	0	53265342	T	C
3	rs17234092	0	53265581	C	T
3	rs11130362	0	53265766	C	T
3	rs728910	0	53265957	T	C
3	rs735940	0	53266531	C	T
3	rs57717562	0	53266800	C	T
3	rs77996745	0	53266847	G	A
3	rs2242300	0	53267100	C	A
3	rs113815803	0	53267124	T	C
3	rs2242301	0	53267155	G	A
3	rs2242302	0	53267296	G	A
3	rs56058589	0	53267532	C	T
3	rs114030816	0	53267709	G	C
3	rs60084328	0	53267962	C	T
3	rs76274049	0	53268008	G	A
3	rs34107310	0	53268122	C	T
3	rs35794580	0	53268137	C	A
3	rs55646281	0	53268235	A	C
3	rs13074156	0	53268242	G	A
3	rs3773739	0	53268429	A	G
3	rs73840274	0	53268526	T	C
3	rs3773740	0	53268545	T	C
3	rs1051485	0	53269046	T	C
3	rs1051483	0	53269163	G	A
3	rs2242304	0	53269275	T	C
3	rs2035450	0	53269317	T	C
3	rs73840276	0	53269407	G	A
3	rs77952851	0	53269471	C	G
3	rs58110216	0	53269735	A	G
3	rs60499054	0	53269743	G	A
3	rs56998997	0	53269802	T	A
3	rs4687715	0	53269904	G	A
3	rs3773741	0	53270062	G	C
3	rs3773742	0	53270113	A	T
3	rs3773743	0	53270169	G	T
3	rs12629909	0	53270222	T	C
3	rs181973109	0	53270261	C	G
3	rs3773744	0	53270344	T	C
3	rs3773745	0	53270424	A	G
3	rs3773746	0	53270682	G	C
3	rs3821691	0	53270689	G	A
3	rs6768738	0	53270849	G	C
3	rs77673928	0	53270892	T	C
3	rs2884495	0	53270928	T	C
3	rs2358621	0	53270947	A	C
3	rs12633000	0	53271040	A	C
3	rs12633001	0	53271047	A	G
3	rs372041829	0	53271302	G	A
3	rs111716390	0	53271676	T	C
3	rs3821692	0	53272067	G	A
3	rs3773747	0	53272314	T	C
3	rs117265751	0	53272564	C	T
3	rs62255988	0	53272782	G	A
3	rs12629312	0	53272889	G	A
3	rs7628245	0	53272944	C	T
3	rs189733105	0	53273198	C	T
3	rs28758191	0	53273287	G	A
3	rs9284890	0	53273473	T	C
3	rs10212420	0	53273965	A	C
3	rs2306569	0	53274602	T	C
3	rs9820968	0	53274688	C	G
3	rs62255989	0	53274986	C	T
3	rs12487568	0	53275352	C	T
3	rs62255990	0	53275540	G	A
3	rs12487632	0	53275641	C	T
3	rs9864057	0	53275777	A	G
3	rs41275543	0	53275871	G	A
3	rs9827244	0	53276052	G	A
3	rs968702	0	53276485	G	C
3	rs79987882	0	53276554	A	G
3	rs7610113	0	53276697	T	C
3	rs7640493	0	53276700	C	T
3	rs73840299	0	53277063	C	T
3	rs4687716	0	53277094	G	A
3	rs117060701	0	53277406	C	T
3	rs7356056	0	53277476	C	T
3	rs77351539	0	53277546	G	C
3	rs9858133	0	53277653	G	T
3	rs138100534	0	53277677	C	G
3	rs62255992	0	53277790	A	C
3	rs9858049	0	53277811	C	T
3	rs79453591	0	53277859	C	A
3	rs12493802	0	53278241	C	T
3	rs9820979	0	53278320	A	G
3	rs12054426	0	53278324	T	C
3	rs7646760	0	53278653	C	A
3	rs62255993	0	53279491	G	C
3	rs12485313	0	53279509	T	G
3	rs12494824	0	53279525	C	T
3	rs146625073	0	53279629	C	A
3	rs62255994	0	53279749	C	T
3	rs62255995	0	53279830	A	G
3	rs62255996	0	53279868	A	G
3	rs7627444	0	53280007	G	C
3	rs7617474	0	53280098	A	G
3	rs62255999	0	53280686	C	T
3	rs62256000	0	53280735	C	T
3	rs62256001	0	53281076	A	G
3	rs7630632	0	53281183	G	T
3	rs7625237	0	53281265	T	C
3	rs9879195	0	53281750	C	G
3	rs41332244	0	53282033	C	T
3	rs4687717	0	53282188	T	C
3	rs4687718	0	53282303	A	G
3	rs11720625	0	53282549	C	G
3	rs117139937	0	53282594	A	G
3	rs62256002	0	53282990	T	C
3	rs77400114	0	53283654	T	G
3	rs62256003	0	53283952	A	T
3	rs10433617	0	53284419	C	T
3	rs10433618	0	53284437	C	A
3	rs116895554	0	53284498	C	T
3	rs142313791	0	53284999	T	A
3	rs189142895	0	53285031	C	G
3	rs59145995	0	53285200	T	A
3	rs12630643	0	53285207	C	A
3	rs35495179	0	53285424	G	C
3	rs117987289	0	53285635	C	T
3	rs191876601	0	53285897	T	G
3	rs9826552	0	53286409	G	A
3	rs9846315	0	53286411	T	A
3	rs77944828	0	53286622	G	A
3	rs190680634	0	53286651	C	T
3	rs9850440	0	53286688	T	C
3	rs9830594	0	53286784	C	T
3	rs141078441	0	53286932	C	T
3	rs9830895	0	53286976	C	T
3	rs78520660	0	53287483	T	C
3	rs13101181	0	53288224	G	A
3	rs13059189	0	53288475	G	A
3	rs7633966	0	53289527	T	G
3	rs62256006	0	53289634	G	A
3	rs147254549	0	53290198	G	C
3	rs17030933	0	53290264	C	G
3	rs17030934	0	53290385	G	A
3	rs77948234	0	53290705	C	T
3	rs58558806	0	53291134	T	C
3	rs11130365	0	53291478	C	T
3	rs117490264	0	53291532	C	T
3	rs7648309	0	53291982	G	A
3	rs4687573	0	53292090	C	T
3	rs147995443	0	53292441	G	A
3	rs11130367	0	53293373	G	A
3	rs7637934	0	53293855	G	T
3	rs12490667	0	53293986	G	A
3	rs17052957	0	53294215	T	G
3	rs34774173	0	53294445	G	C
3	rs79515511	0	53294634	G	A
3	rs7622159	0	53295285	C	T
3	rs76800061	0	53295935	G	A
3	rs931254	0	53296320	T	C
3	rs62256009	0	53296563	C	T
3	rs9856552	0	53297331	C	T
3	rs150834626	0	53298292	A	G
3	rs11919567	0	53298596	G	A
3	rs149595128	0	53299782	C	T
3	rs75742976	0	53300202	G	A
3	rs117526168	0	53301594	G	A
3	rs62256010	0	53301717	C	T
3	rs9854669	0	53301969	G	A
3	rs12630183	0	53302332	A	C
3	rs62256043	0	53302637	C	T
3	rs62256044	0	53303011	G	A
3	rs143804589	0	53303516	A	G
3	rs62256046	0	53305069	C	T
3	rs146253460	0	53305358	C	T
3	rs139136154	0	53305789	G	C
3	rs116954611	0	53306338	A	G
3	rs144151183	0	53306705	G	T
3	rs62256047	0	53306838	T	G
3	rs17234771	0	53307352	G	A
3	rs62256049	0	53307626	T	G
3	rs62256050	0	53308159	C	T
3	rs9821134	0	53308467	A	G
3	rs78894378	0	53308909	G	A
3	rs4687719	0	53309453	G	A
3	rs144928196	0	53309872	G	A
3	rs117562726	0	53310048	G	T
3	rs77562532	0	53310194	T	A
3	rs142949154	0	53310415	G	C
3	rs201019746	0	53310505	G	T
3	rs4687720	0	53310794	G	A
3	rs145150875	0	53310923	T	C
3	rs7620395	0	53311072	A	C
3	rs62256051	0	53311775	C	T
3	rs77038141	0	53312393	T	C
3	rs6798771	0	53312915	C	T
3	rs56654807	0	53313049	C	G
3	rs111867709	0	53313224	C	G
3	rs117837507	0	53313542	C	T
3	rs146866243	0	53314648	T	G
3	rs62256053	0	53314753	G	T
3	rs117506501	0	53316128	G	T
3	rs56125165	0	53317098	C	T
3	rs3209045	0	53318700	G	A
3	rs76134625	0	53318813	A	G
3	rs11551405	0	53318868	C	A
3	rs1108506	0	53319203	C	G
3	rs6792874	0	53321002	T	C
3	rs9628	0	53321631	A	C
3	rs62256054	0	53322431	G	C
3	rs12496915	0	53323719	A	C
3	rs2279319	0	53323914	T	C
3	rs3732834	0	53324915	A	G
3	rs13063111	0	53325905	C	A
3	rs73080266	0	53327437	G	A
3	rs62256057	0	53328655	C	T
3	rs17307289	0	53328703	A	C
3	rs73080271	0	53328868	C	G
3	rs7643417	0	53328883	A	G
3	rs75945246	0	53329053	G	T
3	rs78710131	0	53329806	C	T
3	rs62256059	0	53330051	C	T
3	rs13062474	0	53331547	C	T
3	rs73080273	0	53332026	T	C
3	rs10461029	0	53332363	A	G
3	rs7641238	0	53332477	T	C
3	rs7649323	0	53332706	G	C
3	rs34799308	0	53334148	G	A
3	rs149677698	0	53334519	C	T
3	rs62256961	0	53335411	C	T
3	rs6804620	0	53335429	A	G
3	rs2170675	0	53335509	G	T
3	rs79648456	0	53335720	C	T
3	rs2128710	0	53335780	G	C
3	rs74513657	0	53336459	A	G
3	rs117468291	0	53336995	T	C
3	rs62256962	0	53337444	G	A
3	rs117679047	0	53337507	G	A
3	rs151149732	0	53338705	C	T
3	rs13100097	0	53338761	T	C
3	rs12637463	0	53339783	G	T
3	rs148403993	0	53343272	A	G
3	rs2358619	0	53343936	T	C
3	rs62256964	0	53344322	T	G
3	rs73843118	0	53345496	T	G
3	rs17307574	0	53345623	T	C
3	rs79567818	0	53348563	G	A
3	rs150771068	0	53348916	G	A
3	rs62256965	0	53349036	A	G
3	rs79550721	0	53349364	C	G
3	rs111403831	0	53349384	T	C
3	rs7374211	0	53349507	G	A
3	rs73080295	0	53349508	C	T
3	rs199947735	0	53349813	G	A
3	rs62256966	0	53351656	T	C
3	rs12492129	0	53351887	T	G
3	rs1001222	0	53352099	G	A
3	rs12488901	0	53352476	G	T
3	rs75726799	0	53353257	G	A
3	rs141424904	0	53354121	C	G
3	rs12491594	0	53355099	G	C
3	rs62256967	0	53355645	C	T
3	rs62256968	0	53356208	G	A
3	rs4404439	0	53357019	C	T
3	rs150636862	0	53357829	C	A
3	rs151049844	0	53357953	T	A
3	rs6806814	0	53358018	G	C
3	rs77413676	0	53358117	T	C
3	rs118068526	0	53358835	C	T
3	rs62256969	0	53359150	G	A
3	rs117546115	0	53359580	C	G
3	rs150367510	0	53359662	A	G
3	rs58144216	0	53360412	A	G
3	rs922958	0	53360550	A	G
3	rs4687723	0	53360741	T	C
3	rs62256971	0	53361913	G	T
3	rs77403204	0	53361976	C	T
3	rs12496449	0	53362100	T	C
3	rs62257004	0	53362187	A	G
3	rs6445576	0	53362310	C	T
3	rs73082274	0	53362560	A	T
3	rs11707463	0	53362565	A	G
3	rs11705809	0	53363940	T	C
3	rs144784399	0	53365037	C	T
3	rs75788626	0	53366172	A	C
3	rs62257005	0	53366879	C	T
3	rs117155624	0	53367628	C	T
3	rs187884848	0	53369353	C	T
3	rs62257007	0	53369590	G	A
3	rs77408598	0	53369621	A	C
3	rs6804517	0	53370192	A	G
3	rs62257008	0	53370225	G	A
3	rs78894977	0	53372063	T	C
3	rs141884005	0	53372380	C	T
3	rs78177413	0	53372744	C	T
3	rs79419014	0	53373093	G	A
3	rs13082092	0	53373204	T	G
3	rs12629138	0	53373238	G	T
3	rs146251338	0	53373979	C	T
3	rs62257009	0	53374417	T	C
3	rs1038395	0	53374687	C	T
3	rs7649934	0	53375404	T	C
3	rs151139212	0	53375446	A	G
3	rs12631287	0	53375706	G	A
3	rs12491493	0	53375890	T	G
3	rs149215143	0	53376406	T	C
3	rs6795127	0	53376669	C	T
3	rs75259540	0	53377955	A	G
3	rs2029213	0	53378245	C	T
3	rs9812118	0	53380053	T	C
3	rs140433158	0	53382450	C	T
3	rs62257011	0	53382724	G	C
3	rs77245365	0	53383018	C	G
3	rs75884624	0	53383192	G	T
3	rs62257012	0	53383474	G	A
3	rs62257013	0	53384720	C	T
3	rs74660410	0	53384950	T	A
3	rs4687576	0	53385418	T	C
3	rs6766141	0	53387889	C	T
3	rs112688051	0	53388237	A	G
3	rs148707300	0	53388287	C	T
3	rs142350868	0	53388453	T	C
3	rs60287116	0	53388457	C	T
3	rs35536048	0	53388950	C	G
3	rs9942027	0	53392663	C	T
3	rs78686671	0	53393221	G	C
3	rs116934467	0	53393460	C	T
3	rs12633047	0	53393844	C	T
3	rs2129011	0	53393970	T	A
3	rs2358734	0	53394917	T	C
3	rs78770788	0	53395095	A	T
3	rs11714096	0	53396145	G	C
3	rs62257014	0	53396716	T	A
3	rs62257015	0	53396817	G	A
3	rs12638265	0	53397137	T	G
3	rs2884525	0	53397244	T	C
3	rs11719367	0	53397312	T	G
3	rs10510763	0	53397481	C	T
3	rs79341962	0	53397738	T	C
3	rs79351386	0	53398340	C	T
3	rs79193219	0	53398568	G	A
3	rs75673232	0	53399147	A	G
3	rs62257016	0	53399256	T	G
3	rs17235667	0	53405646	C	A
3	rs13090627	0	53406425	C	T
3	rs147242860	0	53406533	G	C
3	rs76785074	0	53406840	G	C
3	rs62257024	0	53407362	C	G
3	rs77993429	0	53407576	A	G
3	rs115889274	0	53407921	A	C
3	rs4687724	0	53408177	C	T
3	rs4687725	0	53408333	C	T
3	rs111562056	0	53409564	T	C
3	rs6445579	0	53409585	A	G
3	rs76597183	0	53411814	A	G
3	rs12497232	0	53412596	C	T
3	rs62257025	0	53413247	T	C
3	rs752859	0	53413573	T	C
3	rs1483986	0	53413979	C	T
3	rs79680238	0	53414424	C	T
3	rs2171292	0	53414494	T	C
3	rs12053905	0	53415468	G	A
3	rs7631463	0	53416831	G	A
3	rs4687726	0	53417156	A	G
3	rs12497900	0	53418482	G	A
3	rs77604564	0	53421162	C	T
3	rs79091625	0	53421305	C	T
3	rs74549918	0	53421390	C	A
3	rs12494167	0	53421596	A	G
3	rs4687727	0	53422146	G	T
3	rs74583511	0	53422684	A	G
3	rs6780100	0	53422802	T	C
3	rs1961499	0	53423017	G	A
3	rs140597409	0	53423084	A	G
3	rs71301827	0	53423343	T	C
3	rs6783810	0	53424056	T	C
3	rs139590118	0	53424636	C	T
3	rs34636653	0	53424876	C	G
3	rs59064949	0	53425148	C	T
3	rs142975656	0	53425293	G	A
3	rs6445580	0	53425328	A	G
3	rs6790961	0	53426381	A	G
3	rs182517153	0	53427427	A	G
3	rs76497270	0	53427513	C	G
3	rs35777100	0	53427972	C	T
3	rs151074307	0	53428186	C	T
3	rs10433551	0	53428743	G	A
3	rs4370021	0	53432016	A	G
3	rs62252817	0	53432378	T	G
3	rs12487272	0	53433243	A	G
3	rs4687728	0	53434612	T	C
3	rs495024	0	53434929	G	A
3	rs62252818	0	53434952	T	C
3	rs77862767	0	53436024	G	A
3	rs77671880	0	53436521	C	A
3	rs7653192	0	53436669	T	C
3	rs12631120	0	53437002	T	G
3	rs79248875	0	53437910	T	C
3	rs76188714	0	53438022	A	G
3	rs117193292	0	53438499	G	A
3	rs11716719	0	53438990	G	C
3	rs76794235	0	53439061	A	G
3	rs117217169	0	53439214	C	G
3	rs6805246	0	53439974	C	T
3	rs62252819	0	53440128	A	T
3	rs13088228	0	53441032	G	A
3	rs10452033	0	53441376	G	A
3	rs542739	0	53442118	C	T
3	rs608439	0	53442234	G	C
3	rs145213902	0	53442246	C	T
3	rs111842465	0	53442255	T	G
3	rs545580	0	53442466	T	G
3	rs550043	0	53442907	A	G
3	rs77494057	0	53443022	A	C
3	rs6772435	0	53443028	G	T
3	rs13080668	0	53443354	T	C
3	rs4687578	0	53443543	A	G
3	rs9832685	0	53443859	T	C
3	rs111982009	0	53444897	A	G
3	rs1384970	0	53445491	G	A
3	rs674628	0	53445957	G	A
3	rs73084328	0	53446252	T	G
3	rs6774544	0	53446430	A	G
3	rs6781107	0	53447891	T	G
3	rs62250760	0	53449260	C	T
3	rs9831958	0	53449365	T	C
3	rs1825387	0	53449851	G	A
3	rs17053051	0	53450338	T	C
3	rs6776147	0	53450822	C	T
3	rs17053054	0	53450873	G	A
3	rs62250762	0	53451041	A	T
3	rs6776350	0	53451047	C	T
3	rs6791868	0	53451359	A	T
3	rs147756006	0	53451531	C	T
3	rs6776943	0	53452405	A	G
3	rs28363804	0	53452430	C	A
3	rs4687729	0	53453103	T	C
3	rs13318484	0	53453287	G	T
3	rs660746	0	53454680	T	G
3	rs2358739	0	53454941	C	G
3	rs2358740	0	53455569	G	T
3	rs483958	0	53456042	G	C
3	rs484723	0	53456085	G	C
3	rs3102231	0	53456524	T	C
3	rs13314396	0	53456549	A	G
3	rs13321516	0	53456607	G	T
3	rs2129010	0	53457291	G	T
3	rs546804	0	53457309	A	C
3	rs12493165	0	53457482	G	A
3	rs1531876	0	53457579	A	G
3	rs11130368	0	53457819	T	C
3	rs552486	0	53457939	A	G
3	rs117704301	0	53458329	G	A
3	rs681751	0	53458934	T	G
3	rs562351	0	53459387	G	T
3	rs80137279	0	53459692	C	T
3	rs6763806	0	53459760	G	C
3	rs9842441	0	53460398	C	A
3	rs77998128	0	53461088	C	A
3	rs7637478	0	53461118	C	G
3	rs9852695	0	53461956	G	A
3	rs12636717	0	53463856	G	A
3	rs7614722	0	53463904	C	T
3	rs62250804	0	53464475	G	A
3	rs17308399	0	53465728	C	T
3	rs62250805	0	53465890	G	A
3	rs667217	0	53466077	C	T
3	rs664030	0	53466851	C	T
3	rs74283905	0	53466975	G	A
3	rs9880156	0	53467506	G	A
3	rs9880167	0	53467524	G	A
3	rs7638575	0	53467948	A	G
3	rs7641028	0	53468342	A	C
3	rs511963	0	53470863	A	G
3	rs9311499	0	53470943	A	C
3	rs516362	0	53471338	G	A
3	rs793196	0	53471757	G	A
3	rs145101589	0	53471802	G	A
3	rs793197	0	53471835	A	G
3	rs580419	0	53473738	G	A
3	rs7640606	0	53473877	A	G
3	rs74601753	0	53473900	C	G
3	rs7650885	0	53473940	G	T
3	rs79989571	0	53474278	T	C
3	rs62250807	0	53474469	T	C
3	rs9799015	0	53475074	T	C
3	rs12487086	0	53475612	G	T
3	rs4302375	0	53476021	T	G
3	rs582001	0	53476325	G	A
3	rs143071453	0	53476765	C	G
3	rs114588747	0	53477129	G	C
3	rs3111308	0	53477929	C	G
3	rs9875016	0	53478093	T	A
3	rs9817570	0	53478269	A	T
3	rs647206	0	53478747	G	T
3	rs141961092	0	53480315	A	T
3	rs57552159	0	53480553	G	A
3	rs144964885	0	53480581	C	G
3	rs74549437	0	53481196	T	C
3	rs587871	0	53481297	G	C
3	rs554326	0	53481425	C	T
3	rs551551	0	53481714	C	T
3	rs9876191	0	53481831	G	A
3	rs116044748	0	53482586	A	G
3	rs9821840	0	53482651	T	A
3	rs75047605	0	53482726	G	A
3	rs2930177	0	53483202	G	A
3	rs9881928	0	53483229	C	T
3	rs17236437	0	53483455	A	G
3	rs78275950	0	53483609	A	G
3	rs587785	0	53485351	A	G
3	rs17053078	0	53485719	A	G
3	rs10510764	0	53485790	C	G
3	rs17053081	0	53486112	T	C
3	rs681320	0	53486231	A	C
3	rs77047703	0	53486249	A	G
3	rs28481733	0	53486662	T	C
3	rs531193	0	53486831	A	G
3	rs28703682	0	53487051	G	A
3	rs2930176	0	53487279	G	A
3	rs7623859	0	53488023	A	G
3	rs12491071	0	53488269	A	G
3	rs12488068	0	53488348	T	C
3	rs9830114	0	53489090	T	C
3	rs578318	0	53489106	A	G
3	rs147513056	0	53491319	A	G
3	rs74743179	0	53491365	A	G
3	rs75464395	0	53494509	C	T
3	rs76011939	0	53495044	T	A
3	rs117443321	0	53495319	A	G
3	rs555480	0	53495847	G	T
3	rs12492748	0	53496877	C	T
3	rs78774609	0	53496888	C	T
3	rs523094	0	53497145	C	T
3	rs2101397	0	53498942	A	G
3	rs150668681	0	53501303	C	G
3	rs144219747	0	53502037	G	A
3	rs145226981	0	53503896	G	T
3	rs576359	0	53504251	C	T
3	rs142179178	0	53505130	G	A
3	rs147492926	0	53505484	G	C
3	rs1087083	0	53506777	T	C
3	rs111863483	0	53507023	G	A
3	rs112052181	0	53507050	G	A
3	rs2965048	0	53507121	G	T
3	rs2930173	0	53507195	G	T
3	rs4026181	0	53508040	A	G
3	rs11715213	0	53508133	C	A
3	rs76892032	0	53508819	A	G
3	rs658071	0	53509107	C	T
3	rs78286177	0	53509136	C	T
3	rs562331	0	53509316	T	C
3	rs9870685	0	53510786	G	A
3	rs793202	0	53511648	G	A
3	rs312475	0	53513354	A	G
3	rs312476	0	53514416	G	T
3	rs75313248	0	53514447	T	C
3	rs312477	0	53515136	G	A
3	rs190685896	0	53515320	G	A
3	rs9841726	0	53515794	T	C
3	rs34016406	0	53515961	A	G
3	rs312478	0	53516203	C	T
3	rs79384749	0	53518047	C	A
3	rs118006815	0	53518129	T	C
3	rs998411	0	53519767	G	A
3	rs7630080	0	53520140	A	G
3	rs1264098	0	53522314	T	G
3	rs2884712	0	53522787	A	G
3	rs312482	0	53523785	A	T
3	rs312483	0	53524051	G	A
3	rs4432635	0	53525193	G	A
3	rs78792189	0	53525971	T	C
3	rs312484	0	53527289	A	G
3	rs3755815	0	53527293	T	G
3	rs3755816	0	53527439	G	C
3	rs312479	0	53529013	T	A
3	rs312480	0	53529140	T	C
3	rs3774414	0	53532755	C	T
3	rs219847	0	53533827	A	G
3	rs36029422	0	53534200	C	T
3	rs80320456	0	53534580	G	A
3	rs11926234	0	53535073	C	T
3	rs17788344	0	53535098	A	T
3	rs73084382	0	53536586	A	T
3	rs6763768	0	53537879	T	C
3	rs3774417	0	53538107	A	T
3	rs140585161	0	53539070	A	G
3	rs35280126	0	53539241	C	T
3	rs312485	0	53541364	A	G
3	rs740759	0	53542087	G	C
3	rs140169390	0	53542251	C	T
3	rs55937644	0	53544337	G	A
3	rs3821842	0	53544878	A	T
3	rs312486	0	53545454	G	C
3	rs3774419	0	53545562	G	A
3	rs312487	0	53545622	T	C
3	rs59968724	0	53548031	C	G
3	rs17053118	0	53548929	C	T
3	rs56755560	0	53549099	G	A
3	rs118082118	0	53549451	C	T
3	rs74903055	0	53549798	G	A
3	rs141854847	0	53549938	C	T
3	rs3774421	0	53551010	G	A
3	rs79853140	0	53551575	A	G
3	rs113835384	0	53551753	C	T
3	rs312481	0	53551902	A	G
3	rs62250859	0	53552663	A	G
3	rs78432366	0	53552746	T	C
3	rs3774423	0	53553086	C	T
3	rs740757	0	53553745	T	C
3	rs35593046	0	53553923	G	T
3	rs114094549	0	53554808	A	G
3	rs62251862	0	53555026	T	C
3	rs75436738	0	53555423	C	T
3	rs17788662	0	53555607	G	T
3	rs114841291	0	53556114	G	A
3	rs73840111	0	53556170	A	G
3	rs979220	0	53556223	T	C
3	rs3774424	0	53556658	G	T
3	rs77915569	0	53557547	T	C
3	rs3821843	0	53558012	G	A
3	rs3774425	0	53558123	G	A
3	rs3774426	0	53559002	C	T
3	rs62251864	0	53559907	A	G
3	rs10440150	0	53560204	G	A
3	rs9311502	0	53560321	T	C
3	rs9311503	0	53560461	G	A
3	rs17053141	0	53560922	G	A
3	rs9882823	0	53560943	A	G
3	rs12629517	0	53561686	A	G
3	rs17053146	0	53561796	T	C
3	rs35555534	0	53562519	T	C
3	rs149680834	0	53562526	T	C
3	rs6777794	0	53562586	T	G
3	rs6777870	0	53562602	T	C
3	rs6445583	0	53562894	G	A
3	rs72957281	0	53562951	T	C
3	rs56968152	0	53563545	T	G
3	rs117551767	0	53565244	T	A
3	rs3774427	0	53565628	C	G
3	rs3774428	0	53565829	G	T
3	rs76434746	0	53566171	A	G
3	rs3774429	0	53566406	G	A
3	rs3774430	0	53566450	A	G
3	rs3774431	0	53567725	T	G
3	rs1547951	0	53568269	A	C
3	rs1547950	0	53568283	T	C
3	rs3774434	0	53568481	G	T
3	rs1547949	0	53568580	T	C
3	rs3774437	0	53568917	C	T
3	rs59422128	0	53569303	C	A
3	rs13323471	0	53569308	C	T
3	rs9865394	0	53570040	G	A
3	rs9311504	0	53570496	A	C
3	rs59512909	0	53570651	G	A
3	rs77745655	0	53570691	A	G
3	rs1123895	0	53570822	C	A
3	rs35131285	0	53571477	G	A
3	rs33999362	0	53571914	A	G
3	rs1002578	0	53572641	A	T
3	rs1008339	0	53572890	G	C
3	rs60396765	0	53573440	G	A
3	rs13078747	0	53573517	T	C
3	rs55828852	0	53573886	C	G
3	rs28620592	0	53574241	G	T
3	rs34106488	0	53574602	A	G
3	rs9821489	0	53575728	G	A
3	rs80229828	0	53576271	T	C
3	rs740756	0	53576649	A	G
3	rs758603	0	53576679	A	C
3	rs17053162	0	53576762	A	G
3	rs11709630	0	53577164	G	T
3	rs78792747	0	53577412	C	T
3	rs75928387	0	53577883	A	G
3	rs62251868	0	53577973	C	T
3	rs115505445	0	53578320	C	T
3	rs77907279	0	53578334	A	T
3	rs12715461	0	53578883	A	G
3	rs17053164	0	53579498	G	A
3	rs3821845	0	53579544	T	C
3	rs3774439	0	53581725	T	A
3	rs116861049	0	53581747	C	G
3	rs17053168	0	53582633	T	G
3	rs3774440	0	53583200	T	C
3	rs141123842	0	53583431	A	G
3	rs6764908	0	53583468	T	C
3	rs2109182	0	53583724	C	T
3	rs17053169	0	53584497	G	A
3	rs3821846	0	53585307	A	G
3	rs3774441	0	53586144	C	T
3	rs3774442	0	53587059	A	C
3	rs3774443	0	53587089	C	T
3	rs3821847	0	53587277	G	A
3	rs991818	0	53587519	C	T
3	rs67495732	0	53587939	A	G
3	rs138448479	0	53588147	C	T
3	rs6445585	0	53588759	C	T
3	rs117865218	0	53589240	G	A
3	rs3774445	0	53589420	C	T
3	rs3774446	0	53589468	T	G
3	rs9311505	0	53589893	C	T
3	rs62251869	0	53590303	G	A
3	rs9814480	0	53590465	C	T
3	rs62251870	0	53590478	G	A
3	rs147439080	0	53590847	A	G
3	rs7642214	0	53591051	G	A
3	rs117992730	0	53591098	A	T
3	rs7634679	0	53591109	T	C
3	rs140700373	0	53591295	G	A
3	rs2359453	0	53592864	G	A
3	rs6445587	0	53593218	C	T
3	rs1074235	0	53593234	T	G
3	rs117061624	0	53593408	G	A
3	rs1003557	0	53593787	T	C
3	rs56021416	0	53594413	A	C
3	rs62251903	0	53594431	A	C
3	rs74381552	0	53594734	A	G
3	rs117737336	0	53594817	G	C
3	rs62251904	0	53594974	A	T
3	rs1003556	0	53595244	A	G
3	rs3774447	0	53595712	T	C
3	rs13100574	0	53596184	A	G
3	rs10049492	0	53596532	A	G
3	rs75840374	0	53596606	G	A
3	rs62251905	0	53597022	G	A
3	rs118127689	0	53597293	G	A
3	rs807191	0	53597491	A	C
3	rs78616281	0	53597966	T	G
3	rs807190	0	53598080	C	T
3	rs807189	0	53599780	T	C
3	rs11715993	0	53599972	T	C
3	rs17053186	0	53600137	C	T
3	rs7612148	0	53600270	G	C
```
