## Supplementary material for "Characterization of shared and ancestry-specific signals driving complex traits using multi-ancestry fine-mapping": susiex_nc3.cs80.cs

```
CS_ID	SNP	BP	REF_ALLELE	ALT_ALLELE	REF_FRQ	BETA	SE	-LOG10P	CS_PIP	OVRL_PIP
1	rs731831	52536514	A,A	G,G	0.636183,0.576389	-0.0289022,-0.0263435	0.00410967,0.00865091	11.6935,2.63349	0.756748	0.756748
1	rs35976524	52700477	A,A	G,G	0.641153,0.574405	-0.0279933,-0.0308328	0.00412196,0.00864561	10.954,3.44122	0.114376	0.114376
2	rs9818819	53076755	G,G	T,T	0.664016,0.50496	0.0253877,0.0270848	0.00418592,0.00854977	8.87963,2.81377	0.205832	0.205832
2	rs2581818	53071652	A,A	C,C	0.664016,0.505952	0.0253444,0.0271794	0.00418592,0.00854996	8.8517,2.83021	0.165322	0.165322
2	rs2581806	53063360	G,G	A,A	0.66501,0.50496	0.0252715,0.0275288	0.00418899,0.00854977	8.7929,2.89188	0.133892	0.133892
2	rs7613013	53077806	G,G	A,A	0.664016,0.50496	0.025253,0.0271318	0.00418592,0.00854977	8.7929,2.82199	0.107789	0.107789
2	rs7617501	53083843	C,C	T,T	0.664016,0.503968	0.0251616,0.026933	0.00418592,0.00854962	8.73431,2.78739	0.0664965	0.0664965
2	rs7647960	53083803	G,G	C,C	0.664016,0.503968	0.0251616,0.026886	0.00418592,0.00854962	8.73431,2.77923	0.0649809	0.0649809
2	rs2581809	53089683	C,C	G,G	0.663022,0.50496	0.0246871,0.0268865	0.00418287,0.00854977	8.44459,2.77923	0.0583692	0.0583692
```
