## Supplementary material for "Characterization of shared and ancestry-specific signals driving complex traits using multi-ancestry fine-mapping": susiex_nc3.cs80.snp

```
BP	SNP	PIP(CS1)	LogBF(CS1,Pop1)	LogBF(CS1,Pop2)	PIP(CS2)	LogBF(CS2,Pop1)	LogBF(CS2,Pop2)
51789814	rs79325640	1.52922e-21	-3.2491e-10	-1.51585	1.03711e-99	-3.2491e-10	-1.49079
51790029	rs34789050	3.16631e-21	-0.788044	-3.69517e-10	9.87389e-100	-1.53991	-3.69517e-10
51790250	rs1846085	1.50923e-20	1.62758	-0.854	9.74365e-99	1.48702	-0.737624
51790343	rs35217875	3.29982e-21	-1.54484	0.798097	2.36943e-99	-2.12547	1.46089
51791184	rs76330993	2.34668e-19	-3.2491e-10	3.51756	8.2931e-97	-3.2491e-10	5.19337
51791676	rs111446776	2.99794e-20	1.4599	-3.69517e-10	2.32603e-99	-0.683057	-3.69517e-10
51792951	rs75061884	8.68415e-22	-2.0817	-3.69517e-10	5.12725e-100	-2.19524	-3.69517e-10
51797114	rs62259687	2.82212e-20	1.39946	-3.69517e-10	1.31172e-99	-1.25588	-3.69517e-10
51797255	rs73080676	1.14797e-21	-1.80261	-3.69517e-10	6.18238e-100	-2.0081	-3.69517e-10
51798507	rs75915317	1.55492e-21	-3.2491e-10	-1.49918	9.99514e-100	-3.2491e-10	-1.52771
51801048	rs142940455	5.32676e-21	-0.267868	-3.69517e-10	7.07236e-100	-1.87361	-3.69517e-10
51801308	rs115262152	1.00946e-21	-1.93119	-3.69517e-10	5.67851e-100	-2.09312	-3.69517e-10
51802028	rs142459633	1.7173e-21	-3.2491e-10	-1.39986	1.00429e-99	-3.2491e-10	-1.52294
51802431	rs58616022	1.28715e-20	1.25763	-0.643231	8.58533e-99	1.12407	-0.501241
51802912	rs12330652	8.14536e-21	1.31214	-1.15531	1.44817e-99	-0.0669992	-1.08992
51803091	rs191931305	2.86625e-21	-3.2491e-10	-0.887607	2.39838e-99	-3.2491e-10	-0.652429
51803178	rs62259688	9.04949e-22	-2.04049	-3.69517e-10	5.06892e-100	-2.20668	-3.69517e-10
51805227	rs73834281	1.33772e-20	1.28886	-0.635921	8.92229e-99	1.1547	-0.493368
51806522	rs937406	1.72546e-22	-2.1723	-1.5254	1.7013e-100	-1.7715	-1.52692
51807783	rs60087403	1.49369e-20	1.35614	-0.592918	9.9823e-99	1.22069	-0.447094
51810881	rs79131006	4.91541e-20	-3.2491e-10	1.95435	6.80142e-98	-3.2491e-10	2.69249
51811751	rs115310313	2.56234e-21	-0.999691	-3.69517e-10	1.19013e-99	-1.35316	-3.69517e-10
51811755	rs56181739	2.07636e-20	1.79325	-0.700659	1.34229e-98	1.64967	-0.579925
51811812	rs114537954	1.73414e-21	-3.2491e-10	-1.3901	1.19514e-99	-3.2491e-10	-1.34896
51811872	rs181792577	7.94605e-22	-2.17052	-3.69517e-10	5.86116e-100	-2.06146	-3.69517e-10
51811944	rs13092298	3.42055e-21	-1.68774	0.976936	2.57329e-99	-2.16375	1.58172
51812691	rs60093028	2.54888e-21	-3.2491e-10	-1.00496	1.91242e-99	-3.2491e-10	-0.878854
51812878	rs76524550	1.99877e-21	-3.2491e-10	-1.24808	1.96072e-99	-3.2491e-10	-0.853913
51812952	rs11130296	3.57242e-21	-1.49336	0.825995	2.31437e-99	-2.20201	1.51392
51813018	rs73080680	1.16996e-21	-1.78364	-3.69517e-10	1.32597e-99	-1.24508	-3.69517e-10
51814805	rs115176811	3.47938e-21	-0.693756	-3.69517e-10	2.1083e-99	-0.781343	-3.69517e-10
51815687	rs1476290	1.64821e-20	1.5531	-0.691433	1.05929e-98	1.41392	-0.580959
51816109	rs73080682	7.64118e-22	-2.20964	-3.69517e-10	5.38037e-100	-2.14705	-3.69517e-10
51816708	rs75757400	2.14113e-20	1.96502	-0.84171	1.30574e-98	1.81837	-0.776233
51816859	rs12493496	1.68879e-20	1.59624	-0.710248	1.08776e-98	1.45626	-0.596779
51817323	rs1605066	1.64584e-20	1.58413	-0.723905	1.05935e-98	1.44437	-0.611356
51817952	rs1605067	1.59105e-20	1.52353	-0.697166	1.02708e-98	1.38491	-0.582822
51818924	rs150944138	1.65307e-21	-1.43798	-3.69517e-10	1.05058e-99	-1.47788	-3.69517e-10
51821106	rs149443527	3.00003e-21	-0.841987	-3.69517e-10	3.10668e-99	-0.393669	-3.69517e-10
51821181	rs113896921	4.61513e-21	-1.44772	1.03645	2.88777e-99	-2.19704	1.7303
51821373	rs62259689	5.49583e-22	-2.09913	-0.440073	9.25881e-100	-1.19485	-0.409385
51823674	rs73834757	2.40209e-21	-3.2491e-10	-1.06427	1.82447e-99	-3.2491e-10	-0.925933
51827484	rs144523741	1.6962e-21	-3.2491e-10	-1.41222	1.02947e-99	-3.2491e-10	-1.49818
51827754	rs117370110	1.53765e-21	-3.2491e-10	-1.51035	1.03083e-99	-3.2491e-10	-1.49686
51827942	rs73080683	2.19722e-20	1.14917	-3.69517e-10	5.01711e-100	-2.21695	-3.69517e-10
51828635	rs140642246	9.24328e-22	-2.0193	-3.69517e-10	5.1083e-100	-2.19894	-3.69517e-10
51828827	rs56955582	6.0092e-19	-3.2491e-10	4.45785	1.87857e-96	-3.2491e-10	6.01105
51829367	rs144190327	1.05872e-20	-3.2491e-10	0.419032	5.86924e-99	-3.2491e-10	0.242503
51830296	rs61111112	1.87923e-21	-3.2491e-10	-1.30975	1.32263e-99	-3.2491e-10	-1.2476
51830565	rs115946466	1.37474e-21	-1.62234	-3.69517e-10	5.0539e-100	-2.20965	-3.69517e-10
51832934	rs118062056	2.13295e-21	-3.2491e-10	-1.1831	1.6852e-99	-3.2491e-10	-1.00534
51832957	rs73834758	2.47141e-21	-3.2491e-10	-1.03582	1.81519e-99	-3.2491e-10	-0.931033
51833588	rs73834759	2.39801e-21	-3.2491e-10	-1.06597	1.85522e-99	-3.2491e-10	-0.909219
51834238	rs74776103	6.12212e-20	2.17388	-3.69517e-10	5.34162e-99	0.148307	-3.69517e-10
51834543	rs150530408	8.89592e-22	-2.0576	-3.69517e-10	5.05873e-100	-2.20869	-3.69517e-10
51836452	rs57173447	1.52521e-21	-0.327679	-1.1908	8.99053e-100	-0.600334	-1.0333
51836494	rs141014533	7.60229e-22	-2.21475	-3.69517e-10	5.12043e-100	-2.19657	-3.69517e-10
51837465	rs185829137	3.48615e-21	-3.2491e-10	-0.691812	6.27492e-99	-3.2491e-10	0.309338
51837522	rs147015636	1.51752e-21	-3.2491e-10	-1.52353	1.02521e-99	-3.2491e-10	-1.50233
51837591	rs62259691	1.60693e-21	-1.46628	-3.69517e-10	1.28268e-99	-1.27827	-3.69517e-10
51837850	rs9836804	2.76493e-22	-2.16629	-1.05989	1.58901e-100	-2.11133	-1.25536
51838097	rs116808308	1.86045e-21	-1.31979	-3.69517e-10	5.73959e-100	-2.08242	-3.69517e-10
51839619	rs1505404	2.60047e-22	-2.15332	-1.13419	1.52844e-100	-2.12825	-1.27731
51839751	rs78099181	8.19261e-22	-2.13996	-3.69517e-10	4.1966e-99	-0.0929486	-3.69517e-10
51840034	rs117149725	1.56626e-21	-3.2491e-10	-1.49192	1.47677e-99	-3.2491e-10	-1.13736
51841407	rs111787032	5.76679e-21	-0.188496	-3.69517e-10	6.38343e-100	-1.9761	-3.69517e-10
51844161	rs146992817	1.56886e-21	-3.2491e-10	-1.49026	1.48481e-99	-3.2491e-10	-1.13193
51844271	rs61257131	4.2921e-22	-2.1	-0.686415	3.40045e-100	-2.21694	-0.388964
51844394	rs116863900	1.61798e-21	-3.2491e-10	-1.45943	1.01485e-99	-3.2491e-10	-1.51248
51845410	rs71297377	7.64212e-22	-2.20952	-3.69517e-10	5.57771e-100	-2.11103	-3.69517e-10
51846359	rs55886133	5.56282e-22	-1.6729	-0.854191	3.25659e-100	-2.06345	-0.58568
51846733	rs7634751	1.15138e-20	-0.210579	0.713516	1.15431e-97	1.39165	1.8298
51847030	rs116920931	1.57237e-21	-3.2491e-10	-1.48803	1.49551e-99	-3.2491e-10	-1.12476
51847709	rs62259692	9.52666e-21	0.313484	-3.69517e-10	7.56193e-100	-1.80668	-3.69517e-10
51848066	rs141688425	1.91945e-20	-3.2491e-10	1.01401	4.74844e-98	-3.2491e-10	2.33318
51848716	rs73834762	2.65673e-22	-2.17965	-1.08645	1.8271e-100	-1.99626	-1.23082
51849312	rs140224316	2.7006e-21	-3.2491e-10	-0.947137	1.27911e-99	-3.2491e-10	-1.28105
51849330	rs73834763	3.47271e-22	-2.2019	-0.796366	4.0034e-100	-1.92515	-0.517511
51849876	rs6809548	2.45979e-22	-2.17884	-1.16429	2.09457e-100	-1.78926	-1.3012
51850334	rs75633903	3.59001e-22	-2.20681	-0.758234	4.28916e-100	-1.90094	-0.47278
51850335	rs75585027	3.5863e-22	-2.20784	-0.758234	4.31475e-100	-1.89499	-0.47278
51850448	rs549169380	1.57831e-21	-3.2491e-10	-1.48426	1.51329e-99	-3.2491e-10	-1.11294
51850642	rs9857964	2.41247e-22	-2.1832	-1.17935	2.10156e-100	-1.77407	-1.31305
51851442	rs9863019	1.51972e-21	-3.2491e-10	-1.52209	1.28975e-99	-3.2491e-10	-1.27277
51851572	rs28451928	3.41462e-22	-2.20023	-0.814896	3.88947e-100	-1.93222	-0.539309
51852154	rs6798914	3.42531e-22	-2.20832	-0.803686	3.32143e-100	-2.10329	-0.526118
51853862	rs6795953	3.33516e-22	-2.19855	-0.84012	3.85285e-100	-1.93895	-0.542047
51853915	rs74416905	1.67476e-21	-1.42494	-3.69517e-10	9.0912e-100	-1.6225	-3.69517e-10
51853956	rs9822619	1.52045e-21	-3.2491e-10	-1.52161	1.29384e-99	-3.2491e-10	-1.26961
51854377	rs55777008	8.37524e-22	-2.11792	-3.69517e-10	5.82026e-100	-2.06846	-3.69517e-10
51854767	rs73834764	3.48008e-22	-2.19733	-0.798807	3.71138e-100	-1.94359	-0.57481
51854970	rs6768073	2.38573e-22	-2.17912	-1.19457	2.04729e-100	-1.78832	-1.32497
51855099	rs139890847	1.51971e-21	-1.52209	-3.69517e-10	5.0422e-100	-2.21196	-3.69517e-10
51855116	rs12631654	2.38203e-22	-2.17819	-1.19705	2.03705e-100	-1.7914	-1.32691
51855143	rs9828077	2.38203e-22	-2.17819	-1.19705	2.03705e-100	-1.7914	-1.32691
51855189	rs369300189	1.57892e-21	-3.2491e-10	-1.48387	1.5151e-99	-3.2491e-10	-1.11174
51855231	rs12639594	1.57363e-21	-3.2491e-10	-1.48723	1.49931e-99	-3.2491e-10	-1.12222
51855734	rs55804132	3.38126e-22	-2.19579	-0.829154	3.76026e-100	-1.94921	-0.556112
51856126	rs9880623	1.52347e-21	-3.2491e-10	-1.51962	1.30957e-99	-3.2491e-10	-1.25753
51856145	rs9880631	1.52499e-21	-3.2491e-10	-1.51862	1.31691e-99	-3.2491e-10	-1.25194
51856311	rs151195721	1.60022e-21	-3.2491e-10	-1.47047	1.57599e-99	-3.2491e-10	-1.07234
51857817	rs73834765	3.74277e-22	-2.14008	-0.783292	3.30475e-100	-2.13229	-0.502155
51857851	rs145507612	2.29518e-21	-1.1098	-3.69517e-10	4.80506e-99	0.0424473	-3.69517e-10
51858026	rs56204016	2.42075e-22	-2.15442	-1.2047	1.69836e-100	-1.96729	-1.33286
51858325	rs147120413	1.86422e-21	-3.2491e-10	-1.31777	1.04697e-99	-3.2491e-10	-1.48132
51858544	rs150626558	1.61536e-21	-3.2491e-10	-1.46105	1.49791e-99	-3.2491e-10	-1.12315
51858762	rs55894445	3.55503e-22	-2.14133	-0.833505	3.11925e-100	-2.13097	-0.561245
51858914	rs60818362	3.35126e-22	-2.05271	-0.981155	2.46542e-100	-2.1904	-0.737042
51859300	rs9877178	1.5282e-21	-3.2491e-10	-1.51652	1.33154e-99	-3.2491e-10	-1.24089
51859320	rs61011489	1.5282e-21	-3.2491e-10	-1.51652	1.33154e-99	-3.2491e-10	-1.24089
51859830	rs6782139	3.74197e-22	-2.13589	-0.787696	3.27366e-100	-2.13657	-0.507326
51859852	rs146512615	5.04684e-21	-0.321848	-3.69517e-10	8.02493e-100	-1.74725	-3.69517e-10
51860817	rs12639503	2.37949e-22	-2.14772	-1.22859	1.64599e-100	-1.98016	-1.35131
51861765	rs151144105	1.87218e-21	-3.2491e-10	-1.31351	1.40629e-99	-3.2491e-10	-1.18627
51861947	rs6802583	2.37197e-22	-2.15325	-1.22622	1.66649e-100	-1.9696	-1.34949
51862065	rs6802680	3.57041e-22	-2.13236	-0.838153	3.07427e-100	-2.14001	-0.566729
51862276	rs6798175	2.34389e-22	-2.15123	-1.24015	1.68109e-100	-1.97354	-1.33683
51862458	rs6805941	2.39024e-22	-2.14772	-1.22408	1.6517e-100	-1.98016	-1.34784
51862761	rs76998544	3.5415e-22	-2.13236	-0.846284	3.04489e-100	-2.14001	-0.576333
51863322	rs75800791	8.97226e-22	-2.04906	-3.69517e-10	1.14394e-99	-1.39274	-3.69517e-10
51863926	rs6795223	3.465e-22	-2.14985	-0.850636	3.0863e-100	-2.12136	-0.581476
51864849	rs9866552	2.32601e-22	-2.16131	-1.23773	1.67966e-100	-1.95291	-1.35831
51866241	rs117675214	1.60398e-21	-3.2491e-10	-1.46812	1.58638e-99	-3.2491e-10	-1.06577
51866282	rs6763197	3.51247e-22	-2.14872	-0.838153	3.12798e-100	-2.12269	-0.566729
51867010	rs6805324	2.36307e-22	-2.15465	-1.22859	1.66807e-100	-1.96683	-1.35131
51867962	rs9840747	1.73066e-21	-3.2491e-10	-1.39211	1.67866e-99	-3.2491e-10	-1.00922
51868324	rs55891323	4.80345e-20	3.16651	-1.2352	8.64061e-95	10.8894	-1.04981
51869502	rs9826967	2.39043e-22	-2.15242	-1.2193	1.67266e-100	-1.97123	-1.34416
51869922	rs28481670	2.4107e-22	-2.14158	-1.2217	1.63667e-100	-1.99114	-1.34601
51870221	rs9869265	2.42978e-22	-2.14772	-1.20767	1.67278e-100	-1.98016	-1.33516
51870574	rs77655826	2.12068e-21	-3.2491e-10	-1.18887	1.50039e-99	-3.2491e-10	-1.1215
51870783	rs76611549	1.19965e-21	-1.75858	-3.69517e-10	1.59612e-99	-1.05965	-3.69517e-10
51870950	rs139219644	1.60304e-21	-3.2491e-10	-1.46871	1.58377e-99	-3.2491e-10	-1.06741
51871068	rs73834766	3.72482e-22	-2.14656	-0.781616	3.33483e-100	-2.1252	-0.500189
51871154	rs6762083	2.45932e-22	-2.14525	-1.19806	1.67774e-100	-1.98467	-1.32769
51871405	rs6762371	2.45449e-22	-2.14525	-1.20003	1.67517e-100	-1.98467	-1.32922
51871763	rs144319860	3.72613e-22	-2.14886	-0.778968	3.15608e-100	-2.12253	-0.557944
51871802	rs145315961	1.602e-21	-3.2491e-10	-1.46936	1.58092e-99	-3.2491e-10	-1.06921
51872769	rs73834767	3.84053e-22	-2.1419	-0.755691	3.42e-100	-2.13036	-0.469804
51873030	rs113995559	3.66852e-22	-2.0515	-0.891904	2.74161e-100	-2.19088	-0.630379
51874275	rs9853511	2.51212e-22	-2.14158	-1.18049	1.68999e-100	-1.99114	-1.31395
51874331	rs9815475	1.53204e-21	-3.2491e-10	-1.51401	1.34781e-99	-3.2491e-10	-1.22874
51874679	rs16943	5.36093e-20	0.166413	1.8747	1.71702e-96	2.94432	2.9768
51874861	rs73834768	3.83738e-22	-2.05647	-0.841939	2.91464e-100	-2.18886	-0.5712
51875365	rs56379949	5.22899e-20	2.01619	-3.69517e-10	1.58385e-88	24.2611	-3.69517e-10
51875505	rs56054335	2.69134e-22	-2.13712	-1.11603	1.55191e-100	-2.13533	-1.25499
51875690	rs59578159	4.29935e-22	-2.14304	-0.641695	3.91044e-100	-2.12913	-0.337031
51875778	rs9859656	1.52834e-21	-3.2491e-10	-1.51643	1.33216e-99	-3.2491e-10	-1.24042
51876165	rs57269235	4.33949e-22	-2.14304	-0.632403	3.95277e-100	-2.12913	-0.326263
51876204	rs56998832	4.32931e-22	-2.14538	-0.632403	3.96305e-100	-2.12653	-0.326263
51876208	rs56285190	4.34739e-22	-2.14422	-0.629406	3.97166e-100	-2.12783	-0.322791
51876612	rs188696261	1.59497e-21	-3.2491e-10	-1.47376	1.56131e-99	-3.2491e-10	-1.08169
51877392	rs7632944	1.5306e-21	-3.2491e-10	-1.51495	1.34184e-99	-3.2491e-10	-1.23318
51877988	rs190322592	2.78051e-21	-0.917977	-3.69517e-10	1.6537e-99	-1.02421	-3.69517e-10
51878309	rs59215394	3.83493e-22	-2.16554	-0.733503	3.34143e-100	-2.17955	-0.443857
51878811	rs9840833	5.01912e-22	-2.08637	-0.543568	8.33622e-100	-0.953629	-0.755568
51878863	rs76966360	2.09553e-21	-3.2491e-10	-1.2008	1.58396e-99	-3.2491e-10	-1.06729
51879279	rs7639080	5.10853e-22	-2.08637	-0.525911	8.4677e-100	-0.953629	-0.739919
51879312	rs73838706	4.39975e-22	-2.14308	-0.618573	4.01675e-100	-2.12908	-0.310251
51879579	rs137942121	1.591e-21	-3.2491e-10	-1.47625	1.55007e-99	-3.2491e-10	-1.08892
51879687	rs9846102	2.86221e-22	-2.05266	-1.13894	4.20589e-100	-1.23814	-1.15518
51880554	rs7623760	2.87622e-22	-2.05769	-1.12903	4.19489e-100	-1.25045	-1.14549
51880614	rs7615151	1.09931e-21	-2.07683	0.230908	3.25007e-99	-0.924311	0.575765
51880933	rs118125620	1.58916e-21	-3.2491e-10	-1.4774	1.54485e-99	-3.2491e-10	-1.0923
51881371	rs9856180	2.87308e-22	-2.05769	-1.13012	4.19041e-100	-1.25045	-1.14656
51881578	rs9874046	1.09912e-21	-2.07194	0.225834	3.28021e-99	-0.909528	0.570215
51881919	rs9874547	1.07708e-21	-2.06696	0.200605	3.23869e-99	-0.894663	0.54261
51881925	rs73838708	4.22654e-22	-2.13975	-0.662067	3.80571e-100	-2.13264	-0.360665
51882065	rs9841330	2.94987e-22	-2.04756	-1.11387	4.36414e-100	-1.22574	-1.13064
51882094	rs11712409	9.47119e-22	-1.99494	-3.69517e-10	6.99037e-100	-1.88527	-3.69517e-10
51882456	rs116469219	1.21852e-21	-1.74297	-3.69517e-10	1.63607e-99	-1.03492	-3.69517e-10
51882458	rs78144654	1.08794e-21	-2.07194	0.215611	3.24374e-99	-0.909528	0.559032
51883627	rs77402710	1.76861e-21	-1.37041	-3.69517e-10	8.30832e-100	-1.71255	-3.69517e-10
51883920	rs150819613	4.68188e-22	-2.07842	-0.621073	3.51998e-100	-2.21625	-0.355106
51883928	rs139240291	4.00154e-22	-2.17044	-0.686073	3.32157e-100	-2.20018	-0.429193
51883937	rs149988037	1.59784e-21	-3.2491e-10	-1.47196	1.01064e-99	-3.2491e-10	-1.51664
51884072	rs2311059	6.1012e-20	0.0771874	2.09327	1.20282e-96	2.33742	3.22778
51884719	rs7643551	1.06655e-21	-2.06696	0.19078	3.20405e-99	-0.894663	0.531856
51884963	rs148065906	1.61646e-21	-3.2491e-10	-1.46037	1.62029e-99	-3.2491e-10	-1.04462
51884981	rs114526234	8.75207e-22	-2.07391	-3.69517e-10	1.08136e-99	-1.449	-3.69517e-10
51885261	rs12386376	1.11562e-21	-2.06696	0.235757	3.36567e-99	-0.894663	0.581067
51885382	rs75409314	4.3954e-22	-2.1159	-0.646734	3.79109e-100	-2.15428	-0.342873
51885488	rs114386335	8.00929e-22	-2.16259	-3.69517e-10	5.5639e-100	-2.11351	-3.69517e-10
51885881	rs28821897	4.01898e-22	-2.05266	-0.799503	5.87008e-100	-1.23814	-0.821802
51886717	rs144822329	4.38944e-22	-2.11726	-0.646734	3.79518e-100	-2.1532	-0.342873
51886899	rs116565668	3.75343e-22	-2.18392	-0.736602	3.24789e-100	-2.20432	-0.447478
51886912	rs118031145	1.54478e-21	-3.2491e-10	-1.50573	1.00047e-99	-3.2491e-10	-1.52676
51887302	rs6789601	2.8113e-22	-2.05266	-1.15689	4.13265e-100	-1.23814	-1.17275
51887381	rs117812134	1.92558e-21	-3.2491e-10	-1.28539	1.50098e-99	-3.2491e-10	-1.1211
51888124	rs6446041	1.04584e-21	-2.06696	0.171165	3.13597e-99	-0.894663	0.510378
51888219	rs57407585	4.44435e-22	-2.15522	-0.596339	4.18107e-100	-2.1147	-0.284543
51888609	rs61048512	2.798e-22	-2.04756	-1.16673	4.1441e-100	-1.22574	-1.18238
51888890	rs55668803	2.76787e-22	-2.04239	-1.18273	4.13095e-100	-1.21327	-1.19802
51889043	rs28874597	2.76197e-22	-2.04239	-1.18487	4.12233e-100	-1.21327	-1.20011
51889215	rs150457434	1.60124e-21	-3.2491e-10	-1.46983	1.5788e-99	-3.2491e-10	-1.07056
51889229	rs28854335	1.03051e-21	-2.06696	0.156402	3.08565e-99	-0.894663	0.494205
51889255	rs28799908	1.06146e-21	-2.06696	0.185998	3.18732e-99	-0.894663	0.52662
51889258	rs61015325	4.18626e-22	-2.13735	-0.674037	3.74392e-100	-2.1351	-0.374571
51889751	rs12634957	1.62392e-21	-3.2491e-10	-1.45577	1.64017e-99	-3.2491e-10	-1.03242
51889970	rs147241523	4.33152e-22	-2.13975	-0.637532	3.91558e-100	-2.13264	-0.332205
51890016	rs56662100	4.49069e-22	-2.15096	-0.590226	4.18836e-100	-2.12002	-0.277482
51890135	rs2102297	1.09894e-21	-2.06696	0.220696	3.31068e-99	-0.894663	0.564594
51890582	rs58932899	1.02546e-21	-2.0619	0.146423	3.09806e-99	-0.879715	0.483269
51890742	rs147474132	7.58628e-22	-2.21685	-3.69517e-10	1.37092e-99	-1.21174	-3.69517e-10
51890819	rs9856660	1.02546e-21	-2.0619	0.146423	3.09806e-99	-0.879715	0.483269
51890884	rs9876690	1.02546e-21	-2.0619	0.146423	3.09806e-99	-0.879715	0.483269
51891004	rs56183865	4.29429e-22	-2.05424	-0.731667	3.31453e-100	-2.18978	-0.441713
51891006	rs9880628	1.02063e-21	-2.0619	0.141708	3.08209e-99	-0.879715	0.478101
51891483	rs146763840	2.1901e-21	-1.15666	-3.69517e-10	9.82563e-100	-1.54481	-3.69517e-10
51891484	rs75890092	8.79345e-22	-2.06919	-3.69517e-10	1.09319e-99	-1.43813	-3.69517e-10
51891963	rs145256356	1.50654e-20	-3.2491e-10	0.771791	6.09475e-99	-3.2491e-10	0.280206
51893880	rs28776255	2.60084e-22	-2.04756	-1.2398	3.85861e-100	-1.22574	-1.25376
51894607	rs9839703	2.62805e-22	-2.04756	-1.22939	3.898e-100	-1.22574	-1.2436
51894846	rs73838710	4.5661e-22	-2.00428	-0.720256	3.30659e-100	-2.2055	-0.428391
51895260	rs2007607	4.25952e-22	-2.18189	-0.612151	3.71168e-100	-2.2155	-0.302821
51895693	rs114750576	2.84091e-21	-0.896486	-3.69517e-10	9.87235e-100	-1.54007	-3.69517e-10
51895850	rs986539	4.42834e-22	-2.1811	-0.574077	4.47071e-100	-2.07342	-0.258843
51896044	rs117290822	1.71093e-21	-3.2491e-10	-1.40357	1.85932e-99	-3.2491e-10	-0.907011
51896219	rs148671087	3.58184e-21	-0.664735	-3.69517e-10	5.16079e-99	0.113867	-3.69517e-10
51897361	rs143988582	5.08825e-21	-0.313677	-3.69517e-10	7.90302e-99	0.540023	-3.69517e-10
51898991	rs11719470	7.76529e-21	-1.84235	1.9514	1.56158e-96	2.75092	3.07531
51899055	rs62259718	1.18551e-21	-1.77043	-3.69517e-10	1.00477e-99	-1.52246	-3.69517e-10
51899242	rs975258	2.68667e-22	-2.0318	-1.2231	4.07245e-100	-1.18811	-1.23746
51899268	rs9875459	1.02221e-21	-2.0408	0.122162	3.20536e-99	-0.819069	0.456671
51899948	rs6781310	2.71423e-22	-2.04239	-1.2023	4.05269e-100	-1.21327	-1.21715
51900231	rs4295162	1.13349e-21	-2.0408	0.225492	3.58943e-99	-0.819069	0.56984
51900299	rs74501781	2.24599e-21	-3.2491e-10	-1.13146	1.24948e-99	-3.2491e-10	-1.3045
51900430	rs143860999	4.56192e-21	-3.2491e-10	-0.422868	4.33731e-99	-3.2491e-10	-0.059968
51900781	rs73838712	2.82194e-22	-2.04239	-1.16338	4.20984e-100	-1.21327	-1.17911
51901429	rs56222927	4.64168e-22	-2.01157	-0.696547	3.40527e-100	-2.20373	-0.400757
51901492	rs57184058	4.53268e-22	-2.1207	-0.611179	3.96584e-100	-2.15039	-0.301696
51901707	rs6803994	2.81113e-22	-2.0318	-1.17781	4.25666e-100	-1.18811	-1.19322
51901880	rs6765123	2.80263e-22	-2.03713	-1.17551	4.21275e-100	-1.20073	-1.19096
51902308	rs74851888	4.4607e-22	-2.1226	-0.625294	3.9078e-100	-2.1488	-0.31803
51902322	rs185679327	1.72798e-21	-1.39366	-3.69517e-10	6.10452e-100	-2.02078	-3.69517e-10
51902612	rs4687780	3.29128e-22	-2.00934	-1.04258	5.11933e-100	-1.13603	-1.06075
51903695	rs76598109	3.03323e-21	-3.2491e-10	-0.830982	2.39509e-99	-3.2491e-10	-0.653801
51903914	rs4280629	1.3071e-21	-1.9897	0.316897	4.5411e-99	-0.683763	0.669711
51904546	rs13079734	7.67819e-22	-2.08023	-0.124583	1.65368e-98	0.572761	0.705602
51905010	rs9831886	1.31333e-21	-1.9897	0.321655	4.56474e-99	-0.683763	0.674903
51906525	rs2089224	4.91889e-22	-1.97852	-0.671593	3.48164e-100	-2.21057	-0.37173
51907156	rs4687602	1.31333e-21	-1.9897	0.321655	4.56474e-99	-0.683763	0.674903
51907297	rs55983531	1.22979e-21	-1.73377	-3.69517e-10	9.68952e-100	-1.55876	-3.69517e-10
51907736	rs7635409	6.31373e-22	-1.9897	-0.410772	1.22875e-99	-0.683763	-0.637461
51909030	rs1983106	4.42984e-22	-2.10023	-0.654604	3.7143e-100	-2.16562	-0.352002
51909240	rs1857800	4.67684e-22	-2.14653	-0.554042	4.34414e-100	-2.12523	-0.235749
51910302	rs7644969	4.59181e-22	-2.16715	-0.551771	4.47626e-100	-2.09789	-0.233134
51910366	rs7629080	3.11086e-22	-1.9683	-1.14	5.08527e-100	-1.04723	-1.15623
51910539	rs7627992	4.61421e-22	-2.14319	-0.570868	4.24483e-100	-2.12896	-0.255143
51910870	rs12637540	1.62196e-21	-3.2491e-10	-1.45698	1.5001e-99	-3.2491e-10	-1.12169
51911261	rs112886560	3.11266e-22	-1.9557	-1.15201	5.16405e-100	-1.0201	-1.16798
51911320	rs145676275	7.53487e-21	-3.2491e-10	0.0789305	3.66028e-99	-3.2491e-10	-0.229682
51911963	rs80089117	8.60133e-22	-2.15806	0.0667782	2.3804e-99	-1.09455	0.434598
51912367	rs564526	8.50892e-22	-2.05357	-0.0485142	2.39952e-99	-0.958414	0.306461
51912388	rs12107319	7.60597e-22	-2.21426	-3.69517e-10	7.46684e-100	-1.81934	-3.69517e-10
51913250	rs117453720	1.65746e-21	-3.2491e-10	-1.43532	1.71247e-99	-3.2491e-10	-0.989288
51913269	rs68187058	4.54446e-22	-2.10772	-0.621571	9.51626e-100	-1.08651	-0.490297
51913353	rs1847679	1.60685e-21	-3.2491e-10	-1.46633	1.58192e-99	-3.2491e-10	-1.06858
51913461	rs28764797	2.43163e-22	-1.83017	-1.52446	7.76555e-100	-0.25234	-1.52777
51913953	rs58929916	4.75559e-21	-3.2491e-10	-0.381291	3.51621e-99	-3.2491e-10	-0.269837
51914106	rs1468019	1.69188e-22	-2.19091	-1.52644	1.60231e-100	-1.98792	-1.37044
51914265	rs148793665	1.59887e-21	-3.2491e-10	-1.47131	1.56784e-99	-3.2491e-10	-1.07753
51914437	rs190763163	1.59696e-21	-3.2491e-10	-1.47251	1.56252e-99	-3.2491e-10	-1.08092
51914475	rs1827739	1.69893e-22	-2.18546	-1.52773	1.6886e-100	-1.97227	-1.33364
51914610	rs74617711	4.881e-21	-3.2491e-10	-0.35526	3.59333e-99	-3.2491e-10	-0.248142
51915413	rs1394812	1.79879e-22	-2.13025	-1.52583	1.50809e-100	-2.06438	-1.35459
51915556	rs56298442	8.16974e-22	-2.14276	-3.69517e-10	5.55781e-100	-2.1146	-3.69517e-10
51915619	rs4387956	7.2162e-22	-1.71515	-0.551715	1.49649e-99	-0.135404	-0.988694
51915752	rs7639477	7.17429e-22	-1.70412	-0.568568	1.51138e-99	-0.113001	-1.0012
51915788	rs58800810	4.38065e-21	-3.2491e-10	-0.463415	3.20906e-99	-3.2491e-10	-0.361245
51915856	rs56274325	8.16974e-22	-2.14276	-3.69517e-10	5.55781e-100	-2.1146	-3.69517e-10
51916064	rs73082708	1.05806e-21	-1.88417	-3.69517e-10	2.56653e-99	-0.584669	-3.69517e-10
51916185	rs4522758	1.80191e-22	-2.13025	-1.5241	1.48793e-100	-2.06438	-1.36804
51916311	rs4687603	7.03436e-22	-1.6817	-0.61069	1.53281e-99	-0.0678296	-1.03229
51916374	rs4687783	6.7551e-22	-1.6817	-0.651198	1.48803e-99	-0.0678296	-1.06194
51916433	rs2089226	1.74789e-22	-2.157	-1.52779	1.46723e-100	-2.02521	-1.42122
51917015	rs1605070	6.92857e-22	-1.6817	-0.625842	1.51586e-99	-0.0678296	-1.04341
51917343	rs147001882	4.52856e-21	-0.430207	-3.69517e-10	6.86626e-99	0.399398	-3.69517e-10
51917610	rs9840336	1.80674e-22	-2.13025	-1.52142	1.46596e-100	-2.06438	-1.38292
51918228	rs1587922	7.02867e-22	-1.5748	-0.718402	1.76259e-99	0.141498	-1.10194
51919734	rs62259725	3.5547e-22	-2.21005	-0.76487	1.80793e-100	-2.09632	-1.14131
51919737	rs78309788	1.16469e-21	-1.78816	-3.69517e-10	3.94315e-99	-0.155243	-3.69517e-10
51920002	rs1605069	7.48979e-22	-1.64085	-0.588803	2.33478e-99	0.336862	-1.01616
51920065	rs1605068	7.44223e-22	-1.6054	-0.630628	2.43813e-99	0.410923	-1.04691
51921338	rs144200291	1.0645e-21	-1.87811	-3.69517e-10	1.63934e-98	1.26966	-3.69517e-10
51921985	rs149160569	2.47436e-21	-1.03463	-3.69517e-10	3.2614e-99	-0.345067	-3.69517e-10
51922254	rs187403872	1.60057e-21	-3.2491e-10	-1.47025	1.63202e-99	-3.2491e-10	-1.0374
51925091	rs78283733	2.28622e-20	-3.2491e-10	1.18887	2.09865e-98	-3.2491e-10	1.51666
51925092	rs75232632	2.26547e-20	-3.2491e-10	1.17976	2.07849e-98	-3.2491e-10	1.507
51925225	rs138399093	2.06328e-21	-1.21631	-3.69517e-10	5.30245e-100	-2.16164	-3.69517e-10
51926350	rs146378223	1.01265e-21	-1.92804	-3.69517e-10	2.24762e-99	-0.717349	-3.69517e-10
51926817	rs73082723	2.73319e-22	-1.82273	-1.41499	1.17163e-100	-2.15875	-1.51265
51926907	rs73082724	3.55152e-21	-0.673234	-3.69517e-10	5.80628e-100	-2.07087	-3.69517e-10
51927415	rs68104497	9.60277e-22	-1.98114	-3.69517e-10	6.58107e-100	-1.94561	-3.69517e-10
51927598	rs4234645	2.8582e-22	-1.97594	-1.21706	7.62154e-100	-0.694093	-1.10474
51928928	rs142254753	1.61386e-20	-3.2491e-10	0.840603	1.46154e-98	-3.2491e-10	1.15485
51929183	rs11927897	8.83394e-22	-2.06459	-3.69517e-10	8.44956e-100	-1.69569	-3.69517e-10
51929751	rs74901757	1.54191e-21	-3.2491e-10	-1.50759	1.00869e-99	-3.2491e-10	-1.51857
51930349	rs57754217	1.06978e-21	-1.74	-0.133163	3.80649e-99	0.223463	-0.413977
51930850	rs57859638	1.11258e-21	-1.74164	-0.0922943	3.44236e-99	0.0863583	-0.377423
51931146	rs113180132	7.11074e-22	-1.7241	-0.557487	2.36999e-99	0.124767	-0.789102
51931347	rs144370453	1.59882e-21	-3.2491e-10	-1.47134	1.37906e-99	-3.2491e-10	-1.20582
51931398	rs62259728	5.52288e-21	-0.231712	-3.69517e-10	9.24374e-100	-1.60586	-3.69517e-10
51931490	rs139963228	1.50724e-21	-1.53033	-3.69517e-10	5.26383e-100	-2.16895	-3.69517e-10
51932002	rs4687786	4.47399e-22	-1.4631	-1.28182	4.60718e-99	1.17667	-1.17628
51932158	rs114011729	1.6827e-21	-1.42021	-3.69517e-10	5.93285e-100	-2.0493	-3.69517e-10
51932467	rs117287034	1.6009e-21	-3.2491e-10	-1.47005	1.38332e-99	-3.2491e-10	-1.20274
51932720	rs7619650	7.1659e-22	-1.59087	-0.682993	2.51223e-99	0.292005	-0.898055
51933178	rs1847677	4.74185e-22	-1.41348	-1.27329	5.21001e-99	1.28107	-1.15771
51933219	rs1847678	4.18698e-22	-1.53793	-1.27329	3.5544e-99	0.898671	-1.15771
51933557	rs182587392	1.55961e-21	-3.2491e-10	-1.49618	1.29321e-99	-3.2491e-10	-1.27009
51934293	rs114424516	8.48912e-22	-2.10441	-3.69517e-10	5.23551e-100	-2.17434	-3.69517e-10
51934892	rs11922262	1.04048e-21	-1.90093	-3.69517e-10	9.98198e-100	-1.52903	-3.69517e-10
51935546	rs181837820	1.61185e-21	-3.2491e-10	-1.46323	1.40552e-99	-3.2491e-10	-1.18682
51935719	rs1948879	4.93089e-22	-1.40263	-1.24505	4.28245e-99	1.0511	-1.1238
51935922	rs6769186	4.34838e-22	-1.51681	-1.25658	3.34844e-99	0.818889	-1.13762
51936193	rs11130298	4.1117e-22	-1.59033	-1.23903	2.87635e-99	0.645921	-1.11662
51936367	rs7373525	3.92074e-22	-1.62327	-1.25365	2.63303e-99	0.575008	-1.1341
51936523	rs115470580	6.72034e-22	-1.71288	-0.625179	1.43932e-99	-0.31504	-0.848008
51936559	rs7373140	3.8787e-22	-1.63405	-1.25365	2.57204e-99	0.551573	-1.1341
51936582	rs183367281	1.62539e-21	-3.2491e-10	-1.45487	1.43231e-99	-3.2491e-10	-1.16793
51936861	rs143173943	2.75998e-21	-3.2491e-10	-0.925387	1.74955e-99	-3.2491e-10	-0.967866
51936949	rs7635125	3.65075e-22	-1.62327	-1.325	2.06757e-99	0.575008	-1.37586
51938807	rs72961907	1.03255e-21	-1.90858	-3.69517e-10	9.86967e-100	-1.54034	-3.69517e-10
51938977	rs188387808	1.59156e-21	-3.2491e-10	-1.4759	1.40176e-99	-3.2491e-10	-1.18949
51939043	rs62259747	3.41105e-21	-0.713592	-3.69517e-10	7.70505e-100	-1.78793	-3.69517e-10
51939076	rs192426754	1.61333e-21	-3.2491e-10	-1.46231	1.42379e-99	-3.2491e-10	-1.1739
51939191	rs146017215	3.00596e-21	-3.2491e-10	-0.840014	1.63513e-99	-3.2491e-10	-1.0355
51940011	rs4292222	1.57552e-21	-3.2491e-10	-1.48603	1.3427e-99	-3.2491e-10	-1.23254
51940344	rs149898158	1.59833e-21	-1.47165	-3.69517e-10	1.98445e-99	-0.841879	-3.69517e-10
51940588	rs2310718	8.11427e-22	-2.14957	-3.69517e-10	6.58121e-100	-1.94559	-3.69517e-10
51941766	rs74794375	3.34936e-21	-3.2491e-10	-0.731843	1.76129e-99	-3.2491e-10	-0.961176
51941785	rs4416372	4.08527e-22	-2.13123	-0.704573	3.334e-100	-1.69917	-0.926464
51942227	rs10433610	7.15119e-22	-1.71115	-0.564771	1.7191e-99	-0.189964	-0.795456
51943333	rs6775482	3.88762e-22	-1.676	-1.20939	3.1252e-99	0.702889	-1.09061
51943640	rs150842066	1.58824e-21	-3.2491e-10	-1.47799	1.35696e-99	-3.2491e-10	-1.22198
51943652	rs6446088	7.3449e-22	-1.74426	-0.504926	1.50319e-99	-0.376477	-0.743153
51944040	rs9311472	4.09434e-22	-1.61239	-1.2212	2.77679e-99	0.598545	-1.10447
51944167	rs11923140	3.73063e-22	-2.17809	-0.74853	2.82418e-100	-1.82764	-0.963945
51944298	rs188521765	1.73074e-21	-1.39206	-3.69517e-10	6.4465e-100	-1.96627	-3.69517e-10
51944670	rs148394423	2.07572e-21	-3.2491e-10	-1.2103	1.14378e-99	-3.2491e-10	-1.39289
51944785	rs150945263	1.59597e-21	-1.47313	-3.69517e-10	5.13436e-100	-2.19385	-3.69517e-10
51944810	rs139541552	1.5865e-21	-1.47908	-3.69517e-10	5.13982e-100	-2.19279	-3.69517e-10
51946119	rs142615948	2.20491e-21	-3.2491e-10	-1.14993	1.3994e-99	-3.2491e-10	-1.19118
51946130	rs6795443	3.19704e-22	-1.8751	-1.20587	1.88383e-99	0.192569	-1.08648
51946422	rs62259748	8.61e-22	-2.09027	-3.69517e-10	5.58046e-100	-2.11054	-3.69517e-10
51947236	rs148918368	1.56879e-21	-3.2491e-10	-1.49031	1.31445e-99	-3.2491e-10	-1.25381
51947255	rs117045562	1.5712e-21	-3.2491e-10	-1.48877	1.3199e-99	-3.2491e-10	-1.24967
51947341	rs56913328	8.04619e-22	-1.86308	-0.294915	1.4118e-99	-0.624354	-0.558
51947510	rs323857	3.03986e-22	-1.8897	-1.24169	1.39353e-99	-0.0667842	-1.1286
51948265	rs184477605	1.63118e-21	-3.2491e-10	-1.45131	1.4436e-99	-3.2491e-10	-1.16008
51948706	rs323856	3.20279e-22	-1.85846	-1.22071	1.93431e-99	0.236421	-1.10389
51949142	rs75732353	6.05806e-22	-1.84045	-0.601361	1.13108e-99	-0.576727	-0.827318
51949148	rs77466226	7.58285e-22	-1.86308	-0.354226	1.33957e-99	-0.624354	-0.610521
51949251	rs76427619	3.91541e-21	-0.575691	-3.69517e-10	5.01977e-100	-2.21642	-3.69517e-10
51949506	rs78743375	1.12425e-21	-1.8235	-3.69517e-10	1.11318e-99	-1.42	-3.69517e-10
51951064	rs6784594	8.03347e-22	-2.15958	-3.69517e-10	6.44775e-100	-1.96608	-3.69517e-10
51951955	rs118048584	1.5854e-21	-3.2491e-10	-1.47978	1.35092e-99	-3.2491e-10	-1.22644
51952072	rs79794890	9.8044e-22	-1.69844	-0.261928	1.63735e-99	-0.505421	-0.528719
51953708	rs4687790	1.52795e-21	-3.2491e-10	-1.51668	1.19161e-99	-3.2491e-10	-1.35192
51953872	rs114734528	8.92063e-22	-2.05483	-3.69517e-10	6.51888e-100	-1.9551	-3.69517e-10
51954606	rs7642024	9.85842e-22	-1.95487	-3.69517e-10	1.40974e-99	-1.18382	-3.69517e-10
51954686	rs147367752	1.21854e-21	-1.74296	-3.69517e-10	5.04042e-100	-2.21232	-3.69517e-10
51954697	rs78772047	4.22771e-21	-3.2491e-10	-0.498951	1.22434e-99	-3.2491e-10	-1.32482
51955123	rs115743135	9.92213e-22	-1.94843	-3.69517e-10	1.42783e-99	-1.17107	-3.69517e-10
51955703	rs116082694	7.87014e-22	-2.18012	-3.69517e-10	5.03477e-100	-2.21344	-3.69517e-10
51955715	rs111632417	2.11202e-20	1.10962	-3.69517e-10	4.7025e-88	25.3493	-3.69517e-10
51955963	rs76199570	1.26953e-21	-2.21591	0.513951	1.45601e-99	-1.81618	0.66466
51956728	rs78087317	2.94435e-21	-0.943085	0.0823611	6.40258e-100	-1.74271	-0.230397
51956741	rs74790061	1.1183e-21	-2.21507	0.386268	7.71784e-100	-1.83002	0.043746
51957509	rs11717362	7.62901e-22	-2.21124	-3.69517e-10	5.15854e-100	-2.18915	-3.69517e-10
51957652	rs186667124	1.74879e-21	-3.2491e-10	-1.38169	1.79047e-99	-3.2491e-10	-0.944745
51957761	rs116161966	1.27344e-21	-2.18624	0.487351	5.83105e-100	-2.19836	0.131746
51957799	rs62259751	4.12433e-21	-0.523706	-3.69517e-10	1.71574e-99	-0.987377	-3.69517e-10
51958020	rs187143396	8.45372e-20	-3.2491e-10	2.49658	2.18094e-97	-3.2491e-10	3.85771
51958200	rs139341669	2.0274e-21	-1.23386	-3.69517e-10	5.01881e-100	-2.21662	-3.69517e-10
51958891	rs118174513	1.54966e-21	-3.2491e-10	-1.50257	1.01838e-99	-3.2491e-10	-1.509
51960669	rs140807387	1.52927e-21	-3.2491e-10	-1.51582	1.08929e-99	-3.2491e-10	-1.4417
51960778	rs11709277	1.3226e-20	-2.19589	2.83746	3.19189e-98	-0.529943	2.46592
51961303	rs28778036	8.42671e-22	-2.11179	-3.69517e-10	5.07471e-100	-2.20554	-3.69517e-10
51961650	rs114347534	9.38579e-22	-2.004	-3.69517e-10	8.05199e-100	-1.74389	-3.69517e-10
51961726	rs112015898	7.63775e-22	-2.21009	-3.69517e-10	1.10994e-99	-1.42292	-3.69517e-10
51962081	rs323881	1.52874e-21	-2.06786	0.551691	9.8151e-100	-1.97554	0.429655
51963559	rs79677159	1.51584e-21	-3.2491e-10	-1.52464	1.01567e-99	-3.2491e-10	-1.51167
51963840	rs78175928	8.84377e-21	-3.2491e-10	0.239102	3.90299e-99	-3.2491e-10	-0.16548
51963904	rs11921171	4.22687e-20	1.80344	-3.69517e-10	3.62396e-99	-0.239655	-3.69517e-10
51965247	rs115904277	1.10546e-21	-1.84035	-3.69517e-10	8.99999e-100	-1.63258	-3.69517e-10
51966504	rs323885	8.50316e-21	-3.2491e-10	0.199827	4.50758e-99	-3.2491e-10	-0.0214611
51966574	rs188126862	2.11558e-21	-3.2491e-10	-1.19128	1.00287e-99	-3.2491e-10	-1.52436
51967050	rs74869207	1.0865e-21	-1.85765	-3.69517e-10	9.20025e-100	-1.61058	-3.69517e-10
51967833	rs114757525	7.99319e-21	-3.2491e-10	0.137979	3.57202e-99	-3.2491e-10	-0.254092
51968015	rs41291740	1.94739e-21	-1.27412	-3.69517e-10	3.67962e-99	-0.224413	-3.69517e-10
51968429	rs323887	8.40399e-21	-3.2491e-10	0.188096	4.45848e-99	-3.2491e-10	-0.0324141
51969119	rs149649418	7.58627e-22	-2.21686	-3.69517e-10	4.48356e-98	2.27578	-3.69517e-10
51970865	rs115655439	8.0656e-21	-3.2491e-10	0.146997	3.6003e-99	-3.2491e-10	-0.246205
51971382	rs323898	8.53879e-21	-3.2491e-10	0.204008	4.52522e-99	-3.2491e-10	-0.0175567
51971998	rs139357193	1.31099e-21	-1.66983	-3.69517e-10	5.4972e-100	-2.12557	-3.69517e-10
51972682	rs80278469	8.31318e-21	-3.2491e-10	0.177231	3.69685e-99	-3.2491e-10	-0.21974
51972835	rs116788287	3.62654e-21	-0.88346	0.231127	1.96265e-99	-0.680445	-0.172481
51972910	rs185833724	2.38567e-21	-1.07113	-3.69517e-10	7.01799e-100	-1.88133	-3.69517e-10
51973964	rs146432768	1.77392e-21	-1.36742	-3.69517e-10	5.19457e-100	-2.18219	-3.69517e-10
51974725	rs114270966	9.93964e-22	-1.94666	-3.69517e-10	8.277e-100	-1.71633	-3.69517e-10
51975577	rs929533	1.50778e-21	-1.65527	0.125296	7.82437e-98	2.74572	0.0868845
51975945	rs141895453	9.18657e-22	-2.02545	-3.69517e-10	5.57983e-100	-2.11065	-3.69517e-10
51975946	rs147030584	9.10076e-22	-2.03484	-3.69517e-10	5.54112e-100	-2.11761	-3.69517e-10
51977419	rs189015907	1.57633e-21	-3.2491e-10	-1.48551	1.00687e-99	-3.2491e-10	-1.52038
51977670	rs144568966	3.11751e-21	-3.2491e-10	-0.803578	2.29778e-99	-3.2491e-10	-0.695281
51978220	rs28547534	7.92378e-22	-2.17333	-3.69517e-10	8.81463e-100	-1.65339	-3.69517e-10
51978327	rs323868	9.23503e-21	-3.2491e-10	0.282393	4.86916e-99	-3.2491e-10	0.0556997
51978640	rs4687792	2.01846e-21	-0.863086	-0.375187	5.10991e-99	0.529969	-0.426009
51979120	rs4986825	1.40717e-21	-1.68669	0.0876624	5.55705e-100	-1.8167	-0.298042
51981021	rs3774344	1.63028e-21	-1.60168	0.14982	6.31956e-100	-1.74242	-0.243735
51981123	rs148322087	4.09064e-21	-0.531909	-3.69517e-10	7.82171e-100	-1.7729	-3.69517e-10
51982251	rs188953	7.55343e-22	-1.74481	-0.476387	1.69795e-100	-2.16811	-1.13227
51983098	rs145559694	8.42142e-22	-2.11242	-3.69517e-10	5.93162e-100	-2.04951	-3.69517e-10
51983539	rs1876052	1.35415e-21	-1.67648	0.0390502	6.36387e-100	-1.63876	-0.340408
51983644	rs76206509	1.54719e-18	-3.2491e-10	5.40359	2.74759e-95	-3.2491e-10	8.69384
51984914	rs323879	1.48794e-21	-1.70506	0.16184	7.14941e-100	-1.83263	-0.0301454
51989018	rs80054596	7.59155e-22	-2.21616	-3.69517e-10	1.4047e-99	-1.1874	-3.69517e-10
51989546	rs79548896	1.56197e-21	-1.469	-0.0256656	6.09848e-100	-1.62511	-0.396657
51990605	rs323871	1.36682e-21	-1.69888	0.0707578	6.42833e-100	-1.82728	-0.141815
51990646	rs73082754	7.70547e-22	-2.20127	-3.69517e-10	1.7069e-99	-0.992543	-3.69517e-10
51990817	rs73082757	1.60281e-21	-1.46885	-3.69517e-10	7.78488e-100	-1.77762	-3.69517e-10
51990930	rs13068631	1.12337e-20	-1.96224	2.44055	1.84236e-97	1.14061	2.54839
51991251	rs1566941	1.47523e-21	-1.54153	-0.0102645	5.79554e-100	-1.68943	-0.383287
51991508	rs2292159	2.73098e-19	-3.2491e-10	3.66922	9.25047e-98	-3.2491e-10	3.00004
51991615	rs11924827	7.62935e-22	-2.21119	-3.69517e-10	8.37948e-100	-1.70402	-3.69517e-10
51992010	rs183938765	1.07844e-21	-1.8651	-3.69517e-10	1.46424e-99	-1.14589	-3.69517e-10
51993231	rs151276928	8.08657e-22	-2.15299	-3.69517e-10	8.01844e-100	-1.74806	-3.69517e-10
51993306	rs140252273	1.94249e-21	-3.2491e-10	-1.27664	1.31436e-99	-3.2491e-10	-1.25387
51993725	rs323873	1.96103e-21	-1.5514	0.284259	8.92725e-100	-1.69814	0.0574452
51993839	rs2271069	1.63063e-21	-1.46171	0.0100614	6.33163e-100	-1.61862	-0.365626
51994587	rs323874	1.53213e-21	-1.65163	0.137674	7.12912e-100	-1.78616	-0.0794597
51998125	rs3755797	1.74213e-21	-1.35647	-0.02903	4.68251e-100	-1.8864	-0.399576
51999370	rs77515618	2.28075e-21	-1.53448	0.418368	7.5453e-100	-1.85882	0.0499351
51999463	rs323877	4.35225e-22	-1.94201	-0.830491	3.01707e-99	0.762615	-1.18555
52005426	rs116919924	1.78422e-18	-3.2491e-10	5.54613	3.46091e-95	-3.2491e-10	8.92465
52006053	rs111772003	1.05193e-21	-1.88998	-3.69517e-10	8.66977e-100	-1.66996	-3.69517e-10
52006405	rs11926611	5.82926e-20	2.1769	-0.0520394	9.02319e-99	0.885277	-0.212702
52008707	rs116944820	1.67391e-21	-1.28505	-0.140395	4.5297e-100	-1.84159	-0.477566
52011029	rs74497331	1.63324e-21	-1.45005	-3.69517e-10	9.52867e-100	-1.5755	-3.69517e-10
52011879	rs411209	2.24963e-21	-1.14866	0.0188143	6.89446e-100	-1.75332	-0.14577
52011912	rs17849626	1.02204e-21	-1.91881	-3.69517e-10	9.0129e-100	-1.63115	-3.69517e-10
52012320	rs41292350	7.82784e-22	-2.18551	-3.69517e-10	1.92051e-99	-0.874633	-3.69517e-10
52012613	rs62259754	1.35918e-20	0.668854	-3.69517e-10	1.68188e-99	-1.00731	-3.69517e-10
52013883	rs13099450	7.0842e-21	-1.97229	1.98954	2.64134e-97	1.78024	2.26899
52014486	rs79186892	1.39342e-21	-1.60885	-3.69517e-10	8.77813e-100	-1.65754	-3.69517e-10
52015236	rs73082765	7.72847e-22	-2.19828	-3.69517e-10	1.75064e-99	-0.967238	-3.69517e-10
52015331	rs144950618	1.52917e-21	-1.51588	-3.69517e-10	2.5069e-99	-0.608177	-3.69517e-10
52016358	rs74600325	1.81611e-21	-3.2491e-10	-1.34391	1.08537e-99	-3.2491e-10	-1.4453
52016836	rs150416778	1.03793e-21	-1.90339	-3.69517e-10	5.39362e-100	-2.14459	-3.69517e-10
52017821	rs117401700	1.77451e-18	-3.2491e-10	5.54067	3.34942e-95	-3.2491e-10	8.8919
52018221	rs56715917	1.34852e-21	-1.42367	-0.21793	3.97867e-100	-1.92753	-0.521331
52018507	rs62259755	2.56696e-22	-1.80551	-1.49496	2.07588e-99	0.652576	-1.44941
52018509	rs62259756	2.56853e-22	-1.79888	-1.50098	2.09256e-99	0.670043	-1.45888
52019700	rs139048354	5.0564e-21	-0.319957	-3.69517e-10	7.58091e-100	-1.80417	-3.69517e-10
52020411	rs323893	8.13905e-20	2.5371	-0.0784474	1.19253e-98	1.18907	-0.237624
52021092	rs323894	2.15868e-21	-1.16463	-0.00648416	6.66125e-100	-1.76382	-0.169678
52021316	rs323895	8.85189e-20	2.63454	-0.0919327	1.27879e-98	1.27162	-0.250346
52022742	rs41292352	8.16285e-22	-2.1436	-3.69517e-10	6.2914e-100	-1.99062	-3.69517e-10
52023337	rs76887619	1.083e-21	-1.86088	-3.69517e-10	1.44287e-99	-1.16058	-3.69517e-10
52025384	rs144871917	9.48947e-22	-1.99301	-3.69517e-10	7.78027e-100	-1.77822	-3.69517e-10
52025787	rs115347269	8.46281e-22	-2.10751	-3.69517e-10	5.75939e-100	-2.07898	-3.69517e-10
52026198	rs140338306	2.29081e-21	-1.11171	-3.69517e-10	5.54419e-100	-2.11706	-3.69517e-10
52026234	rs145496543	1.14351e-20	-3.2491e-10	0.496074	9.42274e-99	-3.2491e-10	0.715904
52027330	rs323864	7.11018e-20	2.41359	-0.0900886	1.06256e-98	1.08465	-0.248606
52028404	rs147518181	7.69271e-22	-2.20292	-3.69517e-10	6.89693e-100	-1.89873	-3.69517e-10
52028491	rs140109981	8.33032e-22	-2.12329	-3.69517e-10	6.36268e-100	-1.97936	-3.69517e-10
52029945	rs149812186	7.00813e-21	0.00645968	-3.69517e-10	2.78482e-99	-0.503039	-3.69517e-10
52029991	rs62259757	7.68637e-22	-2.20375	-3.69517e-10	5.48481e-100	-2.12782	-3.69517e-10
52030062	rs73082766	7.85582e-22	-2.18194	-3.69517e-10	1.53411e-99	-1.09927	-3.69517e-10
52030328	rs147765736	2.83376e-21	-0.899005	-3.69517e-10	6.90568e-100	-1.89746	-3.69517e-10
52030773	rs184476545	1.54297e-20	0.795681	-3.69517e-10	1.47902e-99	-1.13584	-3.69517e-10
52031747	rs143163300	7.25683e-19	-3.2491e-10	4.6465	3.41939e-96	-3.2491e-10	6.60999
52033646	rs117597208	1.77868e-21	-3.2491e-10	-1.36474	1.03235e-99	-3.2491e-10	-1.49538
52034426	rs116318367	1.51802e-21	-1.52321	-3.69517e-10	5.24123e-100	-2.17325	-3.69517e-10
52034703	rs74329758	5.08732e-19	-3.2491e-10	4.29131	5.28493e-96	-3.2491e-10	7.04539
52035324	rs149616243	2.78321e-21	-3.2491e-10	-0.917007	1.72406e-99	-3.2491e-10	-0.982542
52037122	rs139537794	1.24688e-20	0.582615	-3.69517e-10	3.16058e-97	4.2287	-3.69517e-10
52039103	rs145610446	1.28458e-20	0.612408	-3.69517e-10	5.50144e-97	4.78296	-3.69517e-10
52039160	rs75256143	6.12205e-22	-2.2168	-0.214496	5.28687e-100	-1.72186	-0.442724
52039224	rs57263506	3.95265e-22	-1.6179	-1.25092	1.32565e-99	-0.223079	-1.02224
52039509	rs75179816	4.6259e-22	-2.2169	-0.494627	3.74551e-100	-1.71569	-0.793556
52040440	rs79700037	4.82979e-22	-2.21678	-0.451615	3.98025e-100	-1.72313	-0.725332
52040587	rs141939469	8.63844e-22	-2.08697	-3.69517e-10	2.23254e-97	3.88109	-3.69517e-10
52041566	rs12632423	1.78713e-21	-0.467589	-0.892412	1.42467e-98	2.09423	-0.964921
52042004	rs7614743	1.01836e-21	-1.34534	-0.57708	3.02247e-99	0.253156	-0.674304
52043445	rs76422492	4.69867e-22	-2.21198	-0.483933	4.54733e-100	-1.59727	-0.717995
52043889	rs61087263	5.03166e-22	-2.11406	-0.513391	7.96548e-100	-1.14079	-0.613905
52044458	rs148341748	6.82639e-22	-2.06116	-0.261244	5.10354e-100	-1.73693	-0.462939
52045268	rs61546679	4.85375e-22	-2.20957	-0.453875	4.78527e-100	-1.57277	-0.691496
52045373	rs59076737	3.03998e-21	-0.4962	-0.332562	3.03506e-97	4.66603	-0.477855
52045828	rs111327794	5.14509e-22	-2.18637	-0.418788	5.73835e-100	-1.42214	-0.660499
52046465	rs144739189	1.46035e-21	-1.56194	-3.69517e-10	5.29612e-100	-2.16283	-3.69517e-10
52046707	rs74453875	4.85298e-22	-2.21671	-0.446896	4.3136e-100	-1.67997	-0.688067
52046829	rs74960480	4.17739e-21	0.0115406	-0.522464	2.57699e-98	2.41418	-0.69219
52047421	rs6446166	7.39072e-22	-1.46408	-0.778887	2.86053e-99	0.388668	-0.864882
52047460	rs78624061	1.86832e-21	-3.2491e-10	-1.31557	1.16649e-99	-3.2491e-10	-1.37322
52048421	rs59682660	4.84124e-22	-2.18901	-0.477018	5.37663e-100	-1.43584	-0.711903
52049544	rs74536257	4.3339e-22	-2.15699	-0.619739	6.18807e-100	-1.29249	-0.714697
52049634	rs142535527	1.05854e-21	-1.88372	-3.69517e-10	8.92485e-100	-1.64097	-3.69517e-10
52050285	rs115765570	4.63464e-22	-2.21369	-0.49595	3.50632e-100	-1.87835	-0.696891
52051278	rs150258408	1.61978e-21	-1.45832	-3.69517e-10	5.84097e-100	-2.06491	-3.69517e-10
52051287	rs77426564	4.58695e-22	-2.20773	-0.512249	4.62012e-100	-1.55648	-0.742912
52052120	rs62261060	5.74354e-21	-0.192534	-3.69517e-10	2.71733e-99	-0.527571	-3.69517e-10
52052779	rs9864489	9.13169e-22	-2.03145	-3.69517e-10	8.88231e-100	-1.64575	-3.69517e-10
52052904	rs114773660	1.46641e-21	-1.55779	-3.69517e-10	9.9997e-100	-1.52725	-3.69517e-10
52052907	rs150797361	8.12107e-22	-2.14873	-3.69517e-10	1.29364e-99	-1.26976	-3.69517e-10
52053150	rs139221717	8.0796e-22	-2.15385	-3.69517e-10	5.67708e-100	-2.09337	-3.69517e-10
52053214	rs186399169	1.51624e-21	-3.2491e-10	-1.52437	1.12159e-99	-3.2491e-10	-1.41247
52053888	rs77009082	6.07977e-22	-2.05361	-0.384619	1.05315e-99	-0.960844	-0.51459
52053952	rs74972723	5.20054e-22	-2.04042	-0.554016	9.51288e-100	-0.924718	-0.652443
52054014	rs74699302	1.55485e-21	-3.2491e-10	-1.49923	1.03366e-99	-3.2491e-10	-1.49412
52054169	rs62261061	8.4063e-22	-2.11421	-3.69517e-10	5.05097e-100	-2.21023	-3.69517e-10
52054199	rs112968802	9.08596e-22	-2.03647	-3.69517e-10	8.96176e-100	-1.63684	-3.69517e-10
52055987	rs112508261	4.53466e-22	-2.0669	-0.664545	6.99859e-100	-1.1629	-0.721199
52056464	rs149295258	9.14452e-22	-2.03004	-3.69517e-10	7.31448e-100	-1.83995	-3.69517e-10
52056479	rs78235752	3.18727e-19	-3.2491e-10	3.82372	1.02418e-96	-3.2491e-10	5.40442
52058409	rs139109758	9.82065e-21	0.343877	-3.69517e-10	1.41859e-95	8.03278	-3.69517e-10
52059507	rs146447132	8.41663e-21	0.189599	-3.69517e-10	1.03937e-95	7.72173	-3.69517e-10
52059636	rs9873175	9.89693e-21	-0.304353	0.655967	1.19502e-98	0.722152	0.231371
52060065	rs62261062	3.71795e-21	-0.627438	-3.69517e-10	6.90356e-100	-1.89777	-3.69517e-10
52060371	rs142564983	2.4186e-21	-3.2491e-10	-1.05742	1.24366e-99	-3.2491e-10	-1.30916
52060720	rs66514320	6.15684e-21	-0.0487809	-0.0742668	2.25682e-98	2.05784	-0.468519
52061410	rs181838991	1.09196e-21	-1.85264	-3.69517e-10	1.83096e-99	-0.92238	-3.69517e-10
52061474	rs148409448	2.69061e-21	-3.2491e-10	-0.950843	1.3397e-99	-3.2491e-10	-1.23477
52061920	rs150539200	5.55503e-21	-3.2491e-10	-0.225907	1.46491e-99	-3.2491e-10	-1.14543
52062116	rs147743227	1.57047e-19	-3.2491e-10	3.11593	5.57988e-98	-3.2491e-10	2.49453
52062230	rs144946932	2.54549e-21	-3.2491e-10	-1.00629	1.28832e-99	-3.2491e-10	-1.27388
52062378	rs185172554	1.35355e-21	-1.63788	-3.69517e-10	8.74955e-100	-1.66081	-3.69517e-10
52062830	rs79307177	2.46229e-21	-3.2491e-10	-1.03952	1.32749e-99	-3.2491e-10	-1.24393
52063134	rs12492696	7.51125e-21	0.167025	-0.0912341	1.84835e-98	1.89857	-0.508916
52063136	rs76869765	2.42177e-21	-3.2491e-10	-1.05611	1.24477e-99	-3.2491e-10	-1.30827
52063781	rs13315877	6.16335e-22	-2.03129	-0.393283	3.45594e-100	-2.13686	-0.45285
52063886	rs12487108	1.00602e-21	-1.4024	-0.532216	1.21048e-99	-0.544365	-0.791844
52064125	rs140936880	9.96428e-22	-1.94419	-3.69517e-10	5.71226e-100	-2.08719	-3.69517e-10
52064510	rs4687798	3.20446e-21	-0.246581	-0.529485	4.56593e-99	0.757825	-0.766424
52064794	rs4687606	8.50066e-21	0.290767	-0.0912341	1.38848e-98	1.61249	-0.508916
52065202	rs6792935	8.10521e-21	0.314819	-0.162923	2.11183e-98	2.09206	-0.569146
52066094	rs2334960	3.53105e-21	-0.088856	-0.590159	8.12721e-99	1.35881	-0.790811
52066183	rs2334959	3.93476e-21	-0.0195555	-0.551206	8.93804e-99	1.44847	-0.785378
52066482	rs745618	7.02482e-21	0.215769	-0.20693	1.13538e-98	1.5083	-0.605969
52066991	rs28662925	7.6189e-22	-2.21256	-3.69517e-10	5.11452e-100	-2.19772	-3.69517e-10
52067121	rs13320599	6.59136e-22	-1.92347	-0.433969	3.58063e-100	-2.06182	-0.492443
52068059	rs9813222	6.11378e-22	-1.97759	-0.455056	3.91698e-100	-1.97527	-0.489218
52068244	rs9813541	5.11128e-22	-2.0858	-0.525949	3.17161e-100	-2.06938	-0.606187
52068272	rs6792297	5.1981e-22	-2.05638	-0.538527	3.23262e-100	-2.03826	-0.618249
52068288	rs142771094	1.52097e-21	-3.2491e-10	-1.52126	1.02809e-99	-3.2491e-10	-1.49952
52068654	rs77864266	7.58805e-22	-2.21662	-3.69517e-10	2.39104e-99	-0.655492	-3.69517e-10
52068736	rs9817697	4.96899e-22	-2.06487	-0.575111	3.09338e-100	-2.04723	-0.653314
52068774	rs72622936	9.1788e-21	0.520205	-0.243919	1.09519e-98	1.46034	-0.594043
52069222	rs4687799	7.52543e-21	0.370473	-0.292797	1.54746e-98	1.90807	-0.696094
52069421	rs73082774	1.22408e-21	-1.73842	-3.69517e-10	7.7205e-100	-1.78593	-3.69517e-10
52069524	rs79028012	4.06285e-21	-3.2491e-10	-0.538725	2.33548e-99	-3.2491e-10	-0.679005
52069652	rs561077950	9.2637e-22	-2.01709	-3.69517e-10	6.23926e-100	-1.99895	-3.69517e-10
52070033	rs7643070	3.16466e-22	-2.04765	-1.0435	2.0392e-100	-2.02906	-1.08818
52070196	rs7631668	2.76944e-22	-1.7751	-1.44945	1.15209e-100	-2.19081	-1.49742
52070874	rs9866081	1.11232e-20	0.635836	-0.167415	3.67485e-99	0.274651	-0.500362
52070955	rs9848727	1.26764e-20	0.69939	-0.100259	2.72314e-99	-0.0713993	-0.454039
52071647	rs9833784	6.29488e-22	-1.69208	-0.71138	4.06634e-100	-1.68864	-0.738424
52072084	rs66530305	3.67726e-21	0.031078	-0.669521	8.63966e-100	-0.685692	-0.987752
52072100	rs115561179	1.12982e-21	-1.81855	-3.69517e-10	2.3033e-98	1.60971	-3.69517e-10
52073294	rs1017436	1.52343e-21	-3.2491e-10	-1.51964	1.15065e-99	-3.2491e-10	-1.38689
52074776	rs191173192	1.45166e-21	-1.56791	-3.69517e-10	1.10034e-99	-1.4316	-3.69517e-10
52075944	rs7642787	2.11956e-21	-0.925228	-0.264175	1.61712e-99	-0.480843	-0.565731
52076019	rs7642881	1.57354e-20	0.973305	-0.158001	9.05423e-99	1.14882	-0.472815
52076178	rs146311338	8.15988e-22	-2.14397	-3.69517e-10	5.20057e-100	-2.18104	-3.69517e-10
52076492	rs77505445	2.12517e-20	-3.2491e-10	1.11582	1.85755e-98	-3.2491e-10	1.39462
52076500	rs7611498	2.64774e-22	-2.1045	-1.16499	2.74807e-100	-1.7757	-1.04321
52076547	rs144453717	2.33235e-21	-3.2491e-10	-1.09374	1.24537e-99	-3.2491e-10	-1.30779
52077132	rs111490052	8.94873e-21	0.443593	-0.192693	4.27452e-99	0.460088	-0.534639
52077823	rs72622937	2.90117e-21	0.0585517	-0.93405	1.02003e-99	-0.300661	-1.20673
52078783	rs72964039	3.14798e-22	-1.96132	-1.13512	2.82775e-100	-1.75931	-1.03101
52078841	rs77894135	1.56708e-21	-3.2491e-10	-1.49139	1.01662e-99	-3.2491e-10	-1.51074
52078989	rs187593467	2.57472e-21	-3.2491e-10	-0.994871	1.43974e-99	-3.2491e-10	-1.16276
52080112	rs13316105	1.56498e-20	0.53968	0.270168	6.75696e-99	0.55647	-0.173119
52080687	rs79604209	2.40155e-21	-3.2491e-10	-1.0645	1.23768e-99	-3.2491e-10	-1.31398
52080841	rs112121771	1.13576e-21	-1.81331	-3.69517e-10	9.61684e-100	-1.56629	-3.69517e-10
52080970	rs7616695	1.12553e-20	0.425534	0.0546948	2.79237e-99	-0.186148	-0.314184
52081136	rs7644325	1.51653e-20	0.726885	0.0515106	2.84017e-99	-0.115739	-0.367619
52081506	rs145893714	2.46885e-21	-3.2491e-10	-1.03686	1.2613e-99	-3.2491e-10	-1.29508
52081724	rs55834589	1.1169e-21	-1.59416	-0.2359	4.09729e-100	-2.02559	-0.393893
52081811	rs12495536	2.29549e-20	0.829675	0.363246	2.97828e-99	-0.251114	-0.184761
52083812	rs139614065	2.40789e-21	-3.2491e-10	-1.06186	1.22992e-99	-3.2491e-10	-1.32027
52084040	rs3821841	1.97681e-21	-0.401222	-0.857905	1.01265e-99	-0.38699	-1.12766
52084528	rs118093223	2.46434e-21	-3.2491e-10	-1.03869	1.24921e-99	-3.2491e-10	-1.30471
52084544	rs112777849	2.40286e-21	-3.2491e-10	-1.06395	1.22821e-99	-3.2491e-10	-1.32167
52086586	rs114011355	9.50667e-22	-1.9912	-3.69517e-10	6.67189e-100	-1.9319	-3.69517e-10
52086830	rs116871872	2.44956e-21	-3.2491e-10	-1.0447	1.24415e-99	-3.2491e-10	-1.30877
52088485	rs72964042	9.89898e-22	-1.51894	-0.431826	4.63061e-100	-1.78859	-0.508531
52088651	rs4687607	1.14397e-20	0.624641	-0.128163	2.84943e-99	-0.0373701	-0.442735
52089366	rs139046255	9.2977e-22	-2.01343	-3.69517e-10	6.50686e-100	-1.95695	-3.69517e-10
52089606	rs117299655	1.5528e-21	-3.2491e-10	-1.50055	1.01828e-99	-3.2491e-10	-1.5091
52091240	rs192588423	2.39074e-21	-3.2491e-10	-1.06901	1.22408e-99	-3.2491e-10	-1.32503
52091254	rs9851576	1.02137e-20	0.864267	-0.481152	2.51935e-99	0.173097	-0.776317
52091959	rs118129097	2.41592e-21	-3.2491e-10	-1.05853	1.23266e-99	-3.2491e-10	-1.31805
52092670	rs72964044	8.45507e-22	-1.64342	-0.465012	3.63556e-100	-1.99852	-0.540526
52093723	rs118038129	1.74263e-21	-3.2491e-10	-1.38522	9.99839e-100	-3.2491e-10	-1.52738
52094201	rs112312290	1.35583e-21	-1.6362	-3.69517e-10	1.29063e-99	-1.27209	-3.69517e-10
52094464	rs78285159	2.48079e-21	-3.2491e-10	-1.03203	1.19381e-99	-3.2491e-10	-1.35007
52095555	rs13319566	7.73691e-22	-1.69663	-0.500567	3.40132e-100	-2.03086	-0.574783
52096259	rs76410947	2.38263e-21	-3.2491e-10	-1.0724	1.1657e-99	-3.2491e-10	-1.3739
52096432	rs9860982	7.56375e-22	-1.71437	-0.505462	3.3498e-100	-2.04141	-0.579498
52097060	rs4687608	2.96429e-21	0.410707	-1.26468	1.43481e-99	-0.210941	-0.955252
52098458	rs57335685	8.58633e-22	-1.51589	-0.577131	3.18632e-100	-1.91737	-0.753574
52098551	rs79337493	1.7323e-21	-3.2491e-10	-1.39116	1.00022e-99	-3.2491e-10	-1.527
52099441	rs17051957	8.18626e-22	-1.66654	-0.474197	3.18143e-100	-2.01205	-0.660424
52099940	rs77415394	1.62488e-21	-3.2491e-10	-1.45518	9.99825e-100	-3.2491e-10	-1.5274
52100217	rs73082775	4.5793e-19	4.1861	-3.69517e-10	8.70177e-86	30.5699	-3.69517e-10
52100486	rs77496072	2.34132e-21	-3.2491e-10	-1.0899	1.15624e-99	-3.2491e-10	-1.38205
52100847	rs111859798	2.33371e-21	-3.2491e-10	-1.09315	1.2102e-99	-3.2491e-10	-1.33644
52100944	rs117224348	2.43868e-21	-3.2491e-10	-1.04915	1.2465e-99	-3.2491e-10	-1.30689
52101799	rs17259762	7.91724e-22	-2.17415	-3.69517e-10	5.5014e-100	-2.1248	-3.69517e-10
52102106	rs77298707	2.35776e-21	-3.2491e-10	-1.0829	1.21849e-99	-3.2491e-10	-1.32961
52102550	rs151286769	1.77592e-21	-3.2491e-10	-1.3663	1.03633e-99	-3.2491e-10	-1.49154
52103045	rs2878438	6.09644e-21	0.832417	-0.965323	1.63906e-99	0.172631	-1.20573
52103500	rs12485855	1.65288e-21	-0.0126143	-1.42548	1.29825e-99	0.254395	-1.5206
52103787	rs12496447	5.12219e-21	0.680351	-0.987379	1.41827e-99	0.0651535	-1.24294
52104803	rs78928471	2.57233e-21	-3.2491e-10	-0.9958	1.29309e-99	-3.2491e-10	-1.27019
52105168	rs141510901	2.60979e-21	-3.2491e-10	-0.981342	1.3062e-99	-3.2491e-10	-1.2601
52105925	rs9865330	5.20008e-22	-1.42699	-1.16753	2.92673e-100	-1.55307	-1.20285
52106042	rs187180762	8.09616e-22	-2.15181	-3.69517e-10	9.72381e-100	-1.55523	-3.69517e-10
52106828	rs76382119	3.11263e-22	-1.65682	-1.45091	5.87447e-99	1.57953	-1.33614
52107671	rs73082777	1.19317e-21	-1.764	-3.69517e-10	8.0951e-100	-1.73855	-3.69517e-10
52107909	rs876782	6.83722e-22	-1.39638	-0.924439	3.05352e-100	-1.88109	-0.832424
52107966	rs28659792	1.3699e-21	-1.42927	-0.196606	5.37637e-100	-1.86073	-0.287062
52108372	rs4687801	1.17478e-21	-0.35506	-1.42447	1.12408e-99	0.103679	-1.51394
52108414	rs79555598	8.24911e-20	-3.2491e-10	2.47208	7.3928e-98	-3.2491e-10	2.77587
52108465	rs75196917	1.03539e-21	-1.90584	-3.69517e-10	5.78658e-100	-2.07427	-3.69517e-10
52108705	rs74511652	2.84009e-21	-3.2491e-10	-0.896776	1.38711e-99	-3.2491e-10	-1.2
52108727	rs117949800	2.84009e-21	-3.2491e-10	-0.896776	1.38711e-99	-3.2491e-10	-1.2
52108904	rs144877001	1.09113e-20	0.449187	-3.69517e-10	1.55503e-95	8.12461	-3.69517e-10
52109349	rs117490541	2.74375e-21	-3.2491e-10	-0.931286	1.35322e-99	-3.2491e-10	-1.22473
52109407	rs747343	6.17372e-21	0.796205	-0.916514	1.95416e-99	0.288853	-1.14611
52109564	rs893056	1.2453e-20	-1.46843	2.04979	4.07509e-99	-1.90265	1.78032
52109668	rs9857878	1.31163e-20	-1.40179	2.03504	4.19709e-99	-1.85897	1.76614
52109841	rs731684	1.17427e-20	0.989092	-0.466476	3.18474e-99	0.436104	-0.804956
52110089	rs41292354	2.53738e-22	-2.21496	-1.0971	4.29163e-100	-1.51175	-0.861388
52110495	rs118075406	1.95466e-21	-3.2491e-10	-1.2704	1.18015e-99	-3.2491e-10	-1.36158
52111051	rs4687802	1.14417e-21	-0.35506	-1.45087	1.11439e-99	0.103679	-1.52259
52111474	rs9809254	7.12496e-22	-1.30228	-0.977312	3.15286e-100	-1.80885	-0.872646
52112233	rs148804382	9.79073e-22	-1.96176	-3.69517e-10	5.57275e-100	-2.11192	-3.69517e-10
52112684	rs60140709	1.16074e-19	-3.2491e-10	2.81362	9.55476e-98	-3.2491e-10	3.0324
52113368	rs140995844	2.59026e-21	-3.2491e-10	-0.988854	1.29936e-99	-3.2491e-10	-1.26535
52114642	rs150659495	6.51518e-21	-0.0664755	-3.69517e-10	2.5615e-99	-0.586628	-3.69517e-10
52115398	rs13314125	1.50584e-21	-1.41385	-0.117413	5.57498e-100	-1.85034	-0.261178
52115752	rs77861329	1.32203e-21	-1.49547	-0.165967	3.90188e-100	-2.15531	-0.313037
52116207	rs180680821	7.59541e-22	-2.21565	-3.69517e-10	5.14141e-100	-2.19248	-3.69517e-10
52116236	rs11707129	1.47325e-20	1.18416	-0.434716	2.66297e-99	0.564593	-1.11238
52116714	rs7618573	1.40703e-21	-0.136144	-1.46298	1.17928e-99	0.16431	-1.52662
52117297	rs76190087	2.6598e-19	-3.2491e-10	3.64281	1.23914e-97	-3.2491e-10	3.29236
52117392	rs145141235	9.11685e-22	-2.03307	-3.69517e-10	2.12425e-98	1.52878	-3.69517e-10
52120118	rs140033700	1.32824e-21	-1.65675	-3.69517e-10	5.27183e-98	2.43774	-3.69517e-10
52120209	rs9828327	1.2537e-20	1.17364	-0.585573	3.21318e-99	0.634033	-0.993993
52120214	rs9846049	1.60005e-21	-1.34772	-0.122856	5.83734e-100	-1.84971	-0.215827
52120968	rs74399921	7.42218e-21	0.0638623	-3.69517e-10	3.62974e-96	6.66969	-3.69517e-10
52121297	rs12489539	1.9564e-21	0.179165	-1.44867	2.63897e-99	0.964237	-1.52107
52121488	rs117359681	1.62676e-21	-3.2491e-10	-1.45402	1.74483e-99	-3.2491e-10	-0.970568
52122163	rs79156000	1.78693e-22	-2.21589	-1.4468	2.63652e-100	-1.61435	-1.24599
52123313	rs4687805	1.22822e-20	1.13018	-0.562639	3.14155e-99	0.594191	-0.976696
52124142	rs145168982	6.61125e-21	-0.0518374	-3.69517e-10	2.8844e-96	6.43985	-3.69517e-10
52124388	rs138789058	8.04337e-22	-2.15835	-3.69517e-10	8.14152e-100	-1.73283	-3.69517e-10
52124885	rs55664415	1.52618e-21	-1.30275	-0.215092	5.75917e-100	-1.77411	-0.304906
52125004	rs139325155	1.55216e-21	-3.2491e-10	-1.50096	1.01022e-99	-3.2491e-10	-1.51706
52125343	rs6781635	1.50591e-21	-1.37891	-0.152303	5.56029e-100	-1.86988	-0.244277
52125393	rs12493204	1.54019e-21	-0.0833288	-1.42537	1.51484e-99	0.405966	-1.51788
52125438	rs147862605	7.59719e-22	-2.21542	-3.69517e-10	5.01917e-100	-2.21654	-3.69517e-10
52125551	rs58080002	2.48576e-22	-2.15924	-1.17338	1.79063e-100	-2.13371	-1.11354
52125955	rs79185624	4.774e-19	-3.2491e-10	4.22774	2.04256e-97	-3.2491e-10	3.79215
52126055	rs79095232	3.04587e-21	-3.2491e-10	-0.826825	3.5148e-99	-3.2491e-10	-0.270239
52128441	rs62261064	8.36437e-22	-2.11922	-3.69517e-10	5.03616e-100	-2.21316	-3.69517e-10
52129101	rs55664484	9.45708e-22	-1.99643	-3.69517e-10	5.02051e-100	-2.21628	-3.69517e-10
52130887	rs2276835	4.7284e-21	-3.2491e-10	-0.387024	1.3457e-99	-3.2491e-10	-1.23031
52132029	rs9843852	1.61127e-21	-1.33153	-0.132064	5.847e-100	-1.83916	-0.224724
52132239	rs73082779	1.41525e-21	-1.5933	-3.69517e-10	6.9828e-100	-1.88636	-3.69517e-10
52137469	rs9843299	1.53056e-21	-1.31755	-0.197423	5.79829e-100	-1.78439	-0.28785
52137674	rs75169819	1.6933e-21	0.00704935	-1.42098	1.67717e-99	0.506071	-1.51618
52138377	rs9868101	1.4211e-21	-1.39708	-0.192097	5.51855e-100	-1.83898	-0.282708
52138793	rs117651630	1.25142e-20	-3.2491e-10	0.586256	2.05703e-99	-3.2491e-10	-0.805957
52138900	rs17051963	1.79394e-21	0.0598679	-1.41607	1.78101e-99	0.564483	-1.51453
52139064	rs73082780	7.67327e-22	-2.20545	-3.69517e-10	5.22634e-99	0.126489	-3.69517e-10
52139131	rs147865556	4.47112e-21	-3.2491e-10	-0.442972	6.32974e-99	-3.2491e-10	0.318037
52139910	rs13071976	4.54009e-21	-1.67899	1.25132	9.86687e-98	1.90717	1.15738
52140591	rs4687609	1.60142e-21	-0.0396812	-1.43004	1.58435e-99	0.454337	-1.52139
52140882	rs142393739	2.65616e-21	-0.963728	-3.69517e-10	5.28376e-100	-2.16517	-3.69517e-10
52141666	rs76502043	2.87846e-21	-3.2491e-10	-0.883354	2.06122e-99	-3.2491e-10	-0.803925
52142654	rs74864831	1.65154e-21	-0.0137826	-1.42512	1.63257e-99	0.483015	-1.52008
52143133	rs75834643	1.63126e-21	-0.0261337	-1.42512	1.6104e-99	0.46934	-1.52008
52143504	rs9874939	1.89233e-20	1.45064	-0.450851	4.55024e-99	0.888481	-0.900523
52143516	rs74603747	2.335e-21	0.337009	-1.42961	1.62581e-99	0.479159	-1.52037
52144182	rs4687806	1.67419e-21	-0.000157677	-1.42512	1.65738e-99	0.498096	-1.52008
52144230	rs117565725	4.99288e-21	-3.2491e-10	-0.332598	3.03648e-99	-3.2491e-10	-0.416522
52144947	rs9847073	1.45366e-21	-1.41056	-0.155966	5.76465e-100	-1.84812	-0.229946
52146327	rs80255536	1.65245e-21	-0.0137826	-1.42457	1.63282e-99	0.483015	-1.51993
52146702	rs149260346	1.52966e-21	-3.2491e-10	-1.51556	1.15165e-99	-3.2491e-10	-1.38603
52147485	rs9830293	1.66186e-21	-1.39224	-0.0404344	6.14249e-100	-1.87844	-0.136139
52147838	rs79124006	9.03679e-22	-2.04189	-3.69517e-10	5.3104e-100	-2.16014	-3.69517e-10
52147850	rs59890038	1.41312e-21	-1.41784	-0.17697	5.5216e-100	-1.85304	-0.268102
52148233	rs9817653	1.36776e-21	-1.44022	-0.187215	5.38559e-100	-1.86809	-0.277994
52148483	rs6778442	3.31088e-21	-0.141091	-0.602306	6.24038e-100	-0.988349	-1.01042
52148617	rs76414203	6.29207e-20	-3.2491e-10	2.20126	3.09322e-98	-3.2491e-10	1.90458
52148623	rs114188957	2.57869e-21	-0.993329	-3.69517e-10	9.99845e-95	9.98555	-3.69517e-10
52149433	rs149102638	2.57869e-21	-0.993329	-3.69517e-10	9.99845e-95	9.98555	-3.69517e-10
52149649	rs9882775	1.54459e-21	-1.33365	-0.172201	5.8754e-100	-1.79554	-0.263496
52149818	rs12488456	1.88546e-21	0.103955	-1.41039	1.87365e-99	0.613189	-1.51252
52150047	rs181243622	8.0202e-22	-2.16123	-3.69517e-10	8.74201e-100	-1.66167	-3.69517e-10
52150414	rs143188124	4.23054e-21	-3.2491e-10	-0.498282	1.7014e-99	-3.2491e-10	-0.995769
52151466	rs111927720	3.05015e-21	-0.82542	-3.69517e-10	5.457e-100	-2.13291	-3.69517e-10
52153329	rs79648816	1.88747e-21	-3.2491e-10	-1.30538	1.19103e-99	-3.2491e-10	-1.3524
52153473	rs78144509	1.97218e-21	0.143432	-1.4049	1.96105e-99	0.656764	-1.5105
52157498	rs181845482	1.51164e-21	-3.2491e-10	-1.52742	1.02055e-99	-3.2491e-10	-1.50688
52157726	rs920160	2.46362e-21	0.356113	-1.39509	2.47886e-99	0.890961	-1.51038
52158955	rs115598261	8.70226e-22	-2.07961	-3.69517e-10	3.83095e-98	2.11847	-3.69517e-10
52159476	rs13081228	3.57232e-21	-1.58394	0.916541	1.08801e-97	2.33015	0.832156
52160175	rs77559399	7.70404e-22	-2.20145	-3.69517e-10	1.14304e-99	-1.39353	-3.69517e-10
52161508	rs149382991	1.38805e-18	5.29504	-3.69517e-10	2.2934e-85	31.539	-3.69517e-10
52161643	rs28387060	1.85342e-20	1.39967	-0.420663	4.46098e-99	0.841596	-0.87345
52161820	rs12386365	1.82986e-21	-1.31268	-0.0236921	6.57355e-100	-1.82681	-0.119943
52163155	rs6784807	2.44738e-22	-1.87982	-1.46836	1.13617e-100	-2.21512	-1.48703
52163189	rs6773704	1.83987e-20	1.37655	-0.404876	4.42052e-99	0.820334	-0.8613
52163603	rs149906693	1.18282e-21	-1.77271	-3.69517e-10	5.15173e-100	-2.19048	-3.69517e-10
52163804	rs77348386	2.14877e-21	0.202853	-1.37857	2.11273e-99	0.722291	-1.50153
52163992	rs73082782	8.08397e-22	-2.15331	-3.69517e-10	2.09602e-99	-0.787181	-3.69517e-10
52166147	rs9809977	1.42398e-21	-1.37291	-0.214249	5.36379e-100	-1.82251	-0.327623
52166596	rs9841469	1.43059e-21	-1.36468	-0.217847	5.50338e-100	-1.81688	-0.307565
52167220	rs188147349	8.19577e-22	-2.13958	-3.69517e-10	5.8799e-100	-2.05827	-3.69517e-10
52167773	rs4687808	2.37488e-21	0.24287	-1.31853	2.27093e-99	0.766377	-1.47341
52167975	rs4687809	2.37488e-21	0.24287	-1.31853	2.27093e-99	0.766377	-1.47341
52168506	rs140655180	2.31129e-21	0.215727	-1.31853	2.20404e-99	0.736478	-1.47341
52169095	rs4687810	2.4796e-20	1.53134	-0.261273	5.69921e-99	0.96278	-0.749675
52170767	rs143924267	2.51915e-21	-1.01669	-3.69517e-10	5.03387e-100	-2.21362	-3.69517e-10
52170862	rs6809294	1.75404e-22	-2.20709	-1.47418	1.21969e-99	0.0454687	-1.3741
52172337	rs13064488	2.15219e-21	-1.17413	-3.69517e-10	5.50639e-100	-2.1239	-3.69517e-10
52173625	rs2334961	2.66635e-20	1.57646	-0.233773	6.07072e-99	1.00434	-0.728088
52174869	rs117786994	2.49977e-21	-3.2491e-10	-1.02441	1.39268e-99	-3.2491e-10	-1.19599
52174970	rs735768	2.79679e-20	1.60019	-0.209748	6.27085e-99	1.02622	-0.717529
52175783	rs12629791	2.99917e-20	1.64353	-0.183224	6.66383e-99	1.06618	-0.696704
52176007	rs28452586	2.04185e-21	-1.18076	-0.0459917	7.02639e-100	-1.73862	-0.141515
52176701	rs749995	2.99917e-20	1.64353	-0.183224	6.66383e-99	1.06618	-0.696704
52177348	rs893055	1.00025e-20	0.57569	-0.213464	5.58282e-99	0.904685	-0.712213
52177700	rs2164558	1.55375e-21	-3.2491e-10	-1.49994	1.54034e-99	-3.2491e-10	-1.09522
52178185	rs79707309	2.84263e-22	-2.1715	-1.02696	2.05162e-100	-2.15491	-0.956268
52182944	rs17051977	1.59728e-21	-1.26087	-0.21144	5.81275e-100	-1.74482	-0.324937
52184760	rs2304505	1.56107e-21	-1.26874	-0.226501	5.6981e-100	-1.75034	-0.339333
52186003	rs143980038	1.67013e-21	-3.2491e-10	-1.42771	1.17715e-99	-3.2491e-10	-1.36413
52186352	rs377675220	8.22473e-22	-2.13605	-3.69517e-10	5.90957e-100	-2.05323	-3.69517e-10
52188308	rs6777340	3.9511e-20	1.83757	-0.101605	1.0011e-98	1.38982	-0.613365
52188361	rs114209632	1.79322e-21	-1.11681	-0.239789	6.41724e-100	-1.64208	-0.328739
52188409	rs188657915	1.53825e-21	-3.2491e-10	-1.50997	1.45361e-99	-3.2491e-10	-1.15317
52189197	rs62261068	7.69557e-22	-2.20255	-3.69517e-10	6.01954e-100	-2.0348	-3.69517e-10
52190657	rs9811707	1.59297e-21	-1.23522	-0.239789	5.89631e-100	-1.72674	-0.328739
52190937	rs56281986	1.77593e-21	-1.09996	-0.266324	6.33182e-100	-1.62988	-0.354336
52192911	rs112905563	7.64311e-22	-2.00367	-0.205717	4.1225e-100	-2.11749	-0.295857
52193366	rs55927956	8.38756e-22	-2.11645	-3.69517e-10	1.42773e-98	1.13145	-3.69517e-10
52194485	rs111527137	1.60982e-21	-1.46449	-3.69517e-10	1.07449e-99	-1.45538	-3.69517e-10
52194908	rs183663399	8.17052e-22	-2.14266	-3.69517e-10	5.8539e-100	-2.0627	-3.69517e-10
52195943	rs141859004	1.54212e-21	-3.2491e-10	-1.50745	1.05167e-99	-3.2491e-10	-1.47684
52196241	rs6786592	4.45997e-20	1.93095	-0.0738341	9.65768e-99	1.33163	-0.591101
52196548	rs9815010	1.5785e-21	-1.21046	-0.27368	5.91121e-100	-1.7092	-0.343759
52196749	rs79553248	3.02775e-21	0.4728	-1.30559	2.94453e-99	1.01908	-1.46635
52197208	rs80033022	7.68194e-22	-2.20432	-3.69517e-10	5.9883e-100	-2.04	-3.69517e-10
52197363	rs149026987	7.69138e-22	-2.2031	-3.69517e-10	8.44571e-100	-1.69615	-3.69517e-10
52197513	rs9816434	1.71301e-21	-1.15234	-0.250023	5.51751e-100	-1.80111	-0.320769
52197632	rs62261069	7.58577e-22	-2.21692	-3.69517e-10	2.65362e-99	-0.551297	-3.69517e-10
52198322	rs7638246	1.78472e-21	-1.21221	-0.149139	6.34226e-100	-1.75991	-0.222663
52198618	rs56322622	1.51999e-21	-1.21046	-0.311453	5.69823e-100	-1.7092	-0.380453
52198853	rs113582976	1.67514e-22	-2.21313	-1.51417	1.1415e-99	0.0560613	-1.45094
52199453	rs9847092	1.82875e-21	-1.16999	-0.166991	6.41402e-100	-1.73129	-0.240031
52201141	rs57466127	1.55078e-21	-1.16003	-0.341826	5.7354e-100	-1.6732	-0.409947
52201210	rs9637473	4.99961e-21	0.96752	-1.29877	5.07423e-99	1.55969	-1.46274
52201757	rs73082784	7.93889e-22	-2.17142	-3.69517e-10	1.64797e-99	-1.02768	-3.69517e-10
52202392	rs141077700	7.6357e-22	-2.21036	-3.69517e-10	5.27942e-100	-2.16599	-3.69517e-10
52202820	rs1237830	1.84425e-21	-1.12692	-0.201617	6.38711e-100	-1.70182	-0.273709
52202880	rs113772225	1.30688e-21	-1.67297	-3.69517e-10	7.65295e-100	-1.79472	-3.69517e-10
52203249	rs808787	1.68334e-21	-1.14347	-0.27636	6.79376e-100	-1.56744	-0.346363
52203599	rs171294	1.59269e-21	-1.19432	-0.280866	6.50264e-100	-1.60686	-0.350741
52203938	rs352146	1.71167e-21	-1.18714	-0.215997	6.0446e-100	-1.74295	-0.287692
52205051	rs73082786	8.63605e-22	-2.08725	-3.69517e-10	2.42445e-97	3.96355	-3.69517e-10
52206318	rs77222888	4.07189e-21	0.774456	-1.31096	4.08159e-99	1.34917	-1.46991
52207886	rs164638	2.11577e-21	-1.13658	-0.0546098	9.39623e-100	-1.52351	-0.06599
52207888	rs3852069	6.63113e-22	-1.2489	-1.10252	5.28604e-100	-0.892568	-1.27217
52208285	rs352147	1.97862e-21	-1.11013	-0.148081	7.02141e-100	-1.69025	-0.19059
52208898	rs352148	1.65745e-21	-1.19432	-0.241009	6.96501e-100	-1.60686	-0.28205
52209320	rs123681	1.73073e-21	-1.18508	-0.206983	7.25376e-100	-1.59972	-0.248567
52209464	rs148613313	1.8264e-20	0.964324	-3.69517e-10	6.36695e-99	0.323898	-3.69517e-10
52209530	rs352149	1.69167e-21	-1.21002	-0.204875	7.13024e-100	-1.61897	-0.246492
52209884	rs183029	1.95741e-21	-1.1527	-0.116292	7.0359e-100	-1.71949	-0.159291
52209995	rs352150	1.92261e-21	-1.1361	-0.150828	6.87843e-100	-1.70812	-0.193294
52210055	rs79533629	3.7036e-21	0.690122	-1.32143	3.70823e-99	1.25704	-1.47371
52210272	rs352151	1.46621e-21	-1.19316	-0.364768	6.17233e-100	-1.60596	-0.403769
52210564	rs75418800	1.59538e-21	-3.2491e-10	-1.4735	1.07285e-99	-3.2491e-10	-1.4569
52210649	rs145897003	1.43619e-21	-1.57862	-3.69517e-10	8.30713e-97	5.19506	-3.69517e-10
52210700	rs352152	5.87378e-20	2.53715	-0.404676	1.55588e-98	2.05204	-0.834641
52210749	rs145192672	2.20426e-20	1.15237	-3.69517e-10	7.53426e-99	0.492238	-3.69517e-10
52210872	rs164639	1.79818e-21	-1.05669	-0.297141	6.26626e-100	-1.6532	-0.34143
52210974	rs143281652	1.51196e-21	-3.2491e-10	-1.5272	9.99724e-100	-3.2491e-10	-1.5275
52210982	rs79957430	1.07612e-20	0.435335	-3.69517e-10	1.21846e-95	7.88071	-3.69517e-10
52211184	rs352153	9.2668e-22	-1.28202	-0.734734	3.78308e-100	-1.75965	-0.73962
52211822	rs353556	1.01029e-20	1.65853	-1.28632	1.08365e-98	2.32405	-1.46835
52212441	rs62261070	2.64915e-22	-1.81172	-1.45724	1.49674e-100	-1.90595	-1.52057
52212661	rs3852070	4.61419e-22	-1.62366	-1.0904	5.15337e-100	-1.49303	-0.697124
52212724	rs3852071	1.07008e-21	-2.21246	0.339582	1.49017e-99	-1.65535	0.527018
52212974	rs75152916	7.77201e-22	-2.19267	-3.69517e-10	5.13445e-100	-2.19384	-3.69517e-10
52213602	rs145718126	1.20906e-20	-3.2491e-10	0.551821	2.10452e-99	-3.2491e-10	-0.783134
52213653	rs352155	6.57074e-20	3.06604	-0.821442	1.75903e-100	-2.209	-1.05605
52213849	rs147064052	8.28818e-22	-2.12837	-3.69517e-10	4.12526e-99	-0.110093	-3.69517e-10
52214610	rs352156	7.46719e-20	3.42677	-1.05428	2.07007e-100	-2.20068	-0.901543
52214640	rs34656997	1.94026e-10	18.932	5.1187	1.86452e-89	18.7325	3.38915
52217088	rs353551	1.16084e-18	1.64157	3.47471	7.86757e-94	10.2701	1.77832
52217704	rs352158	8.7167e-19	1.2296	3.6002	3.39265e-94	9.30205	1.90526
52217956	rs78488964	8.467e-21	0.195565	-3.69517e-10	5.38693e-100	-2.14583	-3.69517e-10
52218120	rs117909320	1.60849e-21	-3.2491e-10	-1.46531	1.60586e-99	-3.2491e-10	-1.05356
52220203	rs614288	7.00928e-19	0.964261	3.64753	2.73836e-94	9.02019	1.97287
52220483	rs352159	4.15422e-20	2.97043	-1.18433	1.84675e-100	-2.16371	-1.05267
52221092	rs352160	2.54878e-20	2.51058	-1.21299	1.72676e-100	-2.10536	-1.1782
52221849	rs352161	6.38117e-19	1.18377	3.33414	2.25287e-94	8.92128	1.87663
52222353	rs73082798	1.31989e-21	-1.66306	-3.69517e-10	5.70232e-98	2.51624	-3.69517e-10
52223616	rs186033299	4.12145e-21	-3.2491e-10	-0.524406	6.2823e-99	-3.2491e-10	0.310514
52223946	rs140347732	2.84407e-20	1.40721	-3.69517e-10	3.78697e-90	20.5276	-3.69517e-10
52225012	rs79347127	2.41664e-20	-3.2491e-10	1.24435	2.32525e-98	-3.2491e-10	1.61919
52225565	rs56366004	4.46266e-21	-0.444865	-3.69517e-10	5.02031e-100	-2.21632	-3.69517e-10
52226217	rs192220078	2.9517e-21	-3.2491e-10	-0.858229	3.86087e-99	-3.2491e-10	-0.17633
52226481	rs76281696	1.7412e-21	-3.2491e-10	-1.38604	1.09882e-99	-3.2491e-10	-1.43298
52227702	rs114431834	7.5855e-22	-2.21696	-3.69517e-10	2.34857e-99	-0.673414	-3.69517e-10
52228150	rs411457	7.51345e-19	1.46997	3.21128	2.40041e-94	9.26392	1.59743
52228439	rs141065160	2.09796e-21	-3.2491e-10	-1.19964	1.16699e-99	-3.2491e-10	-1.37279
52228496	rs524986	6.86312e-19	1.40103	3.18969	3.97678e-94	9.85033	1.51585
52228767	rs113516983	7.61653e-22	-0.748464	-1.46441	1.18824e-99	0.0110061	-1.36575
52229095	rs352173	2.99325e-20	2.64845	-1.19012	1.9026e-100	-2.17627	-1.01032
52229897	rs3774412	2.0174e-21	-3.2491e-10	-1.2388	1.00883e-99	-3.2491e-10	-1.51843
52230440	rs104902	3.01438e-20	2.80506	-1.3397	1.4934e-100	-2.20996	-1.21879
52230475	rs104903	4.4278e-18	3.0031	3.45195	7.48912e-93	12.6513	1.65046
52230641	rs147338725	3.15985e-19	3.81508	-3.69517e-10	6.85866e-91	18.819	-3.69517e-10
52233861	rs181274	5.21286e-18	3.12464	3.49364	9.93077e-93	12.8826	1.70128
52234128	rs4687815	1.27559e-20	-3.2491e-10	0.605382	3.38128e-98	-3.2491e-10	1.99362
52234203	rs352171	6.56263e-18	3.47434	3.37419	7.21974e-93	12.6362	1.62892
52236077	rs352170	5.47367e-18	3.39641	3.27068	5.9966e-93	12.5101	1.56936
52236366	rs143412623	1.86278e-21	-3.2491e-10	-1.31854	1.10506e-99	-3.2491e-10	-1.42732
52236762	rs352169	8.82084e-18	3.82958	3.31468	1.21708e-92	13.2068	1.58058
52237970	rs352168	1.00835e-17	3.93488	3.34317	2.33584e-92	13.8532	1.58603
52238656	rs352167	1.06856e-17	3.78311	3.55293	4.96819e-92	14.4389	1.755
52238677	rs352166	1.17127e-17	3.94423	3.48359	6.14161e-92	14.7067	1.69931
52240304	rs138208474	2.76731e-21	-3.2491e-10	-0.922737	1.01993e-99	-3.2491e-10	-1.50749
52241229	rs164641	3.19014e-20	2.61076	-1.08872	1.96039e-100	-2.19436	-0.962305
52241835	rs6802320	4.93624e-07	26.8857	5.00653	8.66725e-85	29.6767	3.19181
52242103	rs144166227	1.59208e-21	-3.2491e-10	-1.47557	1.09697e-99	-3.2491e-10	-1.43467
52242902	rs352165	9.50625e-18	3.75202	3.46707	3.67744e-92	14.2125	1.68063
52243739	rs116017578	5.75475e-21	-0.190585	-3.69517e-10	5.0394e-100	-2.21252	-3.69517e-10
52244051	rs11712164	5.08934e-13	12.9624	5.14484	1.4416e-91	13.8568	3.40238
52247110	rs352163	2.39928e-17	3.9251	4.2198	1.32485e-91	15.0064	2.16832
52247314	rs164640	2.10453e-17	3.9575	4.05632	9.40055e-92	14.7696	2.06209
52249670	rs148936899	3.626e-21	-3.2491e-10	-0.652481	3.01115e-99	-3.2491e-10	-0.424901
52250350	rs76465170	1.81088e-21	-3.2491e-10	-1.3468	1.15552e-99	-3.2491e-10	-1.38267
52252969	rs352162	2.284e-17	3.85634	4.23932	6.6543e-91	16.6038	2.18494
52253229	rs147005398	9.55562e-22	-1.98607	-3.69517e-10	7.59138e-98	2.80238	-3.69517e-10
52254277	rs138413144	5.13036e-21	-0.305435	-3.69517e-10	5.73895e-100	-2.08253	-3.69517e-10
52255392	rs445676	7.7827e-22	-2.19129	-3.69517e-10	5.07216e-100	-2.20604	-3.69517e-10
52256697	rs352140	2.64917e-16	5.71332	4.83324	6.50441e-92	13.8	2.66333
52258372	rs352139	1.35045e-16	5.52015	4.35261	7.08448e-92	14.1447	2.40408
52260212	rs5743840	1.79431e-20	0.946593	-3.69517e-10	1.48701e-92	14.9876	-3.69517e-10
52260782	rs5743836	3.64612e-20	1.65564	-3.69517e-10	8.32e-99	0.591441	-3.69517e-10
52261031	rs187084	4.87448e-12	15.5732	4.79344	4.25602e-86	27.0206	2.8341
52261468	rs352144	2.01293e-20	2.49364	-1.43208	1.69168e-100	-2.08054	-1.22354
52262422	rs75422356	2.14949e-21	-3.2491e-10	-1.17538	1.60501e-99	-3.2491e-10	-1.05409
52263457	rs117294495	1.73051e-21	-3.2491e-10	-1.3922	1.20618e-99	-3.2491e-10	-1.33976
52263967	rs34038856	3.82941e-20	1.70468	-3.69517e-10	6.68348e-98	2.675	-3.69517e-10
52264660	rs77633859	7.60767e-22	-2.21404	-3.69517e-10	2.85848e-99	-0.476934	-3.69517e-10
52264907	rs352143	6.45487e-18	7.78589	-0.953908	1.4029e-99	-0.476997	-0.711683
52265215	rs164637	3.08709e-20	2.85973	-1.37052	1.67534e-100	-2.06799	-1.2458
52265259	rs164636	2.93751e-20	2.79789	-1.35835	1.72124e-100	-2.05718	-1.22958
52265321	rs115585422	7.38972e-20	2.36206	-3.69517e-10	1.79136e-89	22.0816	-3.69517e-10
52266191	rs11717081	3.04496e-20	1.47546	-3.69517e-10	5.34131e-100	-2.15434	-3.69517e-10
52266290	rs58879205	4.8713e-20	1.94534	-3.69517e-10	6.19049e-99	0.295792	-3.69517e-10
52266382	rs352142	1.02033e-20	0.916315	-0.534212	3.73544e-100	-2.21527	-0.296671
52267118	rs352141	1.12014e-20	1.90406	-1.42863	1.57838e-100	-2.08075	-1.29266
52267580	rs353545	2.188e-20	2.54207	-1.39711	1.7806e-100	-2.00757	-1.24529
52267732	rs2267847	7.10532e-06	29.3454	5.2136	8.14322e-86	27.0166	3.48694
52267885	rs3852062	5.99793e-20	2.15339	-3.69517e-10	5.44967e-99	0.168333	-3.69517e-10
52268246	rs11717574	5.85373e-20	2.12905	-3.69517e-10	5.35262e-99	0.150363	-3.69517e-10
52268392	rs11713464	5.43972e-20	2.0557	-3.69517e-10	9.47272e-99	0.721194	-3.69517e-10
52268410	rs73084632	7.88408e-22	-2.17835	-3.69517e-10	1.08366e-99	-1.44688	-3.69517e-10
52268662	rs11714313	6.27167e-20	2.19802	-3.69517e-10	6.60787e-99	0.36104	-3.69517e-10
52268834	rs67767125	6.88742e-20	2.29167	-3.69517e-10	1.67668e-98	1.29218	-3.69517e-10
52268866	rs353547	2.57969e-11	17.1817	4.85117	1.10439e-85	27.8246	2.98363
52269228	rs73088767	1.46406e-16	9.95353	-3.69517e-10	1.13138e-77	49.2531	-3.69517e-10
52269491	rs353548	5.2848e-21	1.12251	-1.39829	2.16017e-100	-1.79674	-1.26288
52269616	rs11715382	3.87786e-21	-0.585327	-3.69517e-10	5.67687e-100	-2.09341	-3.69517e-10
52269747	rs75957225	8.05001e-21	0.145062	-3.69517e-10	7.29076e-100	-1.8432	-3.69517e-10
52269892	rs147544111	8.33603e-20	2.48256	-3.69517e-10	2.36206e-89	22.3582	-3.69517e-10
52272028	rs7628461	3.35395e-21	-0.730471	-3.69517e-10	7.37917e-100	-1.83115	-3.69517e-10
52273110	rs537908320	6.98346e-21	0.0029337	-3.69517e-10	7.73865e-100	-1.78358	-3.69517e-10
52273421	rs610060	6.58908e-14	12.4313	3.63156	1.05709e-82	35.7621	1.91016
52274347	rs117055957	2.6411e-21	-3.2491e-10	-0.969417	1.01964e-99	-3.2491e-10	-1.50778
52274742	rs4082828	3.23967e-21	-0.765138	-3.69517e-10	6.61959e-100	-1.93977	-3.69517e-10
52275297	rs183884968	2.70718e-21	-0.944705	-3.69517e-10	3.47628e-99	-0.28126	-3.69517e-10
52275476	rs115588211	4.2938e-21	-0.483438	-3.69517e-10	1.92988e-99	-0.869762	-3.69517e-10
52276020	rs144207058	1.7822e-21	-3.2491e-10	-1.36276	1.11364e-99	-3.2491e-10	-1.41959
52276657	rs11711847	2.44675e-21	-1.04585	-3.69517e-10	5.1742e-100	-2.18612	-3.69517e-10
52276883	rs11719760	3.93165e-21	-0.571552	-3.69517e-10	8.16362e-100	-1.73012	-3.69517e-10
52276901	rs11711914	3.52735e-21	-0.680064	-3.69517e-10	7.19664e-100	-1.85619	-3.69517e-10
52277738	rs11720866	9.50004e-22	-1.9919	-3.69517e-10	9.00478e-94	12.1835	-3.69517e-10
52278241	rs7638204	3.71771e-21	-0.627502	-3.69517e-10	7.02029e-100	-1.881	-3.69517e-10
52278944	rs34514944	4.79427e-20	1.9294	-3.69517e-10	6.7253e-99	0.378655	-3.69517e-10
52279594	rs7618915	1.51681e-05	30.9277	4.38964	3.43224e-84	31.5002	2.74459
52279951	rs114645176	4.21055e-21	-0.503018	-3.69517e-10	7.87339e-100	-1.76632	-3.69517e-10
52280378	rs11715391	3.71771e-21	-0.627502	-3.69517e-10	7.02029e-100	-1.881	-3.69517e-10
52280971	rs115197579	8.27433e-22	-2.13004	-3.69517e-10	6.24745e-100	-1.99763	-3.69517e-10
52284275	rs145001168	9.99443e-21	-3.2491e-10	0.361417	5.60328e-99	-3.2491e-10	0.19613
52286349	rs11706541	4.15388e-21	-0.516569	-3.69517e-10	7.92861e-100	-1.75933	-3.69517e-10
52286455	rs191284716	1.74192e-21	-3.2491e-10	-1.38562	1.09339e-99	-3.2491e-10	-1.43794
52286585	rs73088773	3.57256e-21	-0.667327	-3.69517e-10	7.15265e-100	-1.86232	-3.69517e-10
52286825	rs34551211	1.17458e-20	1.99432	-1.47144	1.48053e-100	-2.03126	-1.40614
52287293	rs34569561	1.39819e-05	30.9771	4.25883	4.59533e-84	31.903	2.63355
52287468	rs11717383	5.4885e-14	12.3469	3.53327	1.34843e-82	36.025	1.89062
52288878	rs117345033	4.12648e-21	-3.2491e-10	-0.523187	9.9956e-100	-3.2491e-10	-1.52766
52288945	rs1060330	5.74819e-14	12.4113	3.51503	1.47458e-82	36.1295	1.87563
52289657	rs78734937	5.0828e-21	-3.2491e-10	-0.314749	1.19522e-99	-3.2491e-10	-1.34889
52289709	rs11542804	1.11722e-13	16.5909	-3.69517e-10	3.79632e-91	18.2275	-3.69517e-10
52290474	rs1767	4.15388e-21	-0.516569	-3.69517e-10	7.92861e-100	-1.75933	-3.69517e-10
52290550	rs1769	3.62319e-21	-0.653255	-3.69517e-10	7.10499e-100	-1.86901	-3.69517e-10
52290585	rs61734627	7.61688e-22	-2.21283	-3.69517e-10	2.79517e-99	-0.499328	-3.69517e-10
52291078	rs57823393	9.22346e-18	7.45051	-0.26161	1.89855e-94	11.2356	-0.608813
52293312	rs55847657	4.15388e-21	-0.516569	-3.69517e-10	7.92861e-100	-1.75933	-3.69517e-10
52293859	rs3210487	3.14162e-21	-0.795873	-3.69517e-10	7.00112e-100	-1.88374	-3.69517e-10
52294098	rs56296139	9.66517e-22	-1.97467	-3.69517e-10	4.20235e-94	11.4213	-3.69517e-10
52294175	rs113895715	4.04348e-21	-0.543505	-3.69517e-10	8.0415e-100	-1.74519	-3.69517e-10
52294819	rs144480939	8.11728e-20	2.45597	-3.69517e-10	3.24586e-89	22.676	-3.69517e-10
52295209	rs117900739	1.71806e-21	-3.2491e-10	-1.39942	1.00627e-99	-3.2491e-10	-1.52097
52295828	rs58315325	4.47351e-20	-3.2491e-10	1.86015	4.30282e-98	-3.2491e-10	2.23463
52295895	rs7614727	6.37656e-14	12.4113	3.61878	1.53936e-82	36.1295	1.91863
52298076	rs55724529	3.78918e-21	-0.608462	-3.69517e-10	5.24514e-100	-2.17251	-3.69517e-10
52298116	rs58531656	4.09819e-21	-0.530064	-3.69517e-10	7.98464e-100	-1.75229	-3.69517e-10
52298161	rs60382084	4.09819e-21	-0.530064	-3.69517e-10	7.98464e-100	-1.75229	-3.69517e-10
52298171	rs13093555	1.05494e-20	1.88343	-1.46797	1.52448e-100	-2.00708	-1.40107
52298986	rs6793317	4.33287e-21	-0.474381	-3.69517e-10	7.76001e-100	-1.78082	-3.69517e-10
52299521	rs59612757	2.12234e-20	2.54829	-1.43379	2.62436e-100	-1.51453	-1.35044
52299737	rs34385735	1.1636e-20	1.98088	-1.46738	1.49357e-100	-2.02843	-1.40021
52302785	rs76033947	1.29078e-21	-0.157582	-1.52778	7.6373e-99	2.00146	-1.49563
52303213	rs7643913	3.52735e-21	-0.680064	-3.69517e-10	7.19664e-100	-1.85619	-3.69517e-10
52303600	rs11714358	3.52735e-21	-0.680064	-3.69517e-10	7.19664e-100	-1.85619	-3.69517e-10
52305286	rs73088783	3.98439e-21	-0.558227	-3.69517e-10	8.105e-100	-1.73733	-3.69517e-10
52305633	rs7629072	8.02432e-14	12.7238	3.53612	2.48594e-82	36.6344	1.89296
52305719	rs71297387	3.97171e-19	4.04376	-3.69517e-10	3.37557e-98	1.99193	-3.69517e-10
52306257	rs140327304	7.61596e-22	-2.21295	-3.69517e-10	2.78823e-99	-0.501814	-3.69517e-10
52307169	rs59565798	4.47126e-05	31.9533	4.44512	1.44814e-83	32.8927	2.79175
52307291	rs144571993	3.46737e-21	-0.697215	-3.69517e-10	6.83977e-100	-1.90705	-3.69517e-10
52307496	rs61644644	3.35395e-21	-0.730471	-3.69517e-10	7.37917e-100	-1.83115	-3.69517e-10
52308845	rs6445358	1.05539e-13	12.9797	3.55428	3.80949e-82	37.0463	1.90789
52309169	rs113265714	8.09414e-18	7.05828	-3.69517e-10	2.23288e-80	43.0252	-3.69517e-10
52309338	rs6809248	3.2854e-21	-0.751122	-3.69517e-10	9.25882e-100	-1.60423	-3.69517e-10
52309784	rs140758491	6.00877e-21	-0.147391	-3.69517e-10	7.01878e-99	0.421367	-3.69517e-10
52309827	rs11715208	3.55576e-21	-0.672041	-3.69517e-10	6.76346e-100	-1.91827	-3.69517e-10
52310442	rs699465	2.36206e-22	-2.17496	-1.2087	8.81917e-93	15.9872	-1.52196
52312976	rs77020200	3.05879e-21	-0.822592	-3.69517e-10	8.30749e-100	-1.71265	-3.69517e-10
52313181	rs140255088	9.46865e-20	2.60996	-3.69517e-10	4.62356e-89	23.0298	-3.69517e-10
52313214	rs73088785	3.77883e-21	-0.611197	-3.69517e-10	8.3447e-100	-1.70818	-3.69517e-10
52313432	rs34135146	9.14064e-18	7.17987	-3.69517e-10	1.56175e-96	5.82634	-3.69517e-10
52313454	rs11718729	3.77883e-21	-0.611197	-3.69517e-10	8.3447e-100	-1.70818	-3.69517e-10
52313844	rs73088787	1.00088e-21	-1.93974	-3.69517e-10	1.34327e-93	12.5834	-3.69517e-10
52314663	rs73088790	5.11348e-22	-1.65695	-0.95436	4.12475e-93	15.1619	-1.45657
52314955	rs13098856	4.1206e-21	0.937587	-1.4622	2.73781e-100	-1.42992	-1.39273
52315192	rs9844183	1.07354e-20	1.86089	-1.42796	5.05371e-100	-0.867223	-1.34246
52316367	rs74823743	8.51852e-22	-2.10095	-3.69517e-10	3.61564e-98	2.06063	-3.69517e-10
52317884	rs150933254	1.16845e-20	0.517648	-3.69517e-10	4.55975e-99	-0.00995458	-3.69517e-10
52318056	rs140771279	3.39621e-21	-0.71795	-3.69517e-10	7.33254e-100	-1.83749	-3.69517e-10
52318281	rs73088791	3.35395e-21	-0.730471	-3.69517e-10	7.37917e-100	-1.83115	-3.69517e-10
52318628	rs79047225	1.01691e-19	2.68133	-3.69517e-10	5.4415e-89	23.1927	-3.69517e-10
52319215	rs11707938	1.0343e-21	-1.90689	-3.69517e-10	2.12527e-93	13.0422	-3.69517e-10
52319708	rs148099710	1.05549e-19	2.71856	-3.69517e-10	5.92251e-89	23.2774	-3.69517e-10
52320228	rs112001168	5.83511e-22	-1.13393	-1.34537	2.4167e-99	0.399769	-1.04459
52321788	rs13065677	5.32104e-21	1.17344	-1.44238	2.08723e-100	-1.72911	-1.36486
52321809	rs141250728	1.41144e-19	3.00917	-3.69517e-10	5.53329e-100	-2.11902	-3.69517e-10
52321976	rs11707056	3.55576e-21	-0.672041	-3.69517e-10	6.76346e-100	-1.91827	-3.69517e-10
52322417	rs57615517	6.35444e-05	32.0408	4.70906	1.41804e-83	32.625	3.03845
52322680	rs13071708	5.44087e-21	1.19899	-1.44566	2.06039e-100	-1.73873	-1.36818
52322797	rs34228726	3.39376e-05	31.5085	4.61422	7.64347e-84	32.0881	2.95735
52323344	rs6783652	3.35395e-21	-0.730471	-3.69517e-10	7.37917e-100	-1.83115	-3.69517e-10
52324165	rs3796342	5.18732e-21	1.14799	-1.44238	2.10762e-100	-1.71938	-1.36486
52325039	rs35976326	3.35395e-21	-0.730471	-3.69517e-10	7.37917e-100	-1.83115	-3.69517e-10
52325106	rs35130772	5.12902e-21	1.13591	-1.4416	2.11976e-100	-1.71472	-1.36378
52325759	rs2276834	2.56811e-13	13.7051	3.7181	1.45561e-81	38.2331	2.06161
52327294	rs117180862	3.91798e-21	-3.2491e-10	-0.575034	3.9158e-99	-3.2491e-10	-0.162204
52328024	rs55676974	3.35395e-21	-0.730471	-3.69517e-10	7.37917e-100	-1.83115	-3.69517e-10
52328533	rs3733063	3.98439e-21	-0.558227	-3.69517e-10	8.105e-100	-1.73733	-3.69517e-10
52328607	rs11708811	3.36851e-21	-0.72614	-3.69517e-10	6.93109e-100	-1.89379	-3.69517e-10
52331051	rs79349347	1.53237e-21	-3.2491e-10	-1.5138	1.0649e-99	-3.2491e-10	-1.46434
52331266	rs17052051	3.93165e-21	-0.571552	-3.69517e-10	8.16362e-100	-1.73012	-3.69517e-10
52331699	rs140544845	1.59483e-21	-3.2491e-10	-1.47385	1.13577e-99	-3.2491e-10	-1.39991
52331793	rs17052052	3.20001e-21	-0.777458	-3.69517e-10	6.65557e-100	-1.93435	-3.69517e-10
52331814	rs114665416	7.58716e-22	-2.21674	-3.69517e-10	5.48198e-100	-2.12834	-3.69517e-10
52332292	rs73088800	4.15388e-21	-0.516569	-3.69517e-10	7.92861e-100	-1.75933	-3.69517e-10
52333200	rs138611969	1.43471e-19	3.02553	-3.69517e-10	1.18286e-88	23.9692	-3.69517e-10
52333671	rs7622851	2.37435e-13	13.7446	3.60018	1.36124e-81	38.3534	1.87433
52333944	rs73088802	3.65633e-21	-0.644151	-3.69517e-10	5.27759e-100	-2.16634	-3.69517e-10
52333980	rs182640715	7.778e-22	-2.1919	-3.69517e-10	9.31901e-100	-1.59775	-3.69517e-10
52334158	rs73091104	7.5854e-22	-2.21697	-3.69517e-10	5.36861e-100	-2.14924	-3.69517e-10
52334593	rs17052053	3.93165e-21	-0.571552	-3.69517e-10	8.16362e-100	-1.73012	-3.69517e-10
52335756	rs116140807	7.75992e-22	-2.19422	-3.69517e-10	8.21839e-98	2.88174	-3.69517e-10
52336152	rs184228418	7.84137e-22	-2.18378	-3.69517e-10	5.52773e-100	-2.12003	-3.69517e-10
52336545	rs115139103	7.63273e-22	-2.21075	-3.69517e-10	4.20397e-99	-0.0911922	-3.69517e-10
52337754	rs17052054	3.39621e-21	-0.71795	-3.69517e-10	7.33254e-100	-1.83749	-3.69517e-10
52337837	rs115217966	8.33077e-22	-2.12324	-3.69517e-10	7.43403e-100	-1.82374	-3.69517e-10
52338590	rs56352611	4.04348e-21	-0.543505	-3.69517e-10	8.0415e-100	-1.74519	-3.69517e-10
52338852	rs9311474	3.5789e-13	14.0305	3.72461	1.56724e-81	38.3928	1.97582
52341126	rs10461027	3.88292e-21	-0.584022	-3.69517e-10	6.51813e-100	-1.95522	-3.69517e-10
52341215	rs3844291	5.23003e-05	31.8315	4.72365	1.07172e-83	32.4159	2.96747
52342282	rs141650393	8.59376e-20	2.51301	-3.69517e-10	4.81278e-98	2.34664	-3.69517e-10
52342529	rs699469	2.65181e-22	-2.16413	-1.10383	2.27998e-92	16.9225	-1.50751
52343679	rs10460962	3.57256e-21	-0.667327	-3.69517e-10	7.15265e-100	-1.86232	-3.69517e-10
52343742	rs10461028	3.86589e-21	-0.58842	-3.69517e-10	8.86023e-100	-1.64823	-3.69517e-10
52344439	rs142465543	1.71923e-21	-3.2491e-10	-1.39873	1.007e-99	-3.2491e-10	-1.52024
52344680	rs17052058	1.84634e-20	2.29708	-1.32189	4.91569e-100	-1.05063	-1.18675
52344804	rs76283860	1.75159e-21	-3.2491e-10	-1.38009	1.15673e-99	-3.2491e-10	-1.38163
52345437	rs78537850	1.05502e-21	-1.88705	-3.69517e-10	5.88955e-100	-2.05663	-3.69517e-10
52345459	rs6445385	3.42377e-21	-0.709867	-3.69517e-10	7.85627e-100	-1.7685	-3.69517e-10
52345825	rs181934540	1.10428e-21	-1.84142	-3.69517e-10	2.54555e-99	-0.592875	-3.69517e-10
52346240	rs17052061	1.57406e-20	2.32226	-1.50663	3.67529e-100	-1.06338	-1.4648
52346730	rs111593386	1.43272e-20	2.24643	-1.52488	2.63745e-100	-1.35701	-1.50299
52348364	rs730050	3.5325e-17	5.33543	3.1963	3.20405e-86	28.1194	1.45136
52348373	rs77589163	8.07092e-21	0.147657	-3.69517e-10	7.28324e-100	-1.84423	-3.69517e-10
52349204	rs3852063	4.22124e-05	32.3191	4.02174	1.3757e-83	33.3424	2.29074
52349412	rs3852064	1.94712e-05	31.599	3.96812	6.33627e-84	32.6116	2.24629
52349847	rs17327818	2.8975e-21	-0.876764	-3.69517e-10	5.25125e-100	-2.17134	-3.69517e-10
52350212	rs6445386	2.14494e-20	2.62144	-1.49635	3.11544e-100	-1.24563	-1.4478
52350568	rs145436187	3.20806e-21	-3.2491e-10	-0.774945	2.73708e-99	-3.2491e-10	-0.520331
52350745	rs55997317	2.14705e-20	2.62144	-1.49537	3.12032e-100	-1.24563	-1.44624
52351428	rs148748749	1.6117e-21	-3.2491e-10	-1.46332	1.0971e-99	-3.2491e-10	-1.43455
52351553	rs7615405	3.81552e-21	-0.601534	-3.69517e-10	6.93804e-100	-1.89279	-3.69517e-10
52352864	rs17052068	1.79139e-20	2.46594	-1.52097	2.54592e-100	-1.40216	-1.49315
52352899	rs146416034	1.65354e-21	-3.2491e-10	-1.43769	1.03833e-99	-3.2491e-10	-1.48961
52353119	rs34332947	3.78124e-21	0.903851	-1.51441	1.8195e-100	-1.70361	-1.52764
52354061	rs11717028	4.27301e-21	-0.488292	-3.69517e-10	6.28503e-100	-1.99164	-3.69517e-10
52354242	rs57441156	2.09707e-20	2.59283	-1.49032	3.18584e-100	-1.23276	-1.43833
52354376	rs61150019	1.51685e-20	2.29834	-1.51972	2.61268e-100	-1.37903	-1.4904
52354432	rs55965068	2.09819e-20	2.59283	-1.48978	3.18848e-100	-1.23276	-1.43751
52354772	rs6763882	1.49186e-20	2.27777	-1.51577	2.2175e-100	-1.54458	-1.48884
52354847	rs114567323	2.93551e-21	-0.86373	-3.69517e-10	2.85148e-99	-0.479384	-3.69517e-10
52356126	rs74762885	1.08475e-21	-1.85926	-3.69517e-10	5.47464e-100	-2.12968	-3.69517e-10
52358117	rs11711934	1.55774e-20	2.29979	-1.49458	3.36432e-100	-1.17159	-1.44499
52358417	rs11707931	1.8874e-20	2.51911	-1.52193	2.48513e-100	-1.42413	-1.49535
52358654	rs115847109	7.91564e-22	-2.17435	-3.69517e-10	6.23912e-100	-1.99897	-3.69517e-10
52359040	rs35133416	1.88671e-20	2.51911	-1.5223	2.48295e-100	-1.42413	-1.49623
52359678	rs6796333	2.7025e-20	2.84405	-1.4879	2.65451e-100	-1.41893	-1.43462
52359972	rs11710014	3.57256e-21	-0.667327	-3.69517e-10	7.15265e-100	-1.86232	-3.69517e-10
52360647	rs34181173	3.79532e-21	0.903851	-1.51069	1.82057e-100	-1.70361	-1.52705
52362580	rs34628357	3.80121e-21	0.903851	-1.50914	1.82121e-100	-1.70361	-1.5267
52364168	rs79840844	7.4116e-21	0.0624359	-3.69517e-10	4.18002e-99	-0.0969052	-3.69517e-10
52365031	rs183575707	4.67825e-21	-3.2491e-10	-0.397687	3.4167e-99	-3.2491e-10	-0.298547
52365261	rs3864111	1.60569e-21	-3.2491e-10	-1.46706	1.12454e-99	-3.2491e-10	-1.40985
52365554	rs139934976	9.09748e-20	2.56997	-3.69517e-10	3.53266e-98	2.03742	-3.69517e-10
52366044	rs34762015	3.76646e-20	3.20655	-1.51844	2.05612e-100	-1.62129	-1.4877
52367172	rs55813842	7.14591e-21	0.0259299	-3.69517e-10	5.59598e-100	-2.10776	-3.69517e-10
52367932	rs4687612	2.67543e-22	-2.21408	-1.045	3.63765e-93	15.0849	-1.50531
52368319	rs62257590	1.08197e-21	-1.86183	-3.69517e-10	1.57388e-99	-1.07368	-3.69517e-10
52368387	rs2335640	3.77378e-20	3.20655	-1.5165	2.06421e-100	-1.62129	-1.48377
52368947	rs34238085	4.56478e-20	3.36358	-1.48324	2.50746e-100	-1.48297	-1.42756
52371789	rs13059674	4.68562e-20	3.39195	-1.48547	2.47358e-100	-1.49321	-1.43093
52371991	rs11705963	2.97847e-20	2.94933	-1.49594	2.51874e-100	-1.4589	-1.44715
52372128	rs11706001	3.92978e-20	3.18776	-1.4572	2.01771e-100	-1.67858	-1.44927
52372366	rs11706108	2.94459e-20	2.94933	-1.50738	2.47145e-100	-1.4589	-1.46611
52373792	rs7643570	4.0453e-20	3.26889	-1.50936	1.88996e-100	-1.72367	-1.46958
52374516	rs56357549	3.29478e-20	3.07475	-1.52043	2.00518e-100	-1.64212	-1.49195
52374889	rs6794675	3.65461e-20	3.18564	-1.52768	1.54937e-100	-1.87716	-1.5148
52374976	rs78859618	1.40247e-19	3.0028	-3.69517e-10	1.12425e-88	23.9183	-3.69517e-10
52375711	rs34523877	4.15936e-20	3.28559	-1.49825	2.50269e-100	-1.46159	-1.45085
52376141	rs79810422	1.17306e-21	-1.78099	-3.69517e-10	1.18212e-98	0.942672	-3.69517e-10
52376773	rs71297391	6.55019e-21	1.43358	-1.4947	1.2806e-100	-2.06083	-1.52165
52377294	rs13091545	4.64658e-20	3.40179	-1.50369	1.82723e-100	-1.76722	-1.45979
52378540	rs13060192	3.10924e-21	0.714351	-1.52058	1.31695e-100	-2.02705	-1.52744
52379110	rs11713914	5.19877e-21	-0.292189	-3.69517e-10	6.06095e-100	-2.02794	-3.69517e-10
52379420	rs11718125	5.92078e-20	3.62039	-1.47995	2.02101e-100	-1.72913	-1.39708
52380991	rs11716017	4.98721e-20	3.48974	-1.52089	1.62773e-100	-1.84966	-1.49297
52382473	rs116698005	4.68014e-22	-1.47686	-1.22301	8.08821e-99	1.82608	-1.2629
52382822	rs7633687	5.43921e-21	-0.246977	-3.69517e-10	5.97774e-100	-2.04176	-3.69517e-10
52383120	rs34355561	6.05063e-20	3.68706	-1.52493	1.54322e-100	-1.89281	-1.50312
52383340	rs35982798	6.52618e-21	1.43358	-1.49837	1.27865e-100	-2.06083	-1.52317
52383843	rs61734645	2.39783e-18	5.84171	-3.69517e-10	1.50465e-97	3.48651	-3.69517e-10
52384177	rs146121533	5.19461e-20	2.0096	-3.69517e-10	3.9627e-92	15.9678	-3.69517e-10
52385115	rs34908451	3.19769e-20	3.04737	-1.52297	2.1345e-100	-1.5737	-1.49787
52385118	rs78947691	5.13327e-21	-3.2491e-10	-0.304868	4.40574e-99	-3.2491e-10	-0.0443147
52386808	rs62257591	7.12539e-15	13.8386	-3.69517e-10	1.32379e-91	17.174	-3.69517e-10
52387078	rs35860312	2.69613e-20	2.85327	-1.49948	2.64089e-100	-1.42766	-1.43103
52387292	rs114066123	7.59676e-22	-2.21547	-3.69517e-10	1.16026e-99	-1.37858	-3.69517e-10
52388081	rs115913696	7.59925e-22	-2.21515	-3.69517e-10	5.27867e-99	0.136452	-3.69517e-10
52389871	rs186798769	4.39835e-21	-3.2491e-10	-0.459381	1.43375e-99	-3.2491e-10	-1.16693
52390278	rs115019178	1.1614e-21	-1.79098	-3.69517e-10	6.8457e-98	2.69898	-3.69517e-10
52390555	rs66462821	3.89688e-20	3.21254	-1.49039	2.03088e-100	-1.70659	-1.41475
52390789	rs61734640	6.07996e-21	1.3566	-1.49222	1.30322e-100	-2.04442	-1.52055
52391182	rs57172722	9.32558e-22	-2.18876	0.178324	2.32189e-98	0.916176	0.701567
52391407	rs116704779	6.15531e-21	-0.123296	-3.69517e-10	5.08482e-100	-2.20355	-3.69517e-10
52391473	rs57849650	6.7146e-21	-0.0363264	-3.69517e-10	5.67642e-100	-2.09349	-3.69517e-10
52391735	rs11714402	4.33025e-20	3.30426	-1.47666	2.65615e-100	-1.46125	-1.39168
52392389	rs116084959	5.41246e-21	-0.251906	-3.69517e-10	5.28423e-100	-2.16508	-3.69517e-10
52392877	rs11707864	5.13697e-20	3.51245	-1.51401	1.64964e-100	-1.85028	-1.47897
52393442	rs2306864	2.27217e-18	6.47877	-0.690895	2.73501e-80	44.1656	-0.937556
52393472	rs71297394	5.8646e-21	1.31881	-1.49049	1.31528e-100	-2.03599	-1.51976
52394055	rs61734638	1.11861e-19	2.77665	-3.69517e-10	6.75686e-89	23.4092	-3.69517e-10
52396410	rs17052097	1.61533e-21	-3.2491e-10	-1.46107	9.99436e-100	-3.2491e-10	-1.52779
52396944	rs11706515	5.76089e-21	-0.189519	-3.69517e-10	5.90753e-100	-2.05358	-3.69517e-10
52397419	rs56899118	6.21976e-21	-0.112879	-3.69517e-10	6.02567e-100	-2.03378	-3.69517e-10
52397539	rs73091166	5.11599e-21	-0.30824	-3.69517e-10	6.12409e-100	-2.01758	-3.69517e-10
52397701	rs73091168	6.21976e-21	-0.112879	-3.69517e-10	6.02567e-100	-2.03378	-3.69517e-10
52399278	rs13075370	4.79145e-20	3.45296	-1.52416	1.63857e-100	-1.83504	-1.50095
52399627	rs11709658	5.23086e-20	3.54089	-1.52433	1.60149e-100	-1.85743	-1.50144
52400235	rs79069992	2.33773e-19	-3.2491e-10	3.51374	1.94124e-98	-3.2491e-10	1.43869
52400740	rs3752819	4.78886e-20	3.45296	-1.5247	1.63609e-100	-1.83504	-1.50246
52401305	rs117356491	3.92254e-21	-3.2491e-10	-0.573871	3.74765e-99	-3.2491e-10	-0.206093
52401836	rs71297395	5.38901e-21	1.23163	-1.48788	1.34404e-100	-2.0156	-1.51853
52402171	rs76488723	1.20146e-19	2.84809	-3.69517e-10	7.94136e-89	23.5707	-3.69517e-10
52402671	rs149655599	4.09567e-20	1.7719	-3.69517e-10	1.47397e-94	10.3737	-3.69517e-10
52403151	rs141718285	1.66133e-21	-3.2491e-10	-1.43299	1.03133e-99	-3.2491e-10	-1.49638
52403524	rs150190976	1.65883e-21	-3.2491e-10	-1.4345	1.03044e-99	-3.2491e-10	-1.49724
52403526	rs1077142	2.06049e-20	2.58758	-1.50266	3.44014e-100	-1.1573	-1.43699
52404111	rs746239	5.76089e-21	-0.189519	-3.69517e-10	5.90753e-100	-2.05358	-3.69517e-10
52404178	rs145673040	7.9416e-22	-2.17108	-3.69517e-10	1.02073e-99	-1.5067	-3.69517e-10
52406395	rs79760452	1.60912e-21	-3.2491e-10	-1.46493	1.00393e-99	-3.2491e-10	-1.5233
52407041	rs1546737	4.55198e-07	32.3181	-0.506966	6.23149e-85	33.0247	-0.486123
52407412	rs34365302	1.82972e-22	-2.2167	-1.42233	4.90845e-99	1.41932	-1.35559
52407725	rs13096571	1.33886e-21	-0.173883	-1.47491	2.79419e-100	-1.29045	-1.51181
52407805	rs13076508	1.76863e-21	0.116947	-1.48735	3.3385e-100	-1.10601	-1.51827
52407933	rs13076890	2.5978e-20	2.80476	-1.48812	3.16006e-100	-1.26838	-1.41084
52409421	rs56002041	4.90806e-21	-0.349732	-3.69517e-10	6.17478e-100	-2.00933	-3.69517e-10
52410099	rs117056392	1.47309e-20	-3.2491e-10	0.749337	3.40833e-98	-3.2491e-10	2.00159
52410724	rs747381	1.47141e-20	-3.2491e-10	0.748194	1.35737e-98	-3.2491e-10	1.08091
52411929	rs67834575	2.22374e-20	2.68764	-1.52648	2.41616e-100	-1.43936	-1.50826
52412006	rs67248391	2.16579e-20	2.66133	-1.52657	2.44091e-100	-1.42884	-1.5086
52412461	rs71297396	2.63203e-21	0.512583	-1.48544	2.19453e-100	-1.5265	-1.51734
52413670	rs13089892	2.45336e-21	0.442755	-1.48591	2.27399e-100	-1.4907	-1.51757
52414112	rs73072968	1.09262e-21	-1.85204	-3.69517e-10	1.189e-93	12.4614	-3.69517e-10
52414273	rs13091360	2.39046e-21	0.408895	-1.47802	2.3244e-100	-1.47285	-1.5135
52414639	rs55806905	6.41208e-21	-0.0824276	-3.69517e-10	5.74078e-100	-2.08221	-3.69517e-10
52415152	rs181301681	8.71193e-21	-3.2491e-10	0.224082	2.34706e-99	-3.2491e-10	-0.674061
52417638	rs28481563	1.71215e-20	2.4134	-1.51368	3.09647e-100	-1.24019	-1.45935
52419291	rs34827613	2.63297e-21	0.507616	-1.48011	2.20603e-100	-1.524	-1.51461
52419896	rs186774372	1.59817e-21	-3.2491e-10	-1.47175	1.01329e-99	-3.2491e-10	-1.51402
52420414	rs11720365	6.51101e-21	-0.0671168	-3.69517e-10	5.71893e-100	-2.08602	-3.69517e-10
52420901	rs11721277	6.62549e-21	-0.0496861	-3.69517e-10	5.91794e-100	-2.05182	-3.69517e-10
52424001	rs9861879	2.02728e-20	2.53414	-1.46548	2.99929e-100	-1.28783	-1.4436
52426176	rs79028615	1.61254e-21	-3.2491e-10	-1.4628	1.01536e-99	-3.2491e-10	-1.51198
52426507	rs116930509	1.56581e-20	-3.2491e-10	0.810375	3.67706e-98	-3.2491e-10	2.07748
52426884	rs419050	2.43422e-21	0.43109	-1.48207	2.29237e-100	-1.48459	-1.51563
52428988	rs11708581	3.82999e-21	-0.597748	-3.69517e-10	6.33902e-100	-1.98308	-3.69517e-10
52429665	rs419752	2.52609e-21	0.465099	-1.47904	2.25569e-100	-1.50231	-1.51404
52430526	rs12163565	3.58411e-17	9.4552	-0.908959	1.34669e-94	11.3958	-1.11241
52430991	rs2302409	1.86761e-21	-3.2491e-10	-1.31595	1.38747e-99	-3.2491e-10	-1.19974
52431671	rs390802	3.67004e-20	3.12999	-1.46781	2.71043e-100	-1.47002	-1.36268
52432033	rs123603	2.71271e-21	0.496931	-1.43959	2.27239e-100	-1.5186	-1.49038
52432214	rs11711974	6.5135e-21	-0.0667347	-3.69517e-10	5.94611e-100	-2.04707	-3.69517e-10
52432280	rs74283386	1.61988e-21	-3.2491e-10	-1.45826	1.01993e-99	-3.2491e-10	-1.50749
52432610	rs56322342	6.31581e-21	-0.0975549	-3.69517e-10	5.9987e-100	-2.03826	-3.69517e-10
52433950	rs2240896	1.61819e-21	-3.2491e-10	-1.4593	1.01368e-99	-3.2491e-10	-1.51364
52434095	rs73072980	2.82312e-21	-0.90277	-3.69517e-10	9.74457e-100	-1.5531	-3.69517e-10
52434967	rs498946	1.46087e-20	2.24131	-1.50031	3.83648e-100	-1.06453	-1.42072
52435860	rs123598	2.2132e-21	0.287025	-1.4332	2.55457e-100	-1.40575	-1.48617
52436267	rs139307137	1.83605e-21	-3.2491e-10	-1.333	1.27897e-99	-3.2491e-10	-1.28117
52440043	rs77419152	1.87095e-21	-3.2491e-10	-1.31416	1.39055e-99	-3.2491e-10	-1.19752
52441606	rs419604	2.40655e-21	0.353313	-1.41573	2.49096e-100	-1.4428	-1.47434
52441863	rs34712081	1.21531e-21	-1.74561	-3.69517e-10	5.21184e-100	-2.17887	-3.69517e-10
52442061	rs117382883	1.7116e-20	-3.2491e-10	0.899403	4.10605e-98	-3.2491e-10	2.18783
52442205	rs3821840	1.60863e-21	-3.2491e-10	-1.46523	1.00976e-99	-3.2491e-10	-1.51751
52442354	rs123602	1.38401e-20	2.17739	-1.49042	3.87664e-100	-1.07289	-1.40195
52442724	rs116234404	8.10526e-22	-2.15068	-3.69517e-10	6.32238e-100	-1.98571	-3.69517e-10
52443280	rs409803	2.1118e-21	0.334334	-1.5274	3.15473e-100	-1.17324	-1.50766
52448051	rs73072983	9.78114e-22	-1.96274	-3.69517e-10	1.13189e-93	12.4122	-3.69517e-10
52448804	rs115986145	3.36469e-21	-0.727276	-3.69517e-10	7.35338e-100	-1.83465	-3.69517e-10
52448913	rs2109557	1.16547e-21	-0.366531	-1.42096	3.02758e-100	-1.24412	-1.47793
52449047	rs2878549	1.56046e-21	-0.0680985	-1.42753	2.74837e-100	-1.33641	-1.48239
52450043	rs13094687	2.69387e-05	30.7972	5.09449	9.4262e-84	31.8036	3.45144
52450244	rs141127832	1.39653e-19	-3.2491e-10	2.99855	9.64263e-98	-3.2491e-10	3.04156
52451474	rs73072990	4.51736e-21	-0.432684	-3.69517e-10	5.98656e-100	-2.04029	-3.69517e-10
52453893	rs498778	1.78481e-21	0.0425507	-1.40385	3.26792e-100	-1.17961	-1.46604
52454262	rs3886875	3.82999e-21	-0.597748	-3.69517e-10	6.33902e-100	-1.98308	-3.69517e-10
52455432	rs115283372	8.9941e-22	-2.04663	-3.69517e-10	8.20329e-100	-1.72527	-3.69517e-10
52456042	rs114199672	1.7289e-21	-1.39313	-3.69517e-10	1.63777e-99	-1.03388	-3.69517e-10
52456973	rs2272088	3.70115e-05	31.1519	5.05745	1.23528e-83	32.1637	3.36177
52457978	rs76552600	1.5564e-21	-3.2491e-10	-1.49824	1.00474e-99	-3.2491e-10	-1.52249
52458468	rs190545401	2.32327e-21	-3.2491e-10	-1.09764	2.26175e-99	-3.2491e-10	-0.711082
52459175	rs575476	2.11546e-21	0.170528	-1.36187	2.78255e-100	-1.37093	-1.43551
52459843	rs6795333	2.13042e-21	0.170528	-1.35482	2.79727e-100	-1.37093	-1.43023
52459881	rs11130303	2.12149e-21	0.170528	-1.35902	2.78847e-100	-1.37093	-1.43338
52461621	rs79485642	7.29208e-20	2.34876	-3.69517e-10	2.5323e-89	22.4278	-3.69517e-10
52463063	rs115862195	1.02572e-20	0.387373	-3.69517e-10	5.17838e-100	-2.18531	-3.69517e-10
52464300	rs73072998	2.1097e-21	-1.19407	-3.69517e-10	1.24735e-92	14.8119	-3.69517e-10
52464758	rs146375616	9.80966e-22	-1.95983	-3.69517e-10	5.44101e-99	0.166743	-3.69517e-10
52464827	rs62257614	1.92141e-13	17.1331	-3.69517e-10	2.45624e-90	20.0947	-3.69517e-10
52465186	rs661777	8.24084e-22	-2.13409	-3.69517e-10	1.1141e-98	0.883413	-3.69517e-10
52465876	rs139991653	1.51336e-21	-3.2491e-10	-1.52628	1.02602e-99	-3.2491e-10	-1.50154
52467263	rs648514	3.85361e-16	8.973	1.94832	1.29791e-88	22.0283	2.03368
52467322	rs1403102	1.76343e-20	1.38885	-0.459619	6.55345e-91	20.1227	-1.34927
52467324	rs13091025	2.38272e-18	5.83539	-3.69517e-10	4.0856e-97	4.48542	-3.69517e-10
52467473	rs111275946	9.46265e-22	-1.99584	-3.69517e-10	2.97501e-99	-0.436976	-3.69517e-10
52467761	rs147627536	1.51485e-21	-3.2491e-10	-1.52529	1.02867e-99	-3.2491e-10	-1.49895
52468437	rs73075003	1.85428e-21	-1.32311	-3.69517e-10	5.45772e-93	13.9853	-3.69517e-10
52468940	rs613519	1.68343e-21	0.0832406	-1.50302	4.15672e-100	-0.87731	-1.52777
52469122	rs115623193	8.02873e-22	-2.16017	-3.69517e-10	3.47376e-99	-0.281986	-3.69517e-10
52469628	rs61729091	1.21546e-20	0.557096	-3.69517e-10	5.28878e-100	-2.16422	-3.69517e-10
52471942	rs82825	1.62916e-20	2.37438	-1.52434	2.81757e-100	-1.31459	-1.47934
52474918	rs78028635	1.6281e-21	-3.2491e-10	-1.4532	1.01888e-99	-3.2491e-10	-1.50852
52476246	rs34900551	8.15741e-21	0.158316	-3.69517e-10	9.1309e-100	-1.61814	-3.69517e-10
52477080	rs2016575	1.35235e-20	2.19013	-1.52631	2.65383e-100	-1.36599	-1.48781
52477866	rs11716487	4.16974e-21	-0.512757	-3.69517e-10	5.94127e-100	-2.04789	-3.69517e-10
52478389	rs729555	6.87941e-21	-0.0120776	-3.69517e-10	5.16897e-100	-2.18713	-3.69517e-10
52478802	rs113966471	2.23661e-21	0.285669	-1.42132	3.30092e-100	-1.14173	-1.49388
52478914	rs114942616	8.08997e-22	-2.15257	-3.69517e-10	2.74202e-99	-0.518526	-3.69517e-10
52480446	rs676034	2.81455e-21	0.290891	-1.1967	2.95778e-100	-1.44022	-1.30515
52481213	rs143156597	1.83713e-21	-3.2491e-10	-1.3324	1.26422e-99	-3.2491e-10	-1.29276
52481406	rs10865971	1.20109e-20	0.545203	-3.69517e-10	5.93338e-100	-2.04921	-3.69517e-10
52482851	rs634382	1.73169e-21	0.119461	-1.51097	4.71286e-100	-0.752734	-1.52678
52486902	rs115716895	6.38209e-20	2.21547	-3.69517e-10	4.79472e-90	20.7636	-3.69517e-10
52487100	rs3755810	3.52595e-21	0.46939	-1.14985	2.79707e-100	-1.53479	-1.26645
52487894	rs2070914	4.83291e-21	-3.2491e-10	-0.365162	1.21693e-99	-3.2491e-10	-1.33089
52488202	rs1035002	1.7397e-21	-0.150728	-1.23617	2.96128e-100	-1.47936	-1.26483
52488517	rs724801	1.97412e-20	1.0421	-3.69517e-10	5.23261e-100	-2.1749	-3.69517e-10
52488639	rs3821839	2.75918e-17	8.50326	-0.218592	2.72143e-94	11.4739	-0.487053
52489047	rs3066892	3.55445e-19	5.17355	-1.24079	1.73163e-100	-1.9384	-1.34234
52489074	rs2215466	3.179e-21	0.317775	-1.10182	2.98604e-100	-1.50959	-1.22627
52489627	rs1319202	1.84018e-20	0.971837	-3.69517e-10	5.30965e-100	-2.16028	-3.69517e-10
52490184	rs76859466	2.16125e-21	-3.2491e-10	-1.16993	1.54445e-99	-3.2491e-10	-1.09255
52490391	rs34261027	4.24326e-20	3.05824	-1.25094	1.80482e-100	-1.8603	-1.37905
52491046	rs2267921	2.76121e-17	8.41386	-0.128464	1.9741e-94	11.0572	-0.391408
52491147	rs113891228	5.12357e-21	-0.30676	-3.69517e-10	1.66433e-99	-1.0178	-3.69517e-10
52491707	rs79175419	7.58879e-22	-2.21652	-3.69517e-10	7.27864e-99	0.457722	-3.69517e-10
52491836	rs12629472	3.02309e-17	8.54303	-0.167019	2.91023e-94	11.5189	-0.464919
52492001	rs77704153	7.14783e-21	-3.2491e-10	0.0261977	8.54778e-99	-3.2491e-10	0.61845
52492085	rs4687614	2.30275e-21	-0.105997	-1.00051	2.76434e-100	-1.67283	-1.14017
52492475	rs9850471	5.62349e-21	0.755637	-0.969295	2.96175e-100	-1.63068	-1.11335
52492601	rs62257617	7.61507e-22	-2.21307	-3.69517e-10	2.77491e-98	1.79598	-3.69517e-10
52492707	rs1541495	3.34825e-21	0.132077	-0.864251	4.29281e-100	-1.29946	-1.07341
52493275	rs9855470	4.96436e-21	0.635887	-0.974213	3.11586e-100	-1.57572	-1.11758
52493412	rs35258126	2.2446e-18	5.77567	-3.69517e-10	4.56012e-97	4.5953	-3.69517e-10
52493865	rs148061664	5.39567e-21	-0.255014	-3.69517e-10	5.0177e-100	-2.21684	-3.69517e-10
52493896	rs115737376	1.30449e-20	0.627784	-3.69517e-10	5.20944e-100	-2.17933	-3.69517e-10
52494141	rs13074649	5.64237e-21	0.755637	-0.965944	2.97031e-100	-1.63068	-1.11046
52494588	rs6776759	1.88297e-20	0.994822	-3.69517e-10	6.71397e-100	-1.92562	-3.69517e-10
52495280	rs115214077	7.94852e-22	-2.17021	-3.69517e-10	7.46587e-100	-1.81946	-3.69517e-10
52495365	rs4687541	5.64044e-21	0.74696	-0.95761	3.00332e-100	-1.62682	-1.10327
52496054	rs113058288	9.67981e-21	0.329432	-3.69517e-10	1.24454e-98	0.994128	-3.69517e-10
52496229	rs3774409	7.20503e-21	1.01171	-0.977538	2.64481e-100	-1.73676	-1.12044
52496621	rs117584910	2.32325e-21	-3.2491e-10	-1.09765	1.67203e-99	-3.2491e-10	-1.01318
52497254	rs6771558	5.52524e-21	0.70928	-0.940563	3.10009e-100	-1.60983	-1.08855
52497778	rs6772177	9.12816e-22	-1.20602	-0.82581	2.71618e-86	30.8889	-1.4833
52497849	rs6772191	5.43738e-21	0.684717	-0.932031	3.15844e-100	-1.59856	-1.08116
52498782	rs2335928	5.46526e-21	0.684717	-0.926916	3.17247e-100	-1.59856	-1.07673
52498966	rs2335929	5.46526e-21	0.684717	-0.926916	3.17247e-100	-1.59856	-1.07673
52500318	rs56238537	3.94987e-21	-0.566928	-3.69517e-10	8.11987e-100	-1.73549	-3.69517e-10
52500452	rs6782162	5.45916e-21	0.673116	-0.916432	3.21868e-100	-1.59319	-1.06764
52500521	rs9847332	5.46825e-21	0.673116	-0.914767	3.22333e-100	-1.59319	-1.0662
52500535	rs138931419	1.62227e-21	-3.2491e-10	-1.45678	1.04993e-99	-3.2491e-10	-1.4785
52501109	rs4687616	5.48754e-21	0.673116	-0.911246	3.2332e-100	-1.59319	-1.06314
52501292	rs6414568	6.05873e-21	0.770464	-0.909574	3.09838e-100	-1.63724	-1.06169
52501451	rs2159607	1.5737e-19	4.33282	-1.21483	1.57282e-100	-2.02465	-1.35229
52501616	rs2109558	6.42346e-21	0.734535	-0.815189	4.19887e-100	-1.36234	-1.03266
52503701	rs6445483	5.73321e-21	0.697632	-0.891968	3.25084e-100	-1.60451	-1.04639
52503735	rs140187302	1.13334e-21	-1.81544	-3.69517e-10	3.89529e-93	13.6481	-3.69517e-10
52503800	rs6445484	5.74405e-21	0.697632	-0.890079	3.25619e-100	-1.60451	-1.04474
52503823	rs6445485	5.36013e-21	0.630345	-0.891968	2.69732e-100	-1.79116	-1.04639
52504133	rs1035003	5.82124e-21	0.70928	-0.888377	3.2437e-100	-1.60983	-1.04326
52504503	rs1011064	5.77459e-21	0.697632	-0.884775	3.27126e-100	-1.60451	-1.04013
52505445	rs929528	5.80544e-21	0.697632	-0.879447	3.28647e-100	-1.60451	-1.03549
52505525	rs929529	5.96148e-21	0.722247	-0.877539	3.25525e-100	-1.61571	-1.03382
52506282	rs4312651	5.86917e-21	0.697632	-0.868529	3.31791e-100	-1.60451	-1.02597
52506426	rs6784615	6.11491e-21	0.659033	-0.788914	4.47334e-100	-1.32096	-1.01072
52506491	rs6445486	6.17664e-21	0.74696	-0.866796	3.24962e-100	-1.62682	-1.02445
52506848	rs1011063	6.77399e-20	3.49666	-1.2216	1.31651e-100	-2.19748	-1.35735
52506903	rs1011062	5.77275e-21	0.684717	-0.872179	3.32707e-100	-1.59856	-1.02915
52507473	rs142281710	6.30874e-21	-0.0986751	-3.69517e-10	5.26369e-100	-2.16898	-3.69517e-10
52507782	rs56114678	3.83132e-20	1.70518	-3.69517e-10	1.47063e-90	19.5817	-3.69517e-10
52508354	rs139818092	4.61821e-21	-3.2491e-10	-0.410604	1.19233e-99	-3.2491e-10	-1.35131
52508406	rs11921116	7.00618e-21	0.760364	-0.754182	4.35253e-100	-1.37615	-0.982903
52509029	rs11721286	7.17324e-21	0.7863	-0.756553	4.29038e-100	-1.38985	-0.983587
52509277	rs4687617	7.54262e-21	0.838494	-0.758535	4.16894e-100	-1.41689	-0.985252
52510592	rs9856575	7.60182e-22	-2.21481	-3.69517e-10	6.7426e-100	-1.92136	-3.69517e-10
52510697	rs7620015	7.38707e-21	0.864619	-0.805499	3.95529e-100	-1.43018	-1.02457
52510982	rs4687543	8.21739e-21	0.890852	-0.725211	4.17556e-100	-1.44335	-0.957209
52512318	rs2109559	8.32044e-21	0.903315	-0.725211	4.14975e-100	-1.44955	-0.957209
52513027	rs9867823	6.1268e-21	0.767337	-0.895276	3.14144e-100	-1.63586	-1.04927
52513898	rs41292364	1.07938e-20	0.438359	-3.69517e-10	5.25463e-100	-2.1707	-3.69517e-10
52513940	rs4687618	6.16323e-21	0.780364	-0.902373	3.10429e-100	-1.64159	-1.05544
52514164	rs77017530	2.5226e-21	-3.2491e-10	-1.01532	2.62099e-99	-3.2491e-10	-0.563671
52514173	rs17052198	2.24619e-21	-3.2491e-10	-1.13137	1.00516e-99	-3.2491e-10	-1.52208
52514519	rs150469670	4.45401e-21	-3.2491e-10	-0.446807	2.52927e-99	-3.2491e-10	-0.599293
52514534	rs144257670	3.09113e-21	-3.2491e-10	-0.812075	2.18448e-99	-3.2491e-10	-0.745844
52515533	rs758803	5.78555e-21	0.731008	-0.916255	3.13506e-100	-1.61967	-1.06749
52516293	rs6800707	2.18781e-19	4.71664	-1.26918	1.42397e-100	-2.08402	-1.39234
52517206	rs728408	7.75101e-21	0.878413	-0.771201	4.04225e-100	-1.43712	-0.99588
52518786	rs4687619	5.44647e-21	0.718084	-0.963728	3.02656e-100	-1.61383	-1.10855
52519854	rs17263770	3.17677e-20	1.51784	-3.69517e-10	5.81833e-100	-2.06879	-3.69517e-10
52520502	rs4687544	5.30426e-21	0.706476	-0.978576	3.00392e-100	-1.60855	-1.12134
52520630	rs115497146	8.06952e-22	-2.1551	-3.69517e-10	6.37618e-100	-1.97724	-3.69517e-10
52520867	rs143380194	6.66846e-21	-0.0432217	-3.69517e-10	5.22208e-100	-2.17691	-3.69517e-10
52522297	rs150644559	1.70253e-21	-3.2491e-10	-1.4085	9.99711e-100	-3.2491e-10	-1.52751
52522659	rs887514	7.00036e-21	0.838492	-0.833142	3.91695e-100	-1.41689	-1.0476
52523405	rs887515	1.01602e-19	3.79519	-1.11474	1.44137e-100	-2.18862	-1.27559
52524574	rs6810027	4.93301e-21	0.669222	-1.01388	2.96476e-100	-1.59138	-1.15163
52524974	rs4687621	5.13115e-21	0.718084	-1.02336	2.87555e-100	-1.61383	-1.15973
52524979	rs78126918	3.43528e-21	-3.2491e-10	-0.706514	1.04574e-99	-3.2491e-10	-1.48249
52526372	rs117164680	2.34513e-19	-3.2491e-10	3.5169	1.2405e-97	-3.2491e-10	3.29346
52526535	rs2240897	6.28166e-21	-3.2491e-10	-0.102977	1.36265e-99	-3.2491e-10	-1.21779
52528000	rs6787493	7.61175e-21	0.774318	-0.685236	4.58523e-100	-1.38354	-0.923428
52528175	rs6445505	9.40904e-22	-2.00152	-3.69517e-10	1.05667e-99	-1.4721	-3.69517e-10
52528292	rs6445506	7.88891e-21	0.812471	-0.687624	4.48556e-100	-1.40349	-0.92545
52529266	rs758800	3.00581e-20	0.917434	0.545086	3.82069e-100	-1.69944	-0.789938
52529317	rs79914724	1.19842e-21	-1.75961	-3.69517e-10	3.86079e-98	2.12623	-3.69517e-10
52529773	rs9846089	5.16554e-21	0.739688	-1.03829	2.81166e-100	-1.62357	-1.17247
52529899	rs9863753	7.40235e-21	0.891956	-0.830769	4.02672e-100	-1.4439	-0.992955
52530787	rs17052201	8.12364e-20	2.7033	-0.246549	9.71321e-98	4.13432	-1.08547
52530976	rs11710485	2.2117e-20	1.15574	-3.69517e-10	5.01715e-100	-2.21694	-3.69517e-10
52531681	rs67749743	3.97933e-20	3.25036	-1.50727	1.49824e-100	-1.96051	-1.46501
52532118	rs13326165	1.17872e-19	4.29573	-1.46675	9.38379e-100	-0.0840318	-1.50679
52532291	rs34736619	1.53956e-06	31.9399	1.08974	1.71873e-78	47.6614	-0.292725
52533545	rs148275756	2.869e-20	1.41594	-3.69517e-10	7.78081e-95	9.73478	-3.69517e-10
52534793	rs143563939	5.62416e-21	-3.2491e-10	-0.21354	3.48886e-99	-3.2491e-10	-0.277647
52536308	rs758801	1.0879e-20	1.96825	-1.52203	1.58477e-100	-1.84183	-1.52753
52536472	rs77652244	1.51512e-21	-3.2491e-10	-1.52511	1.0257e-99	-3.2491e-10	-1.50185
52536514	rs731831	0.756748	45.0321	1.10284	3.1422e-79	46.2702	-0.60081
52537109	rs112337417	5.89016e-20	2.13526	-3.69517e-10	1.11481e-97	3.18663	-3.69517e-10
52537969	rs4687545	4.23974e-20	3.33146	-1.52499	2.47244e-100	-1.42087	-1.50373
52538122	rs77326452	2.72009e-21	-3.2491e-10	-0.939947	2.00621e-99	-3.2491e-10	-0.830973
52538300	rs7613444	5.11407e-18	7.64437	-1.04523	6.2e-84	35.9401	-1.10404
52539850	rs114817952	9.36657e-22	-2.00605	-3.69517e-10	7.57777e-99	0.497997	-3.69517e-10
52540278	rs75916212	3.08256e-21	-3.2491e-10	-0.814849	1.18664e-99	-3.2491e-10	-1.35609
52540544	rs1010552	0.00625262	39.7968	1.5421	4.26779e-81	41.4468	-0.0763809
52540773	rs1010553	1.57601e-14	13.1361	1.49627	7.70867e-78	48.8346	0.0347862
52541253	rs11130306	4.3965e-14	14.1688	1.48951	6.75657e-77	51.049	-0.00886457
52541937	rs41292372	2.26229e-21	-1.12423	-3.69517e-10	3.13995e-99	-0.383015	-3.69517e-10
52541943	rs118094465	2.17939e-20	-3.2491e-10	1.14102	4.89103e-98	-3.2491e-10	2.36277
52542769	rs192392568	1.79378e-21	-1.35628	-3.69517e-10	5.45037e-100	-2.13412	-3.69517e-10
52542919	rs1010554	5.76686e-15	11.5592	2.06787	4.36884e-79	45.536	0.462933
52543120	rs111979374	4.794e-22	-1.19301	-1.48282	5.40069e-99	1.5355	-1.3762
52544470	rs9835659	7.63657e-22	-2.21025	-3.69517e-10	8.52517e-100	-1.68678	-3.69517e-10
52545370	rs115217609	3.87343e-21	-0.586471	-3.69517e-10	3.18916e-99	-0.367463	-3.69517e-10
52546116	rs758802	8.69222e-20	4.045	-1.52059	3.98658e-100	-0.956006	-1.49087
52546487	rs7644763	7.42903e-20	3.89126	-1.52389	4.25787e-100	-0.885635	-1.4954
52546819	rs118005853	5.08818e-21	-3.2491e-10	-0.313691	4.47711e-99	-3.2491e-10	-0.0282437
52546820	rs2015971	5.04737e-10	24.1162	0.890449	2.13155e-83	36.5864	-0.515368
52547439	rs145846452	1.53046e-21	-3.2491e-10	-1.51504	1.00389e-99	-3.2491e-10	-1.52334
52547929	rs2286786	1.4709e-20	-3.2491e-10	0.74785	7.66077e-99	-3.2491e-10	0.508891
52548818	rs740903	6.87803e-22	-2.19186	-0.123007	3.36619e-93	14.4402	-0.938101
52548873	rs41292858	3.52127e-21	-0.681788	-3.69517e-10	1.08014e-99	-1.45013	-3.69517e-10
52549873	rs140521315	9.86292e-21	0.348172	-3.69517e-10	5.34614e-99	0.149152	-3.69517e-10
52551010	rs79979130	9.79216e-20	4.14724	-1.50369	2.12709e-100	-1.61918	-1.45587
52551265	rs66824127	1.81723e-16	9.7816	0.388027	1.23534e-81	41.4003	-1.26966
52551284	rs67409736	2.22578e-16	9.86781	0.504611	1.13246e-79	45.8694	-1.22052
52551973	rs77803411	9.09499e-21	-3.2491e-10	0.267113	1.67949e-99	-3.2491e-10	-1.00873
52552042	rs117845291	2.01302e-21	-3.2491e-10	-1.24097	1.20134e-99	-3.2491e-10	-1.34378
52552255	rs190733008	1.54714e-18	5.40355	-3.69517e-10	1.0872e-99	-1.44361	-3.69517e-10
52553167	rs56960576	1.85615e-21	-1.32211	-3.69517e-10	5.39523e-100	-2.14429	-3.69517e-10
52553456	rs138970225	2.55753e-21	-1.00157	-3.69517e-10	3.4615e-98	2.01706	-3.69517e-10
52554304	rs7630214	9.32909e-22	-2.01006	-3.69517e-10	2.72073e-98	1.77626	-3.69517e-10
52554735	rs147428795	4.29238e-21	-0.48377	-3.69517e-10	3.72919e-98	2.09156	-3.69517e-10
52555316	rs13081028	5.03761e-16	9.75321	1.43603	1.98882e-79	45.1218	0.0902268
52555824	rs80140864	1.33863e-21	-1.64897	-3.69517e-10	5.23372e-100	-2.17469	-3.69517e-10
52555957	rs9853056	1.24473e-15	10.6284	1.46547	1.32173e-78	46.9585	0.147499
52556369	rs35325270	8.08427e-20	3.96042	-1.50852	2.39487e-100	-1.49206	-1.46442
52556393	rs112141268	8.49355e-22	-2.10389	-3.69517e-10	9.38471e-99	0.711859	-3.69517e-10
52556632	rs117661203	1.58448e-21	-3.2491e-10	-1.48036	1.05735e-99	-3.2491e-10	-1.47145
52556890	rs4434138	1.9142e-10	22.7833	1.25381	7.15192e-86	30.5045	-0.130744
52557038	rs4234633	2.84772e-10	23.0097	1.42462	1.08918e-83	35.4088	-0.00926602
52557069	rs4234634	4.59076e-21	-3.2491e-10	-0.416565	3.63991e-99	-3.2491e-10	-0.235264
52557445	rs116423614	3.17974e-20	1.51877	-3.69517e-10	3.96727e-99	-0.149143	-3.69517e-10
52558008	rs13303	2.94774e-15	11.3544	1.60149	5.63338e-78	48.2925	0.263245
52558133	rs13621	3.03276e-09	25.2517	1.54818	1.32959e-81	40.0933	0.110852
52558237	rs143836348	2.48351e-20	1.27165	-3.69517e-10	4.00418e-92	15.9782	-3.69517e-10
52558768	rs142803792	3.73029e-21	-0.624124	-3.69517e-10	5.11417e-99	0.104793	-3.69517e-10
52558904	rs34005367	3.56296e-10	23.1463	1.51211	1.54427e-83	35.7059	0.0427875
52559705	rs11709284	8.61103e-16	10.15	1.5754	4.63969e-79	45.8154	0.243712
52560021	rs4475032	4.74081e-10	23.4464	1.49766	3.03079e-83	36.3906	0.0324051
52561779	rs11711421	5.85953e-10	25.0811	0.0748416	4.84866e-82	40.0782	-0.882771
52563199	rs35920544	2.27855e-21	-1.11707	-3.69517e-10	5.15857e-100	-2.18915	-3.69517e-10
52563462	rs35371456	7.1296e-20	3.83838	-1.51215	2.28837e-100	-1.53081	-1.47116
52563572	rs4687624	7.75756e-10	23.8837	1.55279	5.57124e-83	36.9487	0.0830372
52563718	rs4687625	5.89725e-10	23.6778	1.48455	2.52381e-83	36.2169	0.0229955
52565100	rs6778735	8.0204e-16	10.0421	1.6122	8.10957e-80	44.0864	0.228578
52565247	rs13066644	7.13176e-20	3.83838	-1.51185	2.28969e-100	-1.53081	-1.47058
52565317	rs13066389	5.70778e-20	3.61105	-1.50725	2.72408e-100	-1.36555	-1.46213
52566065	rs4282054	1.7347e-15	10.7748	1.65098	6.81209e-78	48.4448	0.300924
52566354	rs7614424	5.70629e-20	3.61105	-1.50751	2.72281e-100	-1.36555	-1.46259
52566682	rs7636227	1.28133e-15	10.4575	1.66532	2.79343e-79	45.3013	0.25041
52566788	rs74690188	1.08357e-21	-1.86035	-3.69517e-10	6.416e-100	-1.97101	-3.69517e-10
52566820	rs12489732	0.0104293	40.1029	1.74763	4.74202e-81	41.3072	0.16855
52566914	rs7614981	8.82244e-15	12.2408	1.8114	2.78362e-79	45.1884	0.359833
52567014	rs12489828	8.82244e-15	12.2408	1.8114	2.78362e-79	45.1884	0.359833
52567077	rs75586899	1.13752e-21	-1.81176	-3.69517e-10	5.14035e-100	-2.19269	-3.69517e-10
52567188	rs28661185	1.04477e-09	24.0809	1.65331	7.24513e-83	37.1679	0.126525
52567295	rs112873973	2.45115e-21	-1.04405	-3.69517e-10	5.10595e-100	-2.1994	-3.69517e-10
52567463	rs183059955	2.53864e-21	-1.00898	-3.69517e-10	3.00043e-98	1.87412	-3.69517e-10
52567617	rs66782572	1.22726e-14	12.5155	1.86673	2.25519e-78	47.1937	0.446571
52568805	rs7639267	1.00957e-15	10.1498	1.73464	5.08023e-79	45.8037	0.346145
52569098	rs4687626	1.12848e-09	24.1431	1.6682	5.34755e-83	36.8535	0.13727
52569480	rs6774097	1.6046e-21	-1.46774	-3.69517e-10	8.60592e-100	-1.67736	-3.69517e-10
52569949	rs60611300	2.26943e-21	-1.12108	-3.69517e-10	6.18329e-100	-2.00796	-3.69517e-10
52570330	rs76685449	7.69516e-22	-2.2026	-3.69517e-10	9.0214e-100	-1.63021	-3.69517e-10
52570496	rs58924550	2.26943e-21	-1.12108	-3.69517e-10	6.18329e-100	-2.00796	-3.69517e-10
52570765	rs60916588	2.30028e-21	-1.10758	-3.69517e-10	5.15091e-100	-2.19063	-3.69517e-10
52572056	rs7638808	1.77637e-10	22.3352	1.62723	8.4943e-82	39.5936	0.162511
52572447	rs6445528	1.80291e-10	22.3352	1.64206	8.58706e-82	39.5936	0.173372
52572553	rs146279198	1.84342e-21	-3.2491e-10	-1.32899	1.17548e-99	-3.2491e-10	-1.36554
52572648	rs60415551	2.02751e-21	-1.2338	-3.69517e-10	5.27521e-100	-2.16679	-3.69517e-10
52573096	rs13076398	1.02827e-09	24.0011	1.71722	6.96696e-83	37.0702	0.185085
52573101	rs60823713	2.02751e-21	-1.2338	-3.69517e-10	5.27521e-100	-2.16679	-3.69517e-10
52573350	rs74620519	4.52167e-21	-0.431729	-3.69517e-10	9.19846e-100	-1.61077	-3.69517e-10
52573844	rs62256903	1.39702e-09	24.3075	1.71722	1.5204e-82	37.8506	0.185085
52574012	rs73837804	1.56189e-21	-1.49472	-3.69517e-10	5.73494e-100	-2.08323	-3.69517e-10
52574365	rs56259931	2.01896e-21	-1.23803	-3.69517e-10	5.28028e-100	-2.16583	-3.69517e-10
52575251	rs57319306	2.00952e-21	-1.24271	-3.69517e-10	5.28597e-100	-2.16475	-3.69517e-10
52575831	rs1133415	1.55237e-10	22.2153	1.61226	5.01449e-82	39.0771	0.151975
52576463	rs11720182	1.28891e-20	0.61577	-3.69517e-10	3.76059e-88	25.1258	-3.69517e-10
52577334	rs57560655	2.05545e-21	-1.22012	-3.69517e-10	5.25923e-100	-2.16982	-3.69517e-10
52577856	rs180816481	1.26866e-20	-3.2491e-10	0.599939	2.63101e-99	-3.2491e-10	-0.559853
52578474	rs7643568	1.60396e-21	-1.46813	-3.69517e-10	8.60882e-100	-1.67702	-3.69517e-10
52579288	rs6802671	1.49523e-21	-1.6319	0.0935728	1.66423e-88	25.1183	-0.807728
52579293	rs114300100	2.31402e-21	-1.10162	-3.69517e-10	3.57689e-98	2.04986	-3.69517e-10
52580173	rs78691006	1.65518e-22	-2.2115	-1.52779	7.87434e-99	1.99228	-1.4559
52580720	rs145484613	1.5554e-21	-3.2491e-10	-1.49888	1.02999e-99	-3.2491e-10	-1.49767
52581435	rs3199918	4.72085e-12	20.3346	-3.69517e-10	8.39256e-89	23.626	-3.69517e-10
52581678	rs35127839	9.98554e-20	2.66311	-3.69517e-10	1.74964e-98	1.33477	-3.69517e-10
52583929	rs184975158	1.0245e-21	-1.9164	-3.69517e-10	4.38017e-98	2.25245	-3.69517e-10
52584715	rs2878628	2.15615e-07	29.3982	1.66571	3.87385e-84	34.0682	0.297647
52584787	rs2251219	2.54168e-06	31.6266	1.90435	3.10882e-84	33.6813	0.464461
52585760	rs1961959	2.17515e-06	31.732	1.64324	8.80191e-85	32.6441	0.239812
52585990	rs1961958	1.62951e-06	31.3647	1.72177	6.25681e-85	32.2719	0.270776
52586125	rs60682984	1.95454e-21	-1.27046	-3.69517e-10	6.65217e-100	-1.93486	-3.69517e-10
52586331	rs78235335	2.04369e-21	-1.22585	-3.69517e-10	1.00236e-99	-1.52487	-3.69517e-10
52586682	rs1570	1.88673e-07	29.3508	1.5796	7.39517e-84	34.7797	0.232687
52587387	rs3774367	1.43989e-21	-1.66343	0.0873864	1.24839e-88	24.9003	-0.877196
52588640	rs4605534	4.98585e-21	-0.334006	-3.69517e-10	4.17057e-99	-0.0991684	-3.69517e-10
52588655	rs2336142	8.31165e-19	4.78222	-3.69517e-10	2.28786e-74	56.865	-3.69517e-10
52589548	rs150689170	3.28335e-19	3.85342	-3.69517e-10	1.53305e-91	17.3207	-3.69517e-10
52589840	rs58100002	1.91353e-21	-1.29166	-3.69517e-10	5.35037e-100	-2.15264	-3.69517e-10
52590568	rs80332599	1.31299e-21	-1.6683	-3.69517e-10	6.28591e-100	-1.9915	-3.69517e-10
52590894	rs77166099	1.76761e-21	-3.2491e-10	-1.37098	1.11479e-99	-3.2491e-10	-1.41856
52592078	rs147550813	5.4633e-19	4.36261	-3.69517e-10	8.00944e-100	-1.74919	-3.69517e-10
52593119	rs17052256	2.20192e-07	29.6728	1.41206	4.29718e-84	34.3624	0.107155
52593138	rs17052259	2.20192e-07	29.6728	1.41206	4.29718e-84	34.3624	0.107155
52593214	rs58725214	1.91353e-21	-1.29166	-3.69517e-10	5.35037e-100	-2.15264	-3.69517e-10
52593230	rs3796353	2.20192e-07	29.6728	1.41206	4.29718e-84	34.3624	0.107155
52593288	rs11706139	2.48852e-21	-1.02892	-3.69517e-10	1.96532e-99	-0.851567	-3.69517e-10
52594631	rs142205053	5.40468e-22	-1.39515	-1.16078	1.77874e-98	2.26581	-0.914549
52596398	rs6778844	2.25489e-06	31.9252	1.48609	9.49221e-85	32.8399	0.119582
52596723	rs139804442	4.83483e-21	-0.364764	-3.69517e-10	4.0367e-99	-0.131796	-3.69517e-10
52596914	rs33964154	2.80103e-06	32.0912	1.53697	3.85282e-84	34.1597	0.200634
52597026	rs76759198	9.33794e-22	-2.00911	-3.69517e-10	7.5298e-100	-1.81094	-3.69517e-10
52597664	rs2289249	2.42685e-06	32.0131	1.47161	1.02668e-84	32.929	0.108884
52598359	rs1987234	1.90485e-21	-1.29621	-3.69517e-10	5.35683e-100	-2.15144	-3.69517e-10
52598540	rs13059862	2.7954e-07	29.9245	1.39906	8.35079e-84	35.0364	0.0974611
52598608	rs13060048	2.20192e-07	29.6728	1.41206	4.29718e-84	34.3624	0.107155
52599789	rs6786919	1.99447e-07	29.5869	1.39906	3.88145e-84	34.2703	0.0974611
52599792	rs55946513	4.64884e-21	-0.403994	-3.69517e-10	2.22198e-99	-0.728822	-3.69517e-10
52599922	rs6798246	2.25489e-06	31.9252	1.48609	9.49221e-85	32.8399	0.119582
52599947	rs140676153	1.75772e-21	-3.2491e-10	-1.3766	1.10959e-99	-3.2491e-10	-1.42323
52600138	rs74686130	1.32176e-21	-1.66165	-3.69517e-10	6.25936e-100	-1.99573	-3.69517e-10
52600602	rs78835394	8.03898e-22	-2.15889	-3.69517e-10	1.39436e-99	-1.19479	-3.69517e-10
52600705	rs75404951	7.59153e-21	-3.2491e-10	0.0864219	1.51585e-99	-3.2491e-10	-1.11125
52600999	rs1821879	2.14957e-07	29.6488	1.41206	6.26624e-84	34.7396	0.107155
52602274	rs13063160	2.39708e-07	29.7434	1.4264	7.01323e-84	34.8415	0.11785
52603318	rs57246324	1.92228e-21	-1.2871	-3.69517e-10	5.34397e-100	-2.15384	-3.69517e-10
52603352	rs10433550	1.86507e-07	29.4925	1.4264	3.58035e-84	34.1692	0.11785
52603361	rs186146073	1.55033e-21	-1.50214	-3.69517e-10	5.75346e-100	-2.08001	-3.69517e-10
52604180	rs9758945	1.75192e-07	29.3982	1.4581	3.25508e-84	34.0682	0.123614
52604861	rs6786043	2.20927e-07	29.6488	1.43946	6.39568e-84	34.7396	0.127602
52605005	rs6788887	1.88959e-07	29.4925	1.43946	3.61543e-84	34.1692	0.127602
52605136	rs6788993	2.87288e-07	29.9245	1.4264	8.5228e-84	35.0364	0.11785
52605370	rs187617207	5.4633e-19	4.36261	-3.69517e-10	8.00944e-100	-1.74919	-3.69517e-10
52605811	rs76974457	1.92228e-21	-1.2871	-3.69517e-10	5.34397e-100	-2.15384	-3.69517e-10
52605943	rs4687546	1.91699e-07	29.4925	1.45386	3.65455e-84	34.1692	0.138361
52605974	rs7623199	2.00268e-06	31.732	1.56063	7.99827e-85	32.6441	0.144068
52605980	rs75713246	1.93228e-21	-1.28191	-3.69517e-10	5.3368e-100	-2.15518	-3.69517e-10
52606170	rs114577020	1.56189e-21	-1.49472	-3.69517e-10	5.73494e-100	-2.08323	-3.69517e-10
52606292	rs11714565	1.91699e-07	29.4925	1.45386	3.65455e-84	34.1692	0.138361
52606366	rs7625743	2.46382e-07	29.7434	1.45386	7.15856e-84	34.8415	0.138361
52606887	rs150803690	8.45622e-22	-2.10829	-3.69517e-10	2.61205e-99	-0.567086	-3.69517e-10
52607288	rs10510759	1.93228e-21	-1.28191	-3.69517e-10	5.3368e-100	-2.15518	-3.69517e-10
52607511	rs35240333	5.40679e-16	11.26	-3.69517e-10	2.40756e-94	10.8643	-3.69517e-10
52607682	rs11130307	2.32036e-06	31.8982	1.54166	6.88858e-85	32.4781	0.160737
52607685	rs12632381	2.32036e-06	31.8982	1.54166	6.88858e-85	32.4781	0.160737
52608529	rs79658570	9.28036e-22	-2.0153	-3.69517e-10	7.59602e-100	-1.80218	-3.69517e-10
52608672	rs74489188	7.7381e-22	-2.19704	-3.69517e-10	1.07374e-98	0.846512	-3.69517e-10
52608949	rs4687547	2.08003e-06	31.7228	1.60773	2.78071e-84	33.7804	0.253877
52608972	rs140435693	3.27613e-21	-0.753947	-3.69517e-10	5.91388e-100	-2.05251	-3.69517e-10
52609157	rs6762457	2.75351e-06	32.0033	1.60773	3.71197e-84	34.0692	0.253877
52609362	rs6805156	2.56971e-07	29.7434	1.49594	7.38759e-84	34.8415	0.169854
52609520	rs77716837	2.94076e-21	-0.861942	-3.69517e-10	1.75685e-99	-0.963699	-3.69517e-10
52609601	rs183933638	1.56046e-21	-3.2491e-10	-1.49563	1.00344e-99	-3.2491e-10	-1.52378
52610415	rs7652191	2.33764e-07	29.6488	1.49594	6.6717e-84	34.7396	0.169854
52610513	rs2028220	1.57159e-21	-1.48852	-3.69517e-10	6.29007e-100	-1.99083	-3.69517e-10
52610651	rs17264436	1.82429e-06	31.6444	1.55497	7.51547e-85	32.5553	0.170608
52611413	rs11718420	1.99938e-07	29.4925	1.49594	3.77147e-84	34.1692	0.169854
52611554	rs34735556	6.52869e-20	3.75876	-1.52058	2.26689e-100	-1.51333	-1.49806
52611711	rs74426436	3.56511e-21	-3.2491e-10	-0.669416	9.99439e-100	-3.2491e-10	-1.52778
52612159	rs34954168	2.83623e-06	32.0033	1.63734	3.79579e-84	34.0692	0.276207
52612178	rs34115864	1.87866e-06	31.6444	1.58433	7.68122e-85	32.5553	0.192423
52613656	rs35107891	1.70623e-06	31.5481	1.58433	6.96723e-85	32.4578	0.192423
52614286	rs77409491	1.07209e-20	-3.2491e-10	0.431585	1.2142e-99	-3.2491e-10	-1.33314
52614410	rs7648016	1.97564e-21	-1.25972	-3.69517e-10	5.30732e-100	-2.16072	-3.69517e-10
52614586	rs146030594	1.87653e-20	-3.2491e-10	0.991397	8.75918e-99	-3.2491e-10	0.64288
52614670	rs11718509	2.08003e-06	31.7228	1.60773	2.78071e-84	33.7804	0.253877
52615227	rs4687629	2.03366e-07	29.4684	1.53697	5.66569e-84	34.5453	0.200634
52615301	rs4687630	1.97251e-06	31.6266	1.65083	2.60175e-84	33.6813	0.286401
52615483	rs72947580	1.9583e-21	-1.26854	-3.69517e-10	5.3188e-100	-2.15856	-3.69517e-10
52615654	rs74283387	3.59493e-21	-3.2491e-10	-0.661087	9.99694e-100	-3.2491e-10	-1.52753
52616940	rs181904306	3.10163e-21	-0.808684	-3.69517e-10	3.35132e-99	-0.317869	-3.69517e-10
52616978	rs13078422	1.75253e-06	31.5481	1.61111	6.89372e-85	32.4578	0.181816
52617071	rs147749551	1.56175e-21	-1.4948	-3.69517e-10	5.73516e-100	-2.08319	-3.69517e-10
52617288	rs6799490	1.60688e-21	-1.51459	0.0482777	5.03347e-88	26.3212	-0.903833
52617358	rs72947583	1.57159e-21	-1.48852	-3.69517e-10	6.29007e-100	-1.99083	-3.69517e-10
52617462	rs72947584	1.55935e-21	-1.49634	-3.69517e-10	6.31776e-100	-1.98644	-3.69517e-10
52617802	rs11720159	2.34374e-07	29.5543	1.59306	6.28414e-84	34.6378	0.211804
52618018	rs11720243	2.86632e-07	29.5543	1.79435	7.30898e-84	34.6378	0.362879
52618197	rs75551918	1.29468e-20	-3.2491e-10	0.620236	1.69037e-98	-3.2491e-10	1.30031
52618319	rs12487445	1.67436e-06	31.4607	1.65289	6.50715e-85	32.3692	0.212688
52618362	rs35272104	6.65813e-20	3.7796	-1.52178	2.24519e-100	-1.52046	-1.50056
52618941	rs7614498	2.18004e-07	29.4684	1.60648	5.78701e-84	34.5453	0.22182
52619546	rs72947589	1.9583e-21	-1.26854	-3.69517e-10	5.3188e-100	-2.15856	-3.69517e-10
52619792	rs12629699	1.98391e-07	29.3742	1.60648	5.22819e-84	34.4438	0.22182
52619836	rs12629701	1.8932e-07	29.3126	1.62126	3.31269e-84	33.9764	0.23287
52621627	rs3733046	4.21771e-07	29.2092	2.52571	8.7225e-84	34.1956	0.981839
52621839	rs3852066	4.09411e-07	29.3032	2.40191	8.76312e-84	34.2969	0.88525
52622086	rs2590838	2.80922e-13	15.0028	2.51021	3.57427e-81	40.1028	1.0903
52623465	rs35225119	8.96449e-20	4.0774	-1.52215	2.07845e-100	-1.59683	-1.50136
52623772	rs13065744	1.29097e-18	5.22254	-3.69517e-10	5.51094e-100	-2.12307	-3.69517e-10
52624233	rs4336110	3.50857e-06	31.383	2.47037	1.09564e-84	32.2158	0.88707
52624387	rs73078824	1.69088e-15	13.2072	-0.807036	1.29991e-83	36.3225	-0.74609
52624509	rs77711437	1.55624e-21	-1.49834	-3.69517e-10	5.74392e-100	-2.08167	-3.69517e-10
52624723	rs11708075	3.26438e-06	31.2958	2.48546	1.01487e-84	32.1275	0.898798
52624769	rs68021750	4.82922e-06	31.6429	2.52994	4.94201e-84	33.6235	0.9858
52625019	rs62253700	4.42529e-06	31.5556	2.52994	4.51725e-84	33.5337	0.9858
52626013	rs113785237	1.9583e-21	-1.26854	-3.69517e-10	5.3188e-100	-2.15856	-3.69517e-10
52626206	rs147973737	1.57981e-21	-1.48331	-3.69517e-10	5.70722e-100	-2.08808	-3.69517e-10
52626443	rs2336147	2.46202e-13	14.9043	2.47675	2.0154e-81	39.5568	1.06338
52626646	rs2336146	4.49846e-07	29.3974	2.40191	9.69798e-84	34.3982	0.88525
52627486	rs13085331	4.82922e-06	31.6429	2.52994	4.94201e-84	33.6235	0.9858
52627660	rs12498066	4.82922e-06	31.6429	2.52994	4.94201e-84	33.6235	0.9858
52628056	rs2577831	6.84348e-13	15.812	2.59135	9.44871e-82	38.7069	1.15571
52628321	rs7628578	1.24322e-06	30.3344	2.48151	2.74695e-84	33.0743	0.947714
52628816	rs11714419	3.73661e-06	31.4791	2.43727	1.17689e-84	32.3131	0.861365
52629177	rs34754793	4.49846e-07	29.3974	2.40191	9.69798e-84	34.3982	0.88525
52629386	rs2118540	3.73661e-06	31.4791	2.43727	1.17689e-84	32.3131	0.861365
52629633	rs2164884	4.74935e-06	31.6429	2.51327	4.87758e-84	33.6235	0.972677
52629750	rs2336145	4.25585e-06	31.4791	2.56739	1.30228e-84	32.3131	0.9626
52630548	rs4687633	5.49955e-06	31.6429	2.65992	5.47555e-84	33.6235	1.08832
52630639	rs79888178	2.51138e-14	15.0983	-3.69517e-10	1.45498e-90	19.571	-3.69517e-10
52631344	rs7647992	1.93228e-21	-1.28191	-3.69517e-10	5.3368e-100	-2.15518	-3.69517e-10
52632093	rs12107484	1.93228e-21	-1.28191	-3.69517e-10	5.3368e-100	-2.15518	-3.69517e-10
52632357	rs62253703	5.9605e-06	31.7391	2.64421	5.97169e-84	33.7225	1.07608
52632911	rs6790330	3.00872e-06	31.2351	2.46461	1.91975e-84	32.7291	0.934611
52633929	rs4687636	4.31957e-06	31.4791	2.58225	1.31776e-84	32.3131	0.974416
52634050	rs114597651	2.8804e-21	-0.882683	-3.69517e-10	1.98765e-99	-0.840268	-3.69517e-10
52634092	rs4687637	4.68622e-07	29.3273	2.51295	6.56863e-84	33.9213	0.9726
52634187	rs146947502	7.66074e-22	-2.20709	-3.69517e-10	8.74693e-100	-1.6611	-3.69517e-10
52634436	rs183651480	1.48019e-20	-3.2491e-10	0.754147	3.32116e-99	-3.2491e-10	-0.326908
52634523	rs58409398	1.52684e-21	-1.51741	-3.69517e-10	5.79273e-100	-2.0732	-3.69517e-10
52634605	rs34173654	5.0418e-06	31.6333	2.58265	2.30433e-84	32.8718	0.974503
52634619	rs9917834	7.03641e-07	29.7334	2.51327	2.27608e-83	35.1639	0.972677
52634967	rs80092480	5.67487e-21	-3.2491e-10	-0.204563	1.37974e-98	-3.2491e-10	1.09726
52635064	rs72965177	1.92343e-21	-1.2865	-3.69517e-10	5.34314e-100	-2.15399	-3.69517e-10
52636615	rs6780005	1.91465e-21	-1.29108	-3.69517e-10	5.34955e-100	-2.1528	-3.69517e-10
52636808	rs57757646	1.91465e-21	-1.29108	-3.69517e-10	5.34955e-100	-2.1528	-3.69517e-10
52637486	rs2276824	6.97739e-14	13.2388	2.88138	1.01704e-74	54.6635	1.39076
52637631	rs34341044	7.71881e-22	-2.19954	-3.69517e-10	5.63966e-99	0.202602	-3.69517e-10
52638469	rs7645785	1.54097e-21	-1.5082	-3.69517e-10	6.36076e-100	-1.97966	-3.69517e-10
52638482	rs10433615	6.45536e-06	31.8354	2.62763	6.5069e-84	33.8216	1.06281
52638924	rs141104872	3.57723e-21	-0.666022	-3.69517e-10	2.47664e-99	-0.620319	-3.69517e-10
52639257	rs11130308	7.21313e-07	29.7582	2.51327	1.56047e-83	34.7864	0.972677
52640116	rs78735727	1.44208e-21	-1.57452	-3.69517e-10	5.67794e-100	-2.09322	-3.69517e-10
52641255	rs3774366	5.67876e-07	29.6635	2.36878	1.2585e-83	34.6846	0.859472
52641568	rs78410573	3.25211e-21	-0.761308	-3.69517e-10	1.59729e-98	1.24367	-3.69517e-10
52641703	rs71299610	8.55987e-20	4.03259	-1.52353	2.10159e-100	-1.58266	-1.50446
52642487	rs3774365	5.48432e-06	31.8354	2.46461	5.72399e-84	33.8216	0.934611
52642936	rs12487591	5.48432e-06	31.8354	2.46461	5.72399e-84	33.8216	0.934611
52643307	rs3733045	6.24272e-07	29.7582	2.36878	1.39345e-83	34.7864	0.859472
52643685	rs3755806	6.59258e-06	32.0345	2.44957	1.48291e-83	34.7853	0.922797
52644836	rs13065851	3.61945e-06	31.4791	2.40542	1.14841e-84	32.3131	0.836867
52645389	rs76345640	3.01686e-21	-3.2491e-10	-0.836395	3.07781e-99	-3.2491e-10	-0.403005
52645691	rs72965181	1.88184e-21	-1.30836	-3.69517e-10	5.3745e-100	-2.14814	-3.69517e-10
52645713	rs112347076	1.88184e-21	-1.30836	-3.69517e-10	5.3745e-100	-2.14814	-3.69517e-10
52645729	rs79991889	1.43996e-21	-1.576	-3.69517e-10	9.50798e-100	-1.57768	-3.69517e-10
52647182	rs144046740	7.58633e-22	-2.21685	-3.69517e-10	3.02218e-98	1.88134	-3.69517e-10
52647449	rs11709448	3.89718e-06	31.5753	2.38315	1.24449e-84	32.4104	0.819836
52648265	rs9879090	1.07684e-13	13.8882	2.66592	6.17069e-75	54.3384	1.21619
52648747	rs117607837	2.53967e-21	-3.2491e-10	-1.00858	1.05237e-99	-3.2491e-10	-1.47618
52649090	rs6803492	1.44597e-21	-1.57183	-3.69517e-10	9.46866e-100	-1.58182	-3.69517e-10
52649748	rs13083798	1.9974e-13	14.838	2.33388	4.97025e-82	38.2713	0.948919
52650348	rs10510760	0.100288	41.9316	2.1824	4.49046e-80	43.0698	0.654092
52650919	rs77810318	1.53276e-21	-1.51354	-3.69517e-10	5.78262e-100	-2.07495	-3.69517e-10
52651966	rs4687638	4.08572e-06	31.6628	2.34284	1.31775e-84	32.4991	0.788402
52652065	rs139096724	7.05249e-21	-3.2491e-10	0.0127705	1.05962e-99	-3.2491e-10	-1.46931
52653260	rs56108136	1.13024e-20	0.484404	-3.69517e-10	4.62691e-93	13.8202	-3.69517e-10
52653414	rs62253733	4.14687e-06	31.6628	2.3577	1.33299e-84	32.4991	0.799898
52653645	rs62253734	9.11986e-21	0.269843	-3.69517e-10	7.21875e-99	0.449459	-3.69517e-10
52655415	rs34341238	7.14573e-07	29.9393	2.32276	1.63331e-83	34.9813	0.823479
52656092	rs11717043	6.28457e-06	32.0197	2.41656	6.66257e-84	34.0112	0.896901
52656340	rs4687639	6.28457e-06	32.0197	2.41656	6.66257e-84	34.0112	0.896901
52656491	rs60256157	1.52684e-21	-1.51741	-3.69517e-10	5.79273e-100	-2.0732	-3.69517e-10
52657002	rs13064064	6.28457e-06	32.0197	2.41656	6.66257e-84	34.0112	0.896901
52657472	rs34537256	4.5667e-06	31.7593	2.3577	1.46967e-84	32.5967	0.799898
52658987	rs115918946	4.79495e-21	-0.373048	-3.69517e-10	5.0366e-99	0.0895094	-3.69517e-10
52659079	rs13086936	7.99528e-20	3.96676	-1.52593	2.1332e-100	-1.56145	-1.51073
52659124	rs34215106	6.81984e-06	32.1164	2.4016	7.27359e-84	34.1106	0.885175
52659200	rs75947971	9.01258e-22	-2.04457	-3.69517e-10	2.0443e-99	-0.812167	-3.69517e-10
52659384	rs57298447	1.88184e-21	-1.30836	-3.69517e-10	5.3745e-100	-2.14814	-3.69517e-10
52659594	rs61538294	1.88184e-21	-1.30836	-3.69517e-10	5.3745e-100	-2.14814	-3.69517e-10
52659963	rs1561337	6.92264e-06	32.1164	2.41656	7.35939e-84	34.1106	0.896901
52660127	rs79457385	3.2425e-21	-0.764267	-3.69517e-10	2.24162e-99	-0.720024	-3.69517e-10
52660759	rs142345884	6.72807e-19	4.57085	-3.69517e-10	4.29588e-91	18.3511	-3.69517e-10
52661640	rs35249778	6.81984e-06	32.1164	2.4016	7.27359e-84	34.1106	0.885175
52662722	rs6445529	7.97566e-07	30.0344	2.33757	1.83021e-83	35.0835	0.835061
52662850	rs57869735	1.84907e-21	-1.32593	-3.69517e-10	5.40113e-100	-2.1432	-3.69517e-10
52663882	rs7622694	7.97566e-07	30.0344	2.33757	1.83021e-83	35.0835	0.835061
52664168	rs78506463	2.33421e-21	-1.09294	-3.69517e-10	3.33103e-98	1.97864	-3.69517e-10
52665670	rs117810699	4.64561e-20	-3.2491e-10	1.8979	2.49468e-99	-3.2491e-10	-0.613062
52666650	rs4687548	8.32912e-06	32.3014	2.41656	8.90156e-84	34.3009	0.896901
52666866	rs13069481	8.32912e-06	32.3014	2.41656	8.90156e-84	34.3009	0.896901
52667856	rs78842975	1.95511e-21	-1.27016	-3.69517e-10	1.1356e-99	-1.40006	-3.69517e-10
52668119	rs2083180	1.45617e-06	30.6324	2.34159	7.66755e-83	36.5489	0.802205
52668638	rs17052357	1.44885e-21	-1.56984	-3.69517e-10	6.60634e-100	-1.94178	-3.69517e-10
52668776	rs34173244	1.85739e-21	-1.32144	-3.69517e-10	5.39421e-100	-2.14448	-3.69517e-10
52669389	rs6796726	7.97566e-07	30.0344	2.33757	1.83021e-83	35.0835	0.835061
52669498	rs111434579	7.98634e-20	3.96676	-1.52705	2.12489e-100	-1.56145	-1.51463
52669591	rs6445530	1.06322e-21	-1.87931	-3.69517e-10	9.74766e-97	5.35498	-3.69517e-10
52670044	rs13098776	8.7722e-07	30.1296	2.33757	2.02749e-83	35.1859	0.835061
52670280	rs146472126	1.80327e-17	7.85933	-3.69517e-10	9.10166e-93	14.4967	-3.69517e-10
52670617	rs145654156	6.37621e-19	4.51713	-3.69517e-10	2.49343e-90	20.1097	-3.69517e-10
52670735	rs147984578	1.03021e-18	4.99691	-3.69517e-10	9.58741e-100	-1.56936	-3.69517e-10
52671070	rs60311166	1.87335e-21	-1.31288	-3.69517e-10	5.38123e-100	-2.14689	-3.69517e-10
52671169	rs145894314	3.60415e-20	1.64406	-3.69517e-10	2.1149e-97	3.82695	-3.69517e-10
52671673	rs111266648	2.96555e-19	3.75162	-3.69517e-10	1.39981e-94	10.322	-3.69517e-10
52671855	rs79957220	1.53872e-21	-1.50966	-3.69517e-10	5.77258e-100	-2.07669	-3.69517e-10
52672167	rs13068293	7.68526e-06	32.2044	2.43305	8.16165e-84	34.2012	0.909833
52672531	rs11719514	6.04998e-06	32.0405	2.3577	1.95374e-84	32.8814	0.799898
52672742	rs11720432	5.14413e-06	31.847	2.38898	1.64563e-84	32.6856	0.824127
52673791	rs60830326	1.53276e-21	-1.51354	-3.69517e-10	5.78262e-100	-2.07495	-3.69517e-10
52674300	rs13060675	7.03773e-06	32.1164	2.43305	7.45517e-84	34.1106	0.909833
52674479	rs139907714	2.97172e-21	-3.2491e-10	-0.85147	1.83447e-99	-3.2491e-10	-0.920465
52674542	rs13081031	7.68526e-06	32.2044	2.43305	8.16165e-84	34.2012	0.909833
52674665	rs188937805	5.25466e-21	-3.2491e-10	-0.281495	1.28657e-99	-3.2491e-10	-1.27524
52674667	rs11130310	1.01836e-06	30.1296	2.48677	2.27628e-83	35.1859	0.950801
52675002	rs182632644	7.66198e-22	-2.20693	-3.69517e-10	5.084e-99	0.0988757	-3.69517e-10
52675005	rs11130311	7.03773e-06	32.1164	2.43305	7.45517e-84	34.1106	0.909833
52675055	rs11130312	7.03773e-06	32.1164	2.43305	7.45517e-84	34.1106	0.909833
52675279	rs13086898	7.68526e-06	32.2044	2.43305	8.16165e-84	34.2012	0.909833
52675581	rs60040519	1.53276e-21	-1.51354	-3.69517e-10	5.78262e-100	-2.07495	-3.69517e-10
52675907	rs149958895	1.51972e-21	-3.2491e-10	-1.52208	1.0046e-99	-3.2491e-10	-1.52263
52676190	rs11130313	7.75644e-06	32.2044	2.44226	8.2214e-84	34.2012	0.917127
52676233	rs193107228	8.96277e-22	-2.05012	-3.69517e-10	2.01204e-99	-0.828071	-3.69517e-10
52676923	rs188365557	2.62442e-18	-3.2491e-10	5.932	6.51408e-96	-3.2491e-10	7.2545
52677478	rs13099479	6.92066e-20	3.81109	-1.5146	2.2094e-100	-1.50945	-1.52763
52677960	rs7642198	7.68526e-06	32.2044	2.43305	8.16165e-84	34.2012	0.909833
52678270	rs13085895	7.68526e-06	32.2044	2.43305	8.16165e-84	34.2012	0.909833
52678370	rs13085775	8.7722e-07	30.1296	2.33757	2.02749e-83	35.1859	0.835061
52678494	rs13086297	7.59493e-06	32.2044	2.42122	8.26304e-84	34.2012	0.922179
52678531	rs56134416	1.4272e-21	-1.5849	-3.69517e-10	6.67249e-100	-1.93181	-3.69517e-10
52678621	rs138200462	6.4462e-22	-1.46015	-0.919554	9.38505e-99	1.32349	-0.611593
52680823	rs2028216	4.91216e-06	31.847	2.34284	1.58788e-84	32.6856	0.788402
52682205	rs34757451	7.68526e-06	32.2044	2.43305	8.16165e-84	34.2012	0.909833
52682946	rs2289250	7.81328e-06	32.2044	2.44957	8.26814e-84	34.2012	0.922797
52683864	rs33967311	7.81328e-06	32.2044	2.44957	8.26814e-84	34.2012	0.922797
52683898	rs934839	1.38563e-21	-1.61446	-3.69517e-10	6.81032e-100	-1.91137	-3.69517e-10
52684128	rs62253740	9.10179e-07	30.1296	2.37446	1.98263e-83	35.1859	0.812685
52684176	rs185104711	1.93013e-21	-3.2491e-10	-1.28303	1.00711e-99	-3.2491e-10	-1.52013
52684262	rs62253741	1.43073e-18	5.32533	-3.69517e-10	2.28696e-96	6.20776	-3.69517e-10
52685244	rs13065019	7.41642e-06	32.1164	2.48546	7.37356e-84	34.1106	0.898825
52685305	rs35211965	4.86944e-06	31.7593	2.42188	1.54463e-84	32.5967	0.849639
52686127	rs115689148	7.17226e-22	-1.53178	-0.741196	4.19952e-98	2.60563	-0.395293
52686475	rs140549657	2.59847e-21	-0.985689	-3.69517e-10	2.32145e-98	1.61755	-3.69517e-10
52686887	rs6770463	7.26344e-06	32.1164	2.46461	7.64221e-84	34.1106	0.934611
52687190	rs72950424	1.41148e-21	-1.59597	-3.69517e-10	6.72286e-100	-1.92429	-3.69517e-10
52687562	rs4435633	8.22846e-07	30.0344	2.36878	1.87544e-83	35.0835	0.859472
52687566	rs7612511	5.32952e-13	15.7562	2.39717	1.05869e-80	41.2793	0.999658
52687686	rs35409678	4.86944e-06	31.7593	2.42188	1.54463e-84	32.5967	0.849639
52687743	rs34855540	5.97318e-19	4.45184	-3.69517e-10	4.29596e-97	4.53562	-3.69517e-10
52688746	rs80214269	1.47695e-21	-1.55063	-3.69517e-10	5.88408e-100	-2.05756	-3.69517e-10
52690638	rs2336148	5.22937e-06	31.847	2.40542	1.66673e-84	32.6856	0.836867
52690662	rs183026128	1.92925e-21	-3.2491e-10	-1.28348	1.28502e-99	-3.2491e-10	-1.27645
52691112	rs12486847	5.66629e-06	31.9437	2.38898	1.81482e-84	32.7834	0.824127
52692124	rs2336149	9.05025e-07	30.1296	2.36878	2.0776e-83	35.1859	0.859472
52692359	rs2590846	7.93174e-06	32.2044	2.46461	8.36641e-84	34.2012	0.934611
52692721	rs7611731	9.05025e-07	30.1296	2.36878	2.0776e-83	35.1859	0.859472
52692725	rs56665533	1.40613e-21	-1.59977	-3.69517e-10	6.74047e-100	-1.92168	-3.69517e-10
52692854	rs77260659	1.65529e-21	-3.2491e-10	-1.43664	1.01723e-99	-3.2491e-10	-1.51014
52693216	rs78059582	1.47394e-21	-1.55267	-3.69517e-10	5.88997e-100	-2.05656	-3.69517e-10
52693366	rs35198201	1.74611e-20	2.42757	-1.5082	2.16244e-100	-1.58252	-1.47605
52694198	rs6804145	1.08578e-06	30.3117	2.36878	2.52692e-83	35.3817	0.859472
52694244	rs143845810	6.93962e-19	4.60181	-3.69517e-10	1.43926e-90	19.5602	-3.69517e-10
52695061	rs72950430	1.84082e-21	-1.3304	-3.69517e-10	5.40813e-100	-2.1419	-3.69517e-10
52695081	rs13070813	1.04525e-20	0.406231	-3.69517e-10	1.11889e-98	0.8877	-3.69517e-10
52695145	rs151028957	1.37915e-21	-1.61914	-3.69517e-10	3.15623e-99	-0.377843	-3.69517e-10
52695650	rs11715796	8.10284e-21	0.151603	-3.69517e-10	8.51095e-89	23.64	-3.69517e-10
52695861	rs7651709	3.38559e-21	-0.721083	-3.69517e-10	2.34206e-99	-0.676193	-3.69517e-10
52696352	rs72950432	1.83344e-21	-1.33442	-3.69517e-10	5.41449e-100	-2.14073	-3.69517e-10
52696798	rs34168767	7.93174e-06	32.2044	2.46461	8.36641e-84	34.2012	0.934611
52697082	rs11130314	7.93174e-06	32.2044	2.46461	8.36641e-84	34.2012	0.934611
52697163	rs11130315	7.93174e-06	32.2044	2.46461	8.36641e-84	34.2012	0.934611
52697170	rs79659115	3.76426e-21	-3.2491e-10	-0.615059	9.0347e-99	-3.2491e-10	0.67385
52697566	rs79993196	6.98932e-20	3.83409	-1.52774	2.20597e-100	-1.51731	-1.52133
52698417	rs12488461	5.3162e-06	31.847	2.42188	1.68816e-84	32.6856	0.849639
52698560	rs12488527	8.19949e-06	32.2044	2.49781	8.58754e-84	34.2012	0.960698
52698805	rs71299613	8.15183e-20	3.98795	-1.52774	2.09623e-100	-1.56833	-1.52133
52698840	rs144046085	2.53567e-21	-3.2491e-10	-1.01015	1.11238e-99	-3.2491e-10	-1.42072
52699089	rs1992193	7.5903e-22	-2.21632	-3.69517e-10	1.45951e-97	3.45605	-3.69517e-10
52699741	rs62255362	7.93174e-06	32.2044	2.46461	8.36641e-84	34.2012	0.934611
52700477	rs35976524	0.114376	42.0379	2.20754	5.15282e-80	43.1774	0.684014
52700984	rs2577842	1.13164e-21	-1.81694	-3.69517e-10	1.40926e-96	5.7236	-3.69517e-10
52701501	rs77146033	4.58907e-06	31.6572	2.46461	3.38631e-84	33.2967	0.934611
52701502	rs62255364	4.85259e-06	31.7446	2.43305	3.6127e-84	33.3862	0.909833
52701966	rs34537989	2.24812e-17	8.07982	-3.69517e-10	7.80974e-96	7.4359	-3.69517e-10
52703615	rs6768697	4.86944e-06	31.7593	2.42188	1.54463e-84	32.5967	0.849639
52703691	rs73078833	4.10712e-18	6.37987	-3.69517e-10	9.24975e-73	60.5646	-3.69517e-10
52704141	rs78011286	2.53001e-21	-1.01239	-3.69517e-10	3.01931e-98	1.88039	-3.69517e-10
52706125	rs73839126	1.46096e-21	-1.56152	-3.69517e-10	5.91589e-100	-2.05217	-3.69517e-10
52706724	rs12493107	5.3162e-06	31.847	2.42188	1.68816e-84	32.6856	0.849639
52707026	rs6803012	5.3162e-06	31.847	2.42188	1.68816e-84	32.6856	0.849639
52707748	rs140943265	7.60955e-22	-2.21379	-3.69517e-10	3.09278e-99	-0.398153	-3.69517e-10
52708073	rs12637632	1.86481e-05	33.0322	2.49171	2.00066e-83	35.0525	0.95515
52708075	rs6414569	1.10591e-05	32.2108	2.79058	9.30065e-83	36.3033	1.2409
52708288	rs12632265	2.5289e-06	31.1041	2.42188	1.18674e-84	32.3331	0.849639
52708429	rs34610142	4.86944e-06	31.7593	2.42188	1.54463e-84	32.5967	0.849639
52708737	rs12496476	4.86944e-06	31.7593	2.42188	1.54463e-84	32.5967	0.849639
52709259	rs12496634	7.38489e-06	32.1164	2.4812	7.74242e-84	34.1106	0.947638
52709711	rs73078835	7.60657e-22	-2.21418	-3.69517e-10	1.08449e-99	-1.44612	-3.69517e-10
52709810	rs114180403	2.52742e-21	-1.01341	-3.69517e-10	1.66863e-99	-1.01522	-3.69517e-10
52710172	rs62255368	1.37152e-13	12.6244	4.17157	4.79841e-91	16.1086	2.35316
52710406	rs11510435	1.28294e-21	-1.69146	-3.69517e-10	7.2267e-100	-1.85202	-3.69517e-10
52710636	rs2336542	8.88988e-06	32.2044	2.57865	9.29669e-84	34.2012	1.04005
52711370	rs57008939	1.77218e-21	-1.3684	-3.69517e-10	5.4712e-100	-2.13031	-3.69517e-10
52711531	rs9714129	7.38489e-06	32.1164	2.4812	7.74242e-84	34.1106	0.947638
52711592	rs188074306	1.4714e-21	-1.5544	-3.69517e-10	5.89497e-100	-2.05571	-3.69517e-10
52711974	rs67539070	7.50862e-06	32.1164	2.49781	7.8442e-84	34.1106	0.960698
52714400	rs72950437	1.36618e-21	-1.62859	-3.69517e-10	6.88021e-100	-1.90116	-3.69517e-10
52714649	rs146331544	1.29171e-18	5.22312	-3.69517e-10	1.02723e-99	-1.50036	-3.69517e-10
52715311	rs78892252	2.47669e-21	-1.03369	-3.69517e-10	3.14112e-98	1.91994	-3.69517e-10
52716380	rs73839129	1.36115e-21	-1.63228	-3.69517e-10	6.89891e-100	-1.89844	-3.69517e-10
52716937	rs34157897	9.19984e-07	30.1296	2.38517	2.10443e-83	35.1859	0.872307
52716943	rs71299614	7.30612e-20	3.87815	-1.52746	2.16984e-100	-1.53218	-1.52297
52717282	rs6445531	9.19984e-07	30.1296	2.38517	2.10443e-83	35.1859	0.872307
52718154	rs10865973	5.00211e-06	31.7593	2.44876	1.55202e-84	32.5967	0.854412
52718280	rs10865974	9.19984e-07	30.1296	2.38517	2.10443e-83	35.1859	0.872307
52719088	rs3733039	4.64884e-07	29.4156	2.41656	9.84513e-84	34.4016	0.896901
52719398	rs1866268	5.14037e-07	29.4831	2.44957	1.10422e-83	34.4905	0.922797
52719816	rs10933	1.06711e-13	13.9126	2.63245	2.24927e-74	55.6589	1.18913
52720080	rs1108842	4.92031e-13	15.6601	2.41332	6.20945e-81	40.7328	1.01262
52720489	rs72960212	1.36618e-21	-1.62859	-3.69517e-10	6.88021e-100	-1.90116	-3.69517e-10
52721305	rs11177	3.88258e-06	31.5753	2.3794	1.27284e-84	32.4104	0.842363
52722335	rs3774349	4.07314e-13	15.5192	2.36526	4.80171e-81	40.5142	0.974066
52722448	rs117150867	1.53489e-21	-3.2491e-10	-1.51215	1.02108e-99	-3.2491e-10	-1.50636
52722562	rs35911561	2.71912e-19	5.18608	-1.52121	2.11079e-100	-1.55545	-1.52729
52723309	rs78417298	2.16803e-21	-1.16679	-3.69517e-10	1.04188e-99	-1.4862	-3.69517e-10
52725100	rs75373137	1.76827e-21	-3.2491e-10	-1.37061	1.0067e-99	-3.2491e-10	-1.52054
52725771	rs35315313	8.22846e-07	30.0344	2.36878	1.87544e-83	35.0835	0.859472
52725892	rs144484657	1.55918e-21	-3.2491e-10	-1.49645	1.03905e-99	-3.2491e-10	-1.48891
52725961	rs13076193	3.56045e-06	31.4791	2.38898	1.13388e-84	32.3131	0.824127
52726695	rs6762813	4.71183e-06	31.7593	2.38898	1.50572e-84	32.5967	0.824127
52727257	rs2289247	7.61756e-07	29.9721	2.3539	1.62558e-83	34.9522	0.847832
52727466	rs180691784	2.52471e-21	-3.2491e-10	-1.01448	1.57282e-99	-3.2491e-10	-1.07435
52727467	rs185125160	2.54415e-21	-3.2491e-10	-1.00682	1.5842e-99	-3.2491e-10	-1.06714
52727736	rs4532127	1.32334e-21	-1.66045	-3.69517e-10	7.04812e-100	-1.87705	-3.69517e-10
52728804	rs6976	4.70062e-06	31.7882	2.3577	1.40682e-84	32.553	0.799898
52729960	rs2276812	1.11949e-20	-3.2491e-10	0.474847	1.86024e-99	-3.2491e-10	-0.906517
52730699	rs56156188	1.69959e-21	-1.41023	-3.69517e-10	5.54869e-100	-2.11625	-3.69517e-10
52731269	rs2164885	8.22846e-07	30.0344	2.36878	1.87544e-83	35.0835	0.859472
52731483	rs11130317	7.93174e-06	32.2044	2.46461	8.36641e-84	34.2012	0.934611
52731598	rs3733041	8.10698e-07	30.0344	2.3539	1.85374e-83	35.0835	0.847832
52732429	rs13081155	3.90788e-13	15.5896	2.25346	4.96798e-81	40.6234	0.898897
52733106	rs6765687	1.41872e-15	13.3704	-1.1457	1.31489e-83	36.6368	-1.04893
52733713	rs145912171	1.8341e-20	-3.2491e-10	0.968531	1.76674e-98	-3.2491e-10	1.3445
52734225	rs3733042	3.87844e-21	-3.2491e-10	-0.585178	2.54581e-99	-3.2491e-10	-0.592772
52734632	rs147975364	5.3115e-16	11.2422	-3.69517e-10	1.79886e-91	17.4806	-3.69517e-10
52734954	rs11130318	5.23093e-06	31.847	2.40571	1.69262e-84	32.6856	0.852282
52736442	rs79705974	1.3995e-21	-1.6045	-3.69517e-10	6.05138e-100	-2.02952	-3.69517e-10
52736743	rs115175878	1.76927e-20	-3.2491e-10	0.932544	6.50755e-99	-3.2491e-10	0.345741
52737325	rs145385663	8.44815e-22	-2.10925	-3.69517e-10	3.00725e-99	-0.426197	-3.69517e-10
52738165	rs12635140	1.23727e-06	30.4259	2.38517	1.35384e-83	34.7448	0.872307
52739520	rs8906	5.66629e-06	31.9437	2.38898	1.81482e-84	32.7834	0.824127
52739636	rs173492	1.0989e-21	-1.8463	-3.69517e-10	1.16466e-96	5.53296	-3.69517e-10
52740182	rs6617	8.50528e-07	30.0344	2.40187	1.95414e-83	35.0835	0.900578
52740341	rs192313354	9.82509e-20	-3.2491e-10	2.64691	5.82862e-98	-3.2491e-10	2.53814
52741032	rs79633493	1.30298e-21	-1.67596	-3.69517e-10	2.91745e-97	4.14866	-3.69517e-10
52741160	rs3755798	7.15547e-07	29.7823	2.48112	1.46501e-83	34.7482	0.947792
52742032	rs150901717	8.41496e-20	2.49199	-3.69517e-10	1.7381e-93	12.8411	-3.69517e-10
52742413	rs34017441	5.06961e-06	31.6429	2.57852	5.21704e-84	33.6235	1.03996
52742537	rs12486554	6.68646e-07	29.8691	2.32653	3.0195e-84	33.3409	0.775789
52743147	rs140728965	1.52095e-21	-1.52127	-3.69517e-10	5.80293e-100	-2.07145	-3.69517e-10
52743289	rs115738369	7.59097e-22	-2.21624	-3.69517e-10	1.21734e-99	-1.33056	-3.69517e-10
52743384	rs6445534	7.72197e-07	29.9393	2.40031	1.76223e-83	34.9813	0.899446
52743854	rs34182518	4.58508e-20	3.41231	-1.52753	2.97218e-100	-1.21781	-1.5227
52744436	rs61220667	1.82529e-21	-1.33887	-3.69517e-10	5.42162e-100	-2.13941	-3.69517e-10
52744460	rs13079063	7.98058e-07	29.9393	2.43325	1.80848e-83	34.9813	0.925354
52745087	rs11235	1.12799e-13	13.886	2.71454	2.93299e-74	55.8425	1.27091
52745924	rs45458298	1.52569e-20	0.784422	-3.69517e-10	6.22121e-99	0.300743	-3.69517e-10
52746541	rs4687644	8.23651e-07	29.9393	2.46482	1.85399e-83	34.9813	0.950209
52746919	rs4687645	1.75128e-21	-3.2491e-10	-1.38027	1.2753e-99	-3.2491e-10	-1.28404
52747021	rs138492110	2.36215e-21	-1.08104	-3.69517e-10	3.8717e-98	2.12906	-3.69517e-10
52747321	rs62255371	7.89119e-06	32.0197	2.64421	7.96999e-84	34.0112	1.07608
52747673	rs2336543	2.78843e-21	-1.53657	0.621441	1.39966e-87	26.8697	-0.429684
52747742	rs7620039	8.13181e-07	29.8522	2.53914	1.54831e-85	30.2053	0.940801
52747751	rs142295102	1.08806e-21	-1.85622	-3.69517e-10	8.51948e-100	-1.68745	-3.69517e-10
52748058	rs1468638	9.97793e-07	30.0344	2.56155	2.18199e-83	35.0835	1.01087
52748271	rs2878726	5.05612e-06	31.7593	2.45951	1.61469e-84	32.5967	0.894
52748857	rs11716747	9.07309e-07	29.9393	2.56155	1.96993e-83	34.9813	1.01087
52749334	rs35526119	9.97793e-07	30.0344	2.56155	2.18199e-83	35.0835	1.01087
52750199	rs60770874	1.36115e-21	-1.63228	-3.69517e-10	6.89891e-100	-1.89844	-3.69517e-10
52750293	rs56837675	1.59276e-21	-1.47514	-3.69517e-10	5.6879e-100	-2.09147	-3.69517e-10
52750325	rs116493126	1.46589e-21	-1.55815	-3.69517e-10	5.90594e-100	-2.05385	-3.69517e-10
52751534	rs7624716	9.88622e-07	30.0344	2.55232	2.20032e-83	35.0835	1.01923
52751817	rs143423464	2.70369e-20	1.35659	-3.69517e-10	2.14558e-94	10.7491	-3.69517e-10
52752075	rs2109634	8.9897e-07	29.9393	2.55232	1.98648e-83	34.9813	1.01923
52752959	rs35212380	5.6341e-13	15.6868	2.52208	2.22463e-80	41.9058	1.11564
52753308	rs115745575	7.7672e-22	-2.19329	-3.69517e-10	1.19028e-97	3.25214	-3.69517e-10
52753532	rs34918356	1.07296e-06	30.133	2.5356	5.21898e-83	35.9604	1.00602
52755379	rs58528592	1.38098e-21	-1.61782	-3.69517e-10	6.8267e-100	-1.90897	-3.69517e-10
52755586	rs57946083	1.28312e-21	-1.69132	-3.69517e-10	7.22585e-100	-1.85214	-3.69517e-10
52755592	rs11130319	1.82374e-05	33.1751	2.32657	1.10189e-82	36.7515	0.962272
52756045	rs56196917	6.09949e-19	4.47276	-3.69517e-10	7.45206e-91	18.9019	-3.69517e-10
52756873	rs144875434	3.38253e-21	-3.2491e-10	-0.721985	2.22158e-99	-3.2491e-10	-0.729005
52757046	rs114796738	7.71433e-22	-2.20012	-3.69517e-10	9.4075e-99	0.714284	-3.69517e-10
52757653	rs72960237	1.28758e-21	-1.68784	-3.69517e-10	7.20505e-100	-1.85502	-3.69517e-10
52758942	rs11714088	8.64168e-06	32.2044	2.55034	9.09106e-84	34.2012	1.01768
52759133	rs72960240	1.5928e-21	-1.47511	-3.69517e-10	5.68784e-100	-2.09148	-3.69517e-10
52759169	rs34610878	8.64168e-06	32.2044	2.55034	9.09106e-84	34.2012	1.01768
52759233	rs138130121	1.87523e-21	-3.2491e-10	-1.31188	1.05437e-99	-3.2491e-10	-1.47428
52759254	rs13063138	7.87381e-20	3.9533	-1.52779	2.41525e-100	-1.4281	-1.51991
52761094	rs113528713	1.29208e-21	-1.68436	-3.69517e-10	7.1844e-100	-1.8579	-3.69517e-10
52761570	rs35386691	7.5855e-22	-2.21696	-3.69517e-10	1.61987e-97	3.56029	-3.69517e-10
52762698	rs11130321	9.02569e-07	30.1166	2.37907	6.10214e-84	34.0037	0.816448
52762875	rs193133844	1.82488e-20	-3.2491e-10	0.963489	9.49703e-99	-3.2491e-10	0.723757
52763000	rs7653028	1.4195e-06	30.3986	2.5499	3.26676e-83	35.4751	1.02287
52763163	rs34291015	9.85043e-06	32.2044	2.68126	9.92422e-84	34.2012	1.10537
52763453	rs13087538	8.22973e-20	3.99745	-1.52772	2.38078e-100	-1.44378	-1.5186
52763954	rs4687549	6.17185e-06	31.9437	2.47444	1.93928e-84	32.7834	0.890456
52764350	rs6769720	1.61821e-21	-1.45929	-3.69517e-10	5.6516e-100	-2.09787	-3.69517e-10
52764624	rs10780035	6.17185e-06	31.9437	2.47444	1.93928e-84	32.7834	0.890456
52764787	rs73078847	2.91655e-19	3.73496	-3.69517e-10	4.66201e-81	41.4588	-3.69517e-10
52765646	rs2079929	1.0851e-06	30.1296	2.55024	2.39575e-83	35.1859	1.00196
52765882	rs11714030	1.30182e-06	30.3117	2.55024	2.91389e-83	35.3817	1.00196
52765949	rs114687381	1.29622e-21	-1.68116	-3.69517e-10	6.33873e-100	-1.98313	-3.69517e-10
52766122	rs34739010	1.0851e-06	30.1296	2.55024	2.39575e-83	35.1859	1.00196
52766257	rs74429279	1.71128e-21	-1.40337	-3.69517e-10	5.53537e-100	-2.11865	-3.69517e-10
52766606	rs2268027	6.17185e-06	31.9437	2.47444	1.93928e-84	32.7834	0.890456
52766697	rs764636	1.29642e-21	-1.681	-3.69517e-10	7.16468e-100	-1.86064	-3.69517e-10
52767427	rs767418	1.0851e-06	30.1296	2.55024	2.39575e-83	35.1859	1.00196
52767599	rs6780397	1.40613e-21	-1.59977	-3.69517e-10	6.74047e-100	-1.92168	-3.69517e-10
52769047	rs1231194	1.05131e-21	-1.89057	-3.69517e-10	1.00209e-96	5.38262	-3.69517e-10
52769451	rs146892594	9.96802e-22	-1.94381	-3.69517e-10	5.13419e-99	0.108701	-3.69517e-10
52770277	rs11130323	7.07055e-06	32.1164	2.4377	7.59834e-84	34.1106	0.928854
52770310	rs11130324	3.58111e-13	15.4022	2.3535	3.4524e-81	40.1792	0.979171
52770486	rs112510762	1.46353e-21	-1.55976	-3.69517e-10	1.42806e-97	3.43426	-3.69517e-10
52770984	rs11130325	5.82794e-06	31.9231	2.4377	6.22836e-84	33.9118	0.928854
52771468	rs6445535	8.96223e-07	30.1296	2.359	2.09329e-83	35.1859	0.866999
52771872	rs59638016	1.28788e-21	-1.68761	-3.69517e-10	7.20367e-100	-1.85522	-3.69517e-10
52772198	rs56276589	1.27901e-21	-1.69452	-3.69517e-10	7.24524e-100	-1.84946	-3.69517e-10
52774017	rs34184137	3.97725e-19	4.04515	-3.69517e-10	2.40445e-97	3.95527	-3.69517e-10
52774530	rs2159644	9.70946e-07	30.1296	2.43909	2.19528e-83	35.1859	0.914572
52775013	rs112824891	1.29191e-21	-1.68449	-3.69517e-10	7.18514e-100	-1.85779	-3.69517e-10
52775040	rs151032151	1.68324e-21	-1.41989	-3.69517e-10	5.56789e-100	-2.11279	-3.69517e-10
52775060	rs112242273	5.35255e-20	2.03955	-3.69517e-10	8.26056e-86	30.5179	-3.69517e-10
52776608	rs72960260	1.39605e-21	-1.60696	-3.69517e-10	6.77434e-100	-1.91666	-3.69517e-10
52776664	rs17052404	1.39605e-21	-1.60696	-3.69517e-10	6.77434e-100	-1.91666	-3.69517e-10
52776778	rs78014137	1.51538e-21	-1.52495	-3.69517e-10	5.81272e-100	-2.06976	-3.69517e-10
52776908	rs7638162	8.81787e-07	30.1296	2.34277	2.06679e-83	35.1859	0.854256
52776931	rs148188190	1.58278e-21	-3.2491e-10	-1.48143	9.99745e-100	-3.2491e-10	-1.52748
52778051	rs2286800	4.95231e-06	31.9437	2.2543	1.65979e-84	32.7834	0.734833
52778210	rs75321479	1.51538e-21	-1.52495	-3.69517e-10	5.81272e-100	-2.06976	-3.69517e-10
52778347	rs2268026	7.60687e-06	32.2044	2.42279	8.22138e-84	34.2012	0.917125
52778409	rs60058353	1.38049e-21	-1.61817	-3.69517e-10	6.82844e-100	-1.90871	-3.69517e-10
52778572	rs45556336	6.38961e-20	3.74442	-1.52777	2.2764e-100	-1.48637	-1.52084
52779133	rs113859860	1.69425e-17	7.79697	-3.69517e-10	2.9929e-96	6.47678	-3.69517e-10
52779801	rs13074853	9.47539e-07	30.2162	2.32803	2.24255e-83	35.2791	0.8427
52779975	rs181612199	1.55579e-21	-1.49863	-3.69517e-10	5.74465e-100	-2.08154	-3.69517e-10
52780205	rs34986855	6.33041e-19	4.50992	-3.69517e-10	6.25732e-91	18.7272	-3.69517e-10
52780509	rs2072390	1.05125e-06	30.1296	2.51855	2.33672e-83	35.1859	0.977009
52781539	rs13082208	3.73953e-06	31.6628	2.2543	1.24902e-84	32.4991	0.734833
52782274	rs13087772	6.98198e-06	32.2257	2.31581	2.31574e-84	33.0688	0.782463
52782839	rs62255396	1.05825e-05	32.4868	2.47058	1.14134e-83	34.4916	0.954752
52783386	rs190297652	1.52707e-21	-1.51726	-3.69517e-10	5.79233e-100	-2.07327	-3.69517e-10
52784207	rs114707129	1.57359e-21	-1.48725	-3.69517e-10	5.71671e-100	-2.08641	-3.69517e-10
52784416	rs6787154	1.57525e-06	30.6773	2.37528	3.8202e-83	35.7747	0.879774
52785168	rs13082960	1.40502e-05	32.7702	2.47058	1.52758e-83	34.7831	0.954752
52785183	rs6445536	1.68349e-21	-1.41974	-3.69517e-10	5.56759e-100	-2.11284	-3.69517e-10
52785238	rs7646741	7.51627e-13	16.0795	2.41764	1.20966e-80	41.3815	1.03077
52787242	rs13095332	1.00337e-05	32.5087	2.39539	3.23114e-84	33.3553	0.82909
52787603	rs2336545	1.70835e-05	32.9657	2.47058	1.86769e-83	34.9841	0.954752
52788119	rs7619643	1.68349e-21	-1.41974	-3.69517e-10	5.56759e-100	-2.11284	-3.69517e-10
52788959	rs6414570	1.54983e-06	30.6773	2.359	3.77171e-83	35.7747	0.866999
52789754	rs73078856	3.7754e-19	3.99307	-3.69517e-10	1.84021e-80	42.8318	-3.69517e-10
52789943	rs72960274	1.30553e-21	-1.674	-3.69517e-10	7.12419e-100	-1.86631	-3.69517e-10
52790213	rs13061423	1.11198e-05	32.5841	2.42279	1.21489e-83	34.5917	0.917125
52792311	rs6762788	1.37588e-21	-1.62152	-3.69517e-10	6.84489e-100	-1.90631	-3.69517e-10
52792537	rs55807227	3.06042e-15	13.6882	-0.694702	4.9551e-83	37.5389	-0.624328
52793239	rs11130327	5.70159e-06	32.1286	2.21027	1.80385e-84	32.9706	0.630885
52793602	rs12497998	1.33799e-06	30.6773	2.21203	3.13131e-83	35.7747	0.680923
52793947	rs150863322	3.72463e-20	1.67694	-3.69517e-10	7.65668e-94	12.0213	-3.69517e-10
52794367	rs4687648	1.08487e-06	30.3986	2.28106	2.6296e-83	35.4751	0.805902
52795224	rs2268025	9.65191e-06	32.3519	2.51342	2.94066e-84	33.123	0.96719
52795973	rs17477867	2.74515e-21	-0.930775	-3.69517e-10	2.02546e-99	-0.821426	-3.69517e-10
52796662	rs115801090	1.54449e-21	-1.50591	-3.69517e-10	5.76301e-100	-2.07835	-3.69517e-10
52796674	rs116212265	4.00292e-21	-0.553587	-3.69517e-10	6.40098e-100	-1.97336	-3.69517e-10
52796677	rs147076499	8.83369e-21	0.237962	-3.69517e-10	3.24754e-99	-0.349324	-3.69517e-10
52797634	rs1029871	9.79418e-06	32.6951	2.18489	3.51739e-84	33.5439	0.725389
52798148	rs113071416	1.61752e-21	-1.45972	-3.69517e-10	5.65257e-100	-2.0977	-3.69517e-10
52799138	rs113474502	3.43581e-19	5.24809	-1.34928	2.52239e-74	58.2903	-1.3277
52800284	rs2230535	6.70714e-06	32.2364	2.26498	6.98787e-84	34.1624	0.793317
52800731	rs4687650	2.06631e-06	31.2164	2.10749	1.47934e-84	32.7815	0.621612
52800979	rs34131802	7.13692e-20	3.85139	-1.52413	2.48185e-100	-1.41491	-1.5059
52801639	rs58564212	1.40014e-21	-1.60404	-3.69517e-10	6.76048e-100	-1.91871	-3.69517e-10
52802402	rs2230534	7.72942e-06	32.3245	2.31869	8.35516e-84	34.253	0.881446
52802660	rs142583837	7.29727e-21	-3.2491e-10	0.0468894	6.33633e-99	-3.2491e-10	0.319077
52802833	rs191101411	1.53833e-21	-1.50992	-3.69517e-10	5.77324e-100	-2.07657	-3.69517e-10
52802871	rs72960281	1.59863e-21	-1.47146	-3.69517e-10	5.67934e-100	-2.09297	-3.69517e-10
52803205	rs2268024	5.15734e-06	32.0695	2.16909	1.71428e-84	32.8375	0.713087
52804487	rs13071584	1.29405e-06	30.6144	2.24159	3.1532e-83	35.642	0.820508
52805093	rs998909	1.92583e-06	30.9815	2.27205	4.79047e-83	36.0362	0.844563
52807445	rs185761183	1.39211e-21	-1.60979	-3.69517e-10	5.29597e-100	-2.16286	-3.69517e-10
52807586	rs57789542	1.0567e-21	-1.88546	-3.69517e-10	6.83954e-100	-1.90709	-3.69517e-10
52807736	rs11717836	2.66045e-06	31.4676	2.10907	5.92834e-85	31.8223	0.666412
52807816	rs72960285	1.30508e-21	-1.67435	-3.69517e-10	5.41176e-100	-2.14123	-3.69517e-10
52808341	rs1014969	3.93438e-07	29.5853	2.08002	1.02485e-84	32.3529	0.683228
52808585	rs117807920	2.23996e-21	-3.2491e-10	-1.13415	1.01741e-99	-3.2491e-10	-1.50996
52809193	rs3755799	4.7636e-08	28.7703	0.783722	1.10145e-84	32.4803	0.627859
52809525	rs2019065	1.0286e-06	31.3129	1.31342	7.37415e-85	31.561	1.1459
52810845	rs13100826	6.02972e-18	6.76384	-3.69517e-10	1.79325e-95	8.26715	-3.69517e-10
52811172	rs6792369	5.10454e-07	30.6587	1.26702	1.15164e-83	34.2206	1.23469
52812231	rs62255400	6.18051e-20	2.18338	-3.69517e-10	2.24894e-97	3.88841	-3.69517e-10
52813701	rs138880491	6.56007e-21	-0.0596096	-3.69517e-10	7.21199e-99	0.448523	-3.69517e-10
52814255	rs76203017	1.6317e-20	0.851594	-3.69517e-10	1.14127e-97	3.21009	-3.69517e-10
52814256	rs2302417	3.04713e-13	16.5551	1.03917	3.96166e-82	37.8502	1.14323
52814643	rs75097760	8.19338e-22	-2.13987	-3.69517e-10	8.76949e-100	-1.65853	-3.69517e-10
52814664	rs118080291	3.0767e-21	-3.2491e-10	-0.816752	2.52942e-99	-3.2491e-10	-0.599232
52814709	rs36012032	4.02278e-20	3.26508	-1.51113	3.52702e-100	-1.09279	-1.47656
52815905	rs2710323	1.23993e-12	17.669	1.32869	1.5233e-79	43.3495	1.59581
52816835	rs60309163	1.52971e-21	-3.2491e-10	-1.51553	1.07465e-99	-3.2491e-10	-1.45523
52816840	rs143918452	1.52002e-21	-3.2491e-10	-1.52189	1.05641e-99	-3.2491e-10	-1.47235
52817593	rs2710322	1.11776e-21	-1.53931	-0.289982	6.86861e-88	25.7991	-0.0709449
52817675	rs3774354	2.39866e-07	29.7916	1.37892	1.62175e-84	31.7718	1.72329
52817778	rs3774355	2.71357e-07	29.9686	1.32523	1.83886e-84	31.9542	1.66649
52817891	rs3774356	2.05138e-21	-3.2491e-10	-1.2221	1.74457e-99	-3.2491e-10	-0.970717
52818301	rs11715487	1.5629e-21	-1.49407	-3.69517e-10	8.30858e-100	-1.71252	-3.69517e-10
52818579	rs2239551	1.09091e-06	31.4323	1.25284	7.20157e-84	33.4418	1.54406
52818986	rs145225292	1.02963e-21	-1.91141	-3.69517e-10	2.21662e-99	-0.731238	-3.69517e-10
52818999	rs117099788	1.52596e-21	-3.2491e-10	-1.51799	1.01365e-99	-3.2491e-10	-1.51367
52819119	rs117815982	5.93008e-21	-3.2491e-10	-0.160573	1.037e-99	-3.2491e-10	-1.49089
52819327	rs2268023	8.08327e-08	28.418	1.66478	1.86275e-81	38.4982	2.04321
52819692	rs114784256	1.48403e-21	-1.54585	-3.69517e-10	5.60157e-100	-2.10676	-3.69517e-10
52820251	rs139492471	1.51312e-21	-3.2491e-10	-1.52644	1.03834e-99	-3.2491e-10	-1.4896
52820981	rs678	2.24847e-07	30.01	1.09586	4.92695e-85	31.1075	1.19616
52821011	rs1042779	2.49558e-07	30.1597	1.05041	3.29147e-84	33.2138	0.989079
52821152	rs2286799	2.05605e-21	-3.2491e-10	-1.21982	1.65488e-99	-3.2491e-10	-1.02349
52821177	rs2286798	1.67798e-07	29.7513	1.06189	8.60892e-85	31.7122	1.14956
52821666	rs111477914	7.72198e-22	-2.19912	-3.69517e-10	5.54117e-100	-2.1176	-3.69517e-10
52822509	rs2239550	4.5824e-07	30.8066	1.01124	1.79883e-84	32.3088	1.28985
52822789	rs2284351	6.62703e-07	31.1755	1.01124	2.62306e-84	32.686	1.28985
52822856	rs2284350	8.89756e-07	31.4701	1.01124	7.50003e-84	33.7366	1.28985
52822921	rs2300149	7.74764e-07	31.3564	0.986609	3.07497e-84	32.871	1.26389
52823126	rs2239549	1.74245e-06	32.1175	1.03599	4.68733e-84	33.2405	1.31592
52823430	rs4687550	3.30375e-05	35.2077	0.888078	1.16183e-84	32.0015	1.16002
52823448	rs4687551	2.91894e-05	35.1172	0.854757	1.10043e-84	31.915	1.19227
52824095	rs2270197	0.000138455	36.628	0.900723	2.99817e-84	32.9362	1.17335
52824610	rs6778329	4.10576e-05	35.3981	0.914995	1.18795e-84	32.1836	1.00017
52825462	rs1076425	4.31174e-05	35.4981	0.864026	1.49521e-84	32.2792	1.13465
52825528	rs1075653	4.01637e-05	35.4385	0.852614	2.11805e-84	32.6394	1.1226
52825585	rs9324	2.51374e-05	34.9585	0.864026	1.35089e-84	32.1777	1.13465
52825912	rs7549	2.07516e-20	1.09201	-3.69517e-10	5.22182e-98	2.42821	-3.69517e-10
52826276	rs2071506	4.23501e-05	35.4064	0.937687	1.49837e-84	32.2036	1.21233
52826620	rs746694	2.8967e-05	35.0261	0.93826	8.625e-85	31.8398	1.02383
52826707	rs2071507	3.44848e-05	35.1762	0.962522	9.26186e-85	31.8864	1.04851
52826759	rs116182055	3.8207e-18	6.30758	-3.69517e-10	1.07684e-89	21.5727	-3.69517e-10
52826846	rs2071508	2.46326e-05	34.7961	1.00609	6.21826e-85	31.2082	1.32826
52827566	rs4687654	3.73151e-06	33.0204	0.894547	9.48114e-86	29.4681	1.18762
52827915	rs2239699	3.7493e-06	33.0204	0.899303	1.02067e-85	29.4681	1.26136
52828293	rs144767829	1.5111e-21	-3.2491e-10	-1.52778	1.02608e-99	-3.2491e-10	-1.50148
52828373	rs148149297	1.51108e-21	-3.2491e-10	-1.52779	1.02514e-99	-3.2491e-10	-1.5024
52828628	rs9881468	0.000157108	36.7168	0.938305	3.58617e-84	33.0186	1.27004
52829181	rs140701550	1.51123e-21	-3.2491e-10	-1.52768	1.02833e-99	-3.2491e-10	-1.49929
52829607	rs56009954	1.95046e-21	-1.27254	-3.69517e-10	8.62981e-99	0.628	-3.69517e-10
52829633	rs2286797	2.17488e-21	-3.2491e-10	-1.16364	1.8797e-99	-3.2491e-10	-0.89611
52830350	rs142219381	3.16996e-21	-0.786891	-3.69517e-10	1.49656e-98	1.17853	-3.69517e-10
52830764	rs2240921	2.13392e-18	7.22331	-1.49821	2.45994e-100	-1.4274	-1.50227
52831009	rs2240920	1.07682e-05	34.4408	0.533987	2.25855e-84	33.1298	0.696485
52831386	rs62255413	1.63609e-21	-1.4483	-3.69517e-10	1.71841e-99	-0.985824	-3.69517e-10
52831623	rs9842048	1.51448e-21	-3.2491e-10	-1.52554	1.04279e-99	-3.2491e-10	-1.48532
52831633	rs138268614	1.51213e-21	-3.2491e-10	-1.52709	1.03423e-99	-3.2491e-10	-1.49356
52831701	rs2240919	0.00634696	41.2184	0.135452	2.6855e-77	49.7704	0.347117
52831916	rs34352685	2.13143e-21	-3.2491e-10	-1.18382	1.45366e-99	-3.2491e-10	-1.15314
52832623	rs148517715	1.53074e-21	-3.2491e-10	-1.51486	1.0655e-99	-3.2491e-10	-1.46378
52832870	rs9831540	1.53788e-21	-3.2491e-10	-1.5102	1.07613e-99	-3.2491e-10	-1.45385
52832940	rs117689634	1.53306e-21	-3.2491e-10	-1.51334	1.06905e-99	-3.2491e-10	-1.46045
52833219	rs2535629	0.00020346	37.7819	0.131776	3.03314e-82	38.1549	0.571461
52833540	rs28463071	1.54851e-21	-3.2491e-10	-1.50332	1.09078e-99	-3.2491e-10	-1.44033
52833805	rs3617	8.98993e-16	12.0323	-0.263911	5.5544e-83	36.4958	0.53296
52833881	rs35271262	1.10084e-21	-1.84454	-3.69517e-10	5.27171e-97	4.7403	-3.69517e-10
52834608	rs146731697	1.18491e-21	-1.77094	-3.69517e-10	6.20908e-100	-2.00379	-3.69517e-10
52834753	rs2710333	1.57378e-21	-3.2491e-10	-1.48713	1.12264e-99	-3.2491e-10	-1.41154
52835303	rs2710334	1.57561e-21	-3.2491e-10	-1.48597	1.12483e-99	-3.2491e-10	-1.40959
52835354	rs736408	0.00178198	39.6621	0.421562	3.41715e-81	39.9797	1.16842
52835468	rs2710335	1.57561e-21	-3.2491e-10	-1.48597	1.12483e-99	-3.2491e-10	-1.40959
52835514	rs11712872	7.29951e-16	12.928	-1.36784	1.0932e-100	-2.21624	-1.52446
52835793	rs2710337	1.575e-21	-3.2491e-10	-1.48636	1.1241e-99	-3.2491e-10	-1.41024
52835809	rs149044498	1.55503e-21	-3.2491e-10	-1.49911	1.09932e-99	-3.2491e-10	-1.43253
52836217	rs740920	8.81352e-22	-2.06691	-3.69517e-10	1.72684e-97	3.62424	-3.69517e-10
52836337	rs9848554	8.24696e-22	-2.13335	-3.69517e-10	6.61562e-99	0.362211	-3.69517e-10
52836340	rs2710338	1.55341e-21	-3.2491e-10	-1.50016	1.08121e-99	-3.2491e-10	-1.44914
52836533	rs74320783	3.06203e-21	-0.821534	-3.69517e-10	3.58422e-98	2.0519	-3.69517e-10
52836667	rs140198960	1.55553e-21	-3.2491e-10	-1.49879	1.09997e-99	-3.2491e-10	-1.43194
52837041	rs9311481	1.51108e-21	-3.2491e-10	-1.52779	1.01928e-99	-3.2491e-10	-1.50812
52837793	rs4481150	4.5811e-15	13.5984	-0.201597	5.08103e-82	38.4457	0.796545
52837855	rs2710331	0.000128602	37.2395	0.215414	2.66118e-83	35.2887	1.00418
52838162	rs147122286	3.61972e-21	-3.2491e-10	-0.654216	2.25874e-99	-3.2491e-10	-0.712417
52838402	rs4687552	0.000137068	37.3139	0.204715	1.83681e-83	34.9309	0.991281
52838654	rs9968117	1.35539e-16	11.3141	-1.43774	1.26298e-100	-2.07556	-1.52077
52838932	rs9311482	1.56843e-21	-3.2491e-10	-1.49054	1.11613e-99	-3.2491e-10	-1.41736
52839382	rs144146250	1.55603e-21	-3.2491e-10	-1.49847	1.10061e-99	-3.2491e-10	-1.43136
52839456	rs151020060	1.5571e-21	-3.2491e-10	-1.49779	1.10197e-99	-3.2491e-10	-1.43012
52839956	rs72954395	1.57085e-21	-3.2491e-10	-1.48899	1.11909e-99	-3.2491e-10	-1.41471
52839972	rs72954399	1.57027e-21	-3.2491e-10	-1.48936	1.11838e-99	-3.2491e-10	-1.41534
52840853	rs62255418	8.29335e-22	-2.12774	-3.69517e-10	3.53367e-97	4.34028	-3.69517e-10
52841160	rs2276813	1.57085e-21	-3.2491e-10	-1.48899	1.11909e-99	-3.2491e-10	-1.41471
52841220	rs13059141	1.95793e-16	11.5847	-1.34051	1.14459e-100	-2.17516	-1.5196
52841531	rs72956104	1.57449e-21	-3.2491e-10	-1.48668	1.12349e-99	-3.2491e-10	-1.41078
52841758	rs147111922	1.61793e-21	-3.2491e-10	-1.45947	1.01055e-99	-3.2491e-10	-1.51673
52841772	rs148156289	1.56032e-21	-3.2491e-10	-1.49572	1.10605e-99	-3.2491e-10	-1.42642
52842418	rs142016512	1.58488e-21	-3.2491e-10	-1.48011	1.13607e-99	-3.2491e-10	-1.39965
52842507	rs138014257	2.69117e-16	10.5623	-3.69517e-10	1.23898e-99	-1.31294	-3.69517e-10
52842564	rs3815421	1.51323e-21	-3.2491e-10	-1.52636	1.03126e-99	-3.2491e-10	-1.49645
52842952	rs17331109	6.60708e-20	2.25012	-3.69517e-10	1.07635e-99	-1.45365	-3.69517e-10
52843683	rs9861958	1.51381e-21	-3.2491e-10	-1.52598	1.03304e-99	-3.2491e-10	-1.49472
52843822	rs9861870	1.51408e-21	-3.2491e-10	-1.52581	1.03378e-99	-3.2491e-10	-1.494
52844305	rs58014366	1.51369e-21	-3.2491e-10	-1.52606	1.03268e-99	-3.2491e-10	-1.49506
52844534	rs17331151	1.65557e-16	11.3968	-1.32038	1.16416e-100	-2.16414	-1.51367
52844733	rs11717749	4.5467e-16	12.4459	-1.35915	1.1148e-100	-2.19883	-1.5223
52845105	rs2535627	1.69514e-14	14.6505	0.0547356	6.04877e-81	40.5504	1.1688
52845682	rs55888310	1.51462e-21	-3.2491e-10	-1.52545	1.03527e-99	-3.2491e-10	-1.49256
52846203	rs149318366	1.51172e-21	-3.2491e-10	-1.52737	1.0253e-99	-3.2491e-10	-1.50224
52847230	rs117681659	1.51137e-21	-3.2491e-10	-1.5276	1.02314e-99	-3.2491e-10	-1.50435
52847473	rs78780447	7.70658e-22	-2.20112	-3.69517e-10	1.69883e-98	1.3053	-3.69517e-10
52847544	rs17331178	7.38306e-17	10.6876	-1.41865	1.17673e-100	-2.13932	-1.52775
52847601	rs2071044	5.29801e-14	15.6431	0.201729	6.53751e-81	40.4725	1.32435
52847937	rs13322530	1.51339e-21	-3.2491e-10	-1.52626	1.03174e-99	-3.2491e-10	-1.49597
52847984	rs2276811	1.56302e-21	-3.2491e-10	-1.49399	1.10944e-99	-3.2491e-10	-1.42337
52848207	rs77347777	5.06663e-22	-1.23565	-1.38487	3.45822e-96	7.62596	-1.00467
52848533	rs3774357	1.54132e-21	-3.2491e-10	-1.50797	9.99437e-100	-3.2491e-10	-1.52779
52848699	rs117472026	4.04595e-20	-3.2491e-10	1.75969	1.2127e-97	-3.2491e-10	3.2708
52848866	rs187933377	2.11604e-21	-1.19106	-3.69517e-10	1.13925e-98	0.905737	-3.69517e-10
52848896	rs3774358	3.68943e-19	2.73075	1.23928	7.67595e-54	99.3873	4.7399
52849455	rs2710328	1.72663e-21	-3.2491e-10	-1.39444	1.16789e-99	-3.2491e-10	-1.37202
52849493	rs34288509	3.37031e-16	12.1837	-1.3964	1.1662e-100	-2.14845	-1.52761
52849549	rs7617468	4.18899e-18	6.37494	0.0246638	1.40654e-85	28.1511	2.89897
52849826	rs184922694	1.70033e-21	-3.2491e-10	-1.40979	1.14864e-99	-3.2491e-10	-1.38864
52849878	rs2008680	5.03059e-22	-1.59374	-1.03392	8.18042e-94	13.5891	-1.50168
52850713	rs2535623	1.76657e-21	-3.2491e-10	-1.37157	1.19704e-99	-3.2491e-10	-1.34737
52850785	rs2710321	1.7653e-21	-3.2491e-10	-1.37229	1.19611e-99	-3.2491e-10	-1.34815
52851120	rs2535620	1.74301e-21	-3.2491e-10	-1.385	1.17986e-99	-3.2491e-10	-1.36183
52851137	rs2240917	4.54679e-18	6.37494	0.106625	1.79585e-85	28.1511	3.14332
52851258	rs2535619	1.74062e-21	-3.2491e-10	-1.38637	1.17812e-99	-3.2491e-10	-1.36331
52851702	rs111383873	1.06341e-19	2.72604	-3.69517e-10	5.01718e-100	-2.21694	-3.69517e-10
52851894	rs2710320	1.73449e-21	-3.2491e-10	-1.3899	1.17364e-99	-3.2491e-10	-1.36711
52852060	rs2245538	4.52767e-18	6.32755	0.1498	1.76672e-85	28.062	3.21612
52852138	rs2245536	1.70735e-21	-3.2491e-10	-1.40567	1.18293e-99	-3.2491e-10	-1.35922
52852410	rs41292864	9.74889e-14	16.4546	-3.69517e-10	1.56518e-90	19.644	-3.69517e-10
52852488	rs2256734	1.72753e-21	-3.2491e-10	-1.39392	1.16856e-99	-3.2491e-10	-1.37145
52852538	rs4687657	2.36349e-07	30.5475	0.608236	4.04645e-84	30.9309	3.47848
52852643	rs2256728	1.72639e-21	-3.2491e-10	-1.39458	1.16772e-99	-3.2491e-10	-1.37217
52852805	rs2535618	1.72639e-21	-3.2491e-10	-1.39458	1.16772e-99	-3.2491e-10	-1.37217
52852897	rs35004449	2.1377e-07	30.469	0.586322	3.61577e-84	30.852	3.4449
52853087	rs2710319	1.72753e-21	-3.2491e-10	-1.39392	1.16856e-99	-3.2491e-10	-1.37145
52853136	rs2535617	1.5358e-21	-3.2491e-10	-1.51156	1.02434e-99	-3.2491e-10	-1.50317
52853198	rs3774361	1.72639e-21	-3.2491e-10	-1.39458	1.16772e-99	-3.2491e-10	-1.37217
52853298	rs3774362	1.58479e-21	-3.2491e-10	-1.48016	1.10366e-99	-3.2491e-10	-1.42859
52853368	rs41275521	8.66984e-20	2.52182	-3.69517e-10	2.40798e-92	15.4697	-3.69517e-10
52853401	rs3821831	4.36209e-22	-1.65884	-1.11141	7.70403e-91	20.4035	-1.46825
52853480	rs2276814	1.72639e-21	-3.2491e-10	-1.39458	1.16772e-99	-3.2491e-10	-1.37217
52853633	rs184752179	1.68142e-21	-3.2491e-10	-1.42097	1.13475e-99	-3.2491e-10	-1.40081
52853747	rs2276815	1.67478e-07	30.3044	0.506837	2.81159e-84	30.6864	3.35887
52854082	rs2535616	1.72639e-21	-3.2491e-10	-1.39458	1.16772e-99	-3.2491e-10	-1.37217
52854132	rs2710318	1.72639e-21	-3.2491e-10	-1.39458	1.16772e-99	-3.2491e-10	-1.37217
52854140	rs9831977	8.87047e-16	13.21	-1.45498	1.10727e-100	-2.20641	-1.52149
52854186	rs2239548	4.79744e-18	6.37494	0.160287	2.0357e-85	28.1511	3.26868
52854471	rs1052729	1.72639e-21	-3.2491e-10	-1.39458	1.16772e-99	-3.2491e-10	-1.37217
52854535	rs2535615	1.72639e-21	-3.2491e-10	-1.39458	1.16772e-99	-3.2491e-10	-1.37217
52854913	rs2535646	1.62132e-21	-3.2491e-10	-1.45737	1.09022e-99	-3.2491e-10	-1.44084
52855000	rs148956512	1.60789e-21	-3.2491e-10	-1.46569	1.08016e-99	-3.2491e-10	-1.45011
52855229	rs2239547	2.59257e-07	30.7452	0.503068	1.88714e-84	30.3528	3.29381
52855641	rs181819575	2.18676e-21	-3.2491e-10	-1.15819	1.50047e-99	-3.2491e-10	-1.12144
52855865	rs2256332	1.71741e-17	7.63993	0.170616	7.69503e-83	34.0444	3.31028
52855987	rs2535645	1.7241e-21	-3.2491e-10	-1.3959	1.16605e-99	-3.2491e-10	-1.3736
52856097	rs188974524	2.24706e-21	-3.2491e-10	-1.13099	1.54385e-99	-3.2491e-10	-1.09295
52856230	rs2535644	1.75499e-21	-3.2491e-10	-1.37815	1.18859e-99	-3.2491e-10	-1.35445
52856234	rs2535643	1.7241e-21	-3.2491e-10	-1.3959	1.16605e-99	-3.2491e-10	-1.3736
52856585	rs182610714	2.18436e-21	-3.2491e-10	-1.15929	1.49874e-99	-3.2491e-10	-1.1226
52856727	rs118013309	1.67935e-21	-3.2491e-10	-1.42221	1.13322e-99	-3.2491e-10	-1.40216
52856780	rs2535641	1.7241e-21	-3.2491e-10	-1.3959	1.16605e-99	-3.2491e-10	-1.3736
52857090	rs2535639	1.72639e-21	-3.2491e-10	-1.39458	1.16772e-99	-3.2491e-10	-1.37217
52857778	rs34860124	4.96124e-16	12.6448	-1.47081	1.13143e-100	-2.19074	-1.51559
52858095	rs2535637	1.72639e-21	-3.2491e-10	-1.39458	1.16772e-99	-3.2491e-10	-1.37217
52858372	rs2710324	1.72524e-21	-3.2491e-10	-1.39524	1.16688e-99	-3.2491e-10	-1.37289
52858762	rs183660326	1.67837e-21	-3.2491e-10	-1.42279	1.1325e-99	-3.2491e-10	-1.4028
52859050	rs189256449	1.67935e-21	-3.2491e-10	-1.42221	1.13322e-99	-3.2491e-10	-1.40216
52859117	rs192287445	1.67837e-21	-3.2491e-10	-1.42279	1.1325e-99	-3.2491e-10	-1.4028
52859182	rs2535636	1.72524e-21	-3.2491e-10	-1.39524	1.16688e-99	-3.2491e-10	-1.37289
52859212	rs2240916	7.49053e-17	10.7805	-1.49714	2.6659e-100	-1.35179	-1.49748
52859514	rs2710325	1.72524e-21	-3.2491e-10	-1.39524	1.16688e-99	-3.2491e-10	-1.37289
52859526	rs2240915	8.65461e-18	6.89936	0.225874	6.0458e-85	29.1302	3.37811
52859630	rs2535633	8.65461e-18	6.89936	0.225874	6.0458e-85	29.1302	3.37811
52859890	rs2535631	1.72524e-21	-3.2491e-10	-1.39524	1.16688e-99	-3.2491e-10	-1.37289
52860363	rs145967897	1.69471e-21	-3.2491e-10	-1.4131	1.14451e-99	-3.2491e-10	-1.39224
52860366	rs4687658	0.000115827	36.8621	0.488147	2.29266e-77	46.6324	3.32696
52860489	rs138617324	1.67837e-21	-3.2491e-10	-1.42279	1.1325e-99	-3.2491e-10	-1.4028
52860751	rs184221500	2.90191e-21	-3.2491e-10	-0.87524	2.01481e-99	-3.2491e-10	-0.826698
52860816	rs2276816	3.31313e-15	14.3703	-1.29748	1.96062e-90	20.4335	-0.564209
52860936	rs2276817	0.000114649	36.8621	0.477929	2.25657e-77	46.6324	3.3111
52861211	rs13072536	0.000115827	36.8621	0.488147	2.29266e-77	46.6324	3.32696
52861603	rs2710344	1.64268e-21	-3.2491e-10	-1.44428	1.10613e-99	-3.2491e-10	-1.42636
52862003	rs12488303	0.000117139	36.8621	0.499416	2.33308e-77	46.6324	3.34444
52862043	rs2535628	1.64183e-21	-3.2491e-10	-1.4448	1.1055e-99	-3.2491e-10	-1.42693
52862055	rs11709430	7.10468e-17	10.7362	-1.50575	2.66211e-100	-1.36318	-1.4875
52862200	rs2072391	0.000118349	36.8621	0.509688	2.37051e-77	46.6324	3.36036
52862388	rs149856510	1.67641e-21	-3.2491e-10	-1.42396	1.13106e-99	-3.2491e-10	-1.40407
52862753	rs2245647	9.58428e-18	6.94885	0.278421	7.2333e-85	29.2219	3.46574
52862979	rs2535626	1.7241e-21	-3.2491e-10	-1.3959	1.16605e-99	-3.2491e-10	-1.3736
52863155	rs150181495	2.17718e-21	-3.2491e-10	-1.16258	1.49358e-99	-3.2491e-10	-1.12605
52863387	rs2535622	1.72184e-21	-3.2491e-10	-1.39722	1.16439e-99	-3.2491e-10	-1.37502
52863605	rs3774364	7.66201e-18	6.65014	0.353283	3.63283e-85	28.3592	3.63974
52863947	rs2535642	1.7196e-21	-3.2491e-10	-1.39852	1.16275e-99	-3.2491e-10	-1.37643
52864135	rs4687554	0.000135206	36.9508	0.554138	2.80387e-77	46.7316	3.42907
52864275	rs2535632	1.63412e-21	-3.2491e-10	-1.4495	1.09977e-99	-3.2491e-10	-1.43212
52864584	rs2071042	1.14821e-17	7.04367	0.364259	9.9361e-85	29.3973	3.60781
52864635	rs2276818	8.63805e-17	10.9462	-1.52034	2.89352e-100	-1.30864	-1.4587
52864693	rs2071041	0.00010372	36.7302	0.509688	3.36084e-77	46.9815	3.36036
52864860	rs2071040	0.000100827	36.6489	0.562639	2.03328e-77	46.3971	3.44219
52864888	rs2276819	1.74166e-21	-3.2491e-10	-1.38577	1.17888e-99	-3.2491e-10	-1.36266
52865109	rs10049313	1.74046e-21	-3.2491e-10	-1.38646	1.178e-99	-3.2491e-10	-1.36341
52865125	rs77223362	8.3068e-17	10.9057	-1.51892	2.85127e-100	-1.31926	-1.46278
52865126	rs2071039	5.97861e-17	10.5768	-1.51892	2.4183e-100	-1.48396	-1.46278
52865593	rs28552648	9.39166e-17	11.0316	-1.52201	2.97582e-100	-1.28612	-1.45316
52865612	rs7649515	1.73925e-21	-3.2491e-10	-1.38716	1.17712e-99	-3.2491e-10	-1.36415
52865798	rs3755801	1.5304e-16	11.5249	-1.52709	3.1966e-100	-1.24411	-1.42361
52866157	rs3755803	0.000130801	36.9508	0.521015	2.66398e-77	46.7316	3.37789
52866289	rs3755804	1.515e-20	-3.2491e-10	0.77739	7.65647e-98	-3.2491e-10	2.81091
52866299	rs3755805	3.69264e-16	12.3912	-1.51254	1.19006e-100	-2.17894	-1.47686
52866317	rs7652476	1.73578e-21	-3.2491e-10	-1.38915	1.17458e-99	-3.2491e-10	-1.36631
52866476	rs4687659	1.73578e-21	-3.2491e-10	-1.38915	1.17458e-99	-3.2491e-10	-1.36631
52866535	rs7652667	9.9843e-18	6.94722	0.320942	7.73852e-85	29.2189	3.53628
52866845	rs11915546	9.9843e-18	6.94722	0.320942	7.73852e-85	29.2189	3.53628
52866936	rs79664140	7.61442e-17	10.8208	-1.52106	2.8067e-100	-1.34136	-1.45643
52866988	rs9681089	1.73459e-21	-3.2491e-10	-1.38984	1.17371e-99	-3.2491e-10	-1.36705
52867220	rs113621941	9.53862e-22	-1.98785	-3.69517e-10	5.72885e-96	7.12605	-3.69517e-10
52867288	rs4687661	1.64793e-21	-3.2491e-10	-1.44109	1.11002e-99	-3.2491e-10	-1.42284
52867321	rs187336973	2.16059e-21	-3.2491e-10	-1.17023	1.48164e-99	-3.2491e-10	-1.13407
52867595	rs60332615	9.93804e-18	6.9323	0.331216	5.75757e-85	28.9062	3.55327
52867718	rs2276820	1.66495e-21	-3.2491e-10	-1.43082	1.1226e-99	-3.2491e-10	-1.41157
52868056	rs2276821	1.73104e-21	-3.2491e-10	-1.39189	1.17112e-99	-3.2491e-10	-1.36926
52868075	rs2276822	1.70739e-21	-3.2491e-10	-1.40564	1.15709e-99	-3.2491e-10	-1.38131
52868145	rs11918800	9.73621e-18	6.9323	0.310697	5.56533e-85	28.9062	3.51931
52868445	rs13083728	5.28624e-05	36.1277	0.438122	6.32735e-78	45.3636	3.30834
52868523	rs76029595	5.43852e-17	10.4882	-1.52494	2.62099e-100	-1.42598	-1.44028
52868573	rs188468906	1.66401e-21	-3.2491e-10	-1.43138	1.12192e-99	-3.2491e-10	-1.41218
52868610	rs11922961	1.33929e-17	7.32199	0.239876	3.5409e-85	28.5982	3.37517
52868670	rs62255421	1.80587e-21	0.0111328	-1.3607	1.78533e-99	-0.102172	-0.845445
52869263	rs2276823	5.64607e-18	6.44106	0.257042	4.64887e-86	26.4494	3.49364
52869705	rs183966730	1.67463e-21	-3.2491e-10	-1.42502	1.12975e-99	-3.2491e-10	-1.40523
52869769	rs2336546	1.63246e-21	-3.2491e-10	-1.45052	1.09853e-99	-3.2491e-10	-1.43325
52869830	rs146671178	9.16807e-22	-2.02747	-3.69517e-10	4.67911e-99	0.0158849	-3.69517e-10
52870132	rs1573815	6.53205e-05	36.3643	0.413122	3.20152e-77	47.0831	3.21014
52870324	rs4687662	2.64461e-19	3.79319	-0.156109	4.80508e-42	126.511	4.77874
52870618	rs4687663	7.21378e-05	36.4526	0.424188	3.59883e-77	47.1828	3.22742
52871031	rs6774869	1.71291e-21	-3.2491e-10	-1.40242	1.15785e-99	-3.2491e-10	-1.38065
52871101	rs1139106	3.64232e-17	10.0891	-1.52673	3.22273e-100	-1.23202	-1.42756
52871236	rs7623667	1.71068e-21	-3.2491e-10	-1.40372	1.15622e-99	-3.2491e-10	-1.38207
52871551	rs187101745	2.10168e-21	-3.2491e-10	-1.19788	1.44572e-99	-3.2491e-10	-1.15862
52871929	rs3733047	4.83174e-05	36.0204	0.455536	2.31841e-77	46.6943	3.27628
52872264	rs2878633	1.70956e-21	-3.2491e-10	-1.40437	1.15541e-99	-3.2491e-10	-1.38277
52872311	rs2878634	1.70846e-21	-3.2491e-10	-1.40502	1.1546e-99	-3.2491e-10	-1.38347
52872874	rs2336155	1.70636e-21	-3.2491e-10	-1.40625	1.15306e-99	-3.2491e-10	-1.3848
52873984	rs11626	5.69779e-17	10.5369	-1.52706	3.63251e-100	-1.15361	-1.38627
52874288	rs6445538	1.10232e-05	34.5639	0.434274	5.7694e-78	45.3365	3.24316
52874296	rs6445539	7.72149e-06	34.1755	0.466717	3.90645e-78	44.896	3.29367
52874446	rs6769789	8.98145e-18	6.78739	0.37492	4.73434e-85	28.6384	3.62536
52874753	rs56019197	1.09888e-17	7.01102	0.353002	7.14125e-85	29.0856	3.58925
52874779	rs7638431	1.70308e-21	-3.2491e-10	-1.40817	1.15066e-99	-3.2491e-10	-1.38689
52874861	rs7638524	1.08996e-05	34.5314	0.455536	5.75492e-78	45.3008	3.27628
52875122	rs189596809	1.65151e-21	-3.2491e-10	-1.43892	1.11267e-99	-3.2491e-10	-1.42046
52875395	rs4687665	1.70214e-21	-3.2491e-10	-1.40872	1.14997e-99	-3.2491e-10	-1.38749
52875546	rs11718060	2.35789e-17	9.65422	-1.52673	2.97442e-100	-1.3122	-1.42756
52875575	rs4687666	1.69891e-21	-3.2491e-10	-1.41063	1.14759e-99	-3.2491e-10	-1.38956
52875772	rs62253561	7.7482e-22	-2.19573	-3.69517e-10	3.74939e-96	6.70213	-3.69517e-10
52876087	rs2878636	1.69783e-21	-3.2491e-10	-1.41126	1.14681e-99	-3.2491e-10	-1.39024
52876389	rs11719137	5.86395e-18	6.32851	0.40746	1.13095e-85	27.1532	3.67882
52876535	rs4687667	1.69783e-21	-3.2491e-10	-1.41126	1.14681e-99	-3.2491e-10	-1.39024
52876639	rs12638195	3.75768e-22	-1.63485	-1.28454	1.19277e-90	20.7309	-1.35859
52876716	rs6776990	1.69687e-21	-3.2491e-10	-1.41182	1.1461e-99	-3.2491e-10	-1.39086
52877270	rs11720228	8.54451e-16	13.2365	-1.51888	1.212e-100	-2.17465	-1.46288
52877428	rs7647534	1.6949e-21	-3.2491e-10	-1.41299	1.14465e-99	-3.2491e-10	-1.39212
52878600	rs56214994	9.20174e-18	6.76739	0.41915	5.0764e-85	28.6356	3.69799
52879050	rs77646333	1.66142e-21	-3.2491e-10	-1.43294	1.12e-99	-3.2491e-10	-1.4139
52879497	rs2336158	1.69069e-21	-3.2491e-10	-1.41548	1.14156e-99	-3.2491e-10	-1.39483
52879647	rs78282976	8.23262e-22	-2.13509	-3.69517e-10	1.34811e-97	3.37665	-3.69517e-10
52879828	rs11130328	9.2291e-21	0.281751	-3.69517e-10	2.13429e-88	24.5593	-3.69517e-10
52879865	rs4687555	1.68767e-21	-3.2491e-10	-1.41726	1.13934e-99	-3.2491e-10	-1.39677
52879893	rs370257981	1.64136e-21	-3.2491e-10	-1.44509	1.10514e-99	-3.2491e-10	-1.42725
52880128	rs6445541	6.17788e-18	6.30815	0.479971	1.78801e-85	27.4417	3.84836
52880257	rs193077386	1.58892e-21	-3.2491e-10	-1.47756	1.06584e-99	-3.2491e-10	-1.46346
52880420	rs4687670	1.6886e-21	-3.2491e-10	-1.41671	1.14003e-99	-3.2491e-10	-1.39617
52880442	rs76252265	2.23564e-21	-1.13608	-3.69517e-10	5.0726e-100	-2.20595	-3.69517e-10
52880492	rs4687671	1.68664e-21	-3.2491e-10	-1.41787	1.13858e-99	-3.2491e-10	-1.39744
52880543	rs4687672	5.87773e-06	33.6587	0.710652	5.16013e-78	44.799	3.66904
52880730	rs4234637	1.68561e-21	-3.2491e-10	-1.41849	1.13782e-99	-3.2491e-10	-1.3981
52880740	rs2001732	2.1763e-16	11.8776	-1.52765	1.50644e-99	0.296531	-1.414
52880974	rs2001733	1.68767e-21	-3.2491e-10	-1.41726	1.13934e-99	-3.2491e-10	-1.39677
52880995	rs2001734	1.68767e-21	-3.2491e-10	-1.41726	1.13934e-99	-3.2491e-10	-1.39677
52881095	rs181036403	1.67158e-21	-3.2491e-10	-1.42684	1.12984e-99	-3.2491e-10	-1.40515
52881282	rs191307273	1.65081e-21	-3.2491e-10	-1.43935	1.11215e-99	-3.2491e-10	-1.42092
52881365	rs117167188	1.63903e-21	-3.2491e-10	-1.44651	1.10342e-99	-3.2491e-10	-1.42881
52882444	rs1986738	1.61418e-21	-3.2491e-10	-1.46179	1.08488e-99	-3.2491e-10	-1.44575
52882495	rs1986739	1.68474e-21	-3.2491e-10	-1.419	1.13719e-99	-3.2491e-10	-1.39867
52882729	rs2336159	1.68576e-21	-3.2491e-10	-1.41839	1.13794e-99	-3.2491e-10	-1.398
52882796	rs117723202	2.70375e-21	-3.2491e-10	-0.94597	1.16303e-99	-3.2491e-10	-1.3762
52883070	rs11715347	6.61793e-18	6.38651	0.470414	2.8754e-85	27.9263	3.83889
52883124	rs7637212	1.68285e-21	-3.2491e-10	-1.42012	1.1358e-99	-3.2491e-10	-1.39988
52883332	rs33999310	5.89658e-15	15.1635	-1.5142	1.2499e-100	-2.13304	-1.4737
52883400	rs149583656	8.78283e-21	-3.2491e-10	0.232188	8.51142e-99	-3.2491e-10	0.614187
52884234	rs4687674	1.68184e-21	-3.2491e-10	-1.42072	1.13505e-99	-3.2491e-10	-1.40054
52884402	rs7645169	1.68083e-21	-3.2491e-10	-1.42132	1.13431e-99	-3.2491e-10	-1.4012
52884705	rs9682819	1.68301e-21	-3.2491e-10	-1.42003	1.13592e-99	-3.2491e-10	-1.39978
52884808	rs190533681	1.63501e-21	-3.2491e-10	-1.44896	1.10043e-99	-3.2491e-10	-1.43152
52884972	rs117066303	1.63338e-21	-3.2491e-10	-1.44996	1.09922e-99	-3.2491e-10	-1.43262
52885112	rs13080929	5.28098e-17	10.4548	-1.52093	4.0365e-100	-0.980814	-1.45362
52885328	rs2336556	1.64055e-21	-3.2491e-10	-1.44558	1.10455e-99	-3.2491e-10	-1.42779
52886129	rs185475516	1.60138e-21	-3.2491e-10	-1.46975	1.07526e-99	-3.2491e-10	-1.45466
52886176	rs2336557	1.63212e-21	-3.2491e-10	-1.45073	1.09827e-99	-3.2491e-10	-1.43348
52886240	rs2336558	5.36049e-18	6.20324	0.442955	1.94883e-85	27.5824	3.79383
52886241	rs12496077	5.55197e-06	33.8218	0.490482	4.70645e-78	44.9857	3.39026
52886275	rs2336559	1.62989e-21	-3.2491e-10	-1.4521	1.09662e-99	-3.2491e-10	-1.43499
52886378	rs74516584	8.44214e-22	-2.10996	-3.69517e-10	1.63922e-97	3.57217	-3.69517e-10
52886406	rs2246889	1.62743e-21	-3.2491e-10	-1.45361	1.09478e-99	-3.2491e-10	-1.43667
52886411	rs2246888	1.62669e-21	-3.2491e-10	-1.45406	1.09423e-99	-3.2491e-10	-1.43717
52886605	rs2276825	2.10157e-06	32.7526	0.588264	1.30622e-76	48.1571	3.54225
52886780	rs138049157	1.76863e-21	-3.2491e-10	-1.37041	1.02331e-99	-3.2491e-10	-1.50418
52886914	rs4687675	1.62507e-21	-3.2491e-10	-1.45506	1.09302e-99	-3.2491e-10	-1.43828
52887382	rs77782057	2.20815e-21	-1.14845	-3.69517e-10	5.02228e-100	-2.21592	-3.69517e-10
52887952	rs192052632	1.58569e-21	-3.2491e-10	-1.47959	1.06338e-99	-3.2491e-10	-1.46577
52888016	rs13066997	1.62445e-21	-3.2491e-10	-1.45544	1.09256e-99	-3.2491e-10	-1.4387
52888485	rs9682464	4.94392e-06	33.5785	0.617844	3.46348e-76	49.1474	3.52711
52889463	rs145387116	4.74218e-17	8.82623	-3.69517e-10	5.07025e-96	7.00392	-3.69517e-10
52889771	rs6803519	1.03507e-05	34.4953	0.439953	8.97202e-78	45.714	3.30719
52890418	rs4687676	5.98482e-17	10.5777	-1.51876	3.75515e-100	-1.04348	-1.4632
52890475	rs4687556	7.50379e-17	10.8119	-1.52675	4.05924e-100	-0.971817	-1.45699
52890616	rs183942763	1.99394e-21	-3.2491e-10	-1.2505	1.36161e-99	-3.2491e-10	-1.21855
52890664	rs141713894	1.54579e-20	-3.2491e-10	0.797506	2.22261e-99	-3.2491e-10	-0.72854
52890828	rs181737844	1.17485e-21	-1.77947	-3.69517e-10	7.20233e-100	-1.8554	-3.69517e-10
52891121	rs186633259	1.60081e-21	-3.2491e-10	-1.4701	1.07483e-99	-3.2491e-10	-1.45506
52891159	rs191935755	1.60013e-21	-3.2491e-10	-1.47052	1.07432e-99	-3.2491e-10	-1.45553
52891293	rs138629254	1.70616e-21	-3.2491e-10	-1.40637	1.00826e-99	-3.2491e-10	-1.519
52891426	rs9637477	8.18169e-17	10.8951	-1.52351	4.09689e-100	-0.945992	-1.47359
52891446	rs181930033	1.59739e-21	-3.2491e-10	-1.47224	1.07225e-99	-3.2491e-10	-1.45746
52891570	rs7630552	6.10386e-18	6.2971	0.478965	2.32896e-85	27.7587	3.79569
52891707	rs7620690	6.10386e-18	6.2971	0.478965	2.32896e-85	27.7587	3.79569
52891749	rs182421579	1.60033e-21	-3.2491e-10	-1.4704	1.07447e-99	-3.2491e-10	-1.45539
52891756	rs7620706	4.63558e-06	33.536	0.595887	6.02085e-78	45.1289	3.49338
52891817	rs139487804	1.61242e-21	-3.2491e-10	-1.46287	1.08356e-99	-3.2491e-10	-1.44697
52891947	rs190145482	1.57519e-21	-3.2491e-10	-1.48624	1.05536e-99	-3.2491e-10	-1.47334
52891948	rs114377412	8.24144e-22	-2.13402	-3.69517e-10	1.07665e-97	3.1518	-3.69517e-10
52892110	rs56136581	3.67292e-19	3.96555	-3.69517e-10	3.98365e-68	71.2351	-3.69517e-10
52892218	rs75753016	1.58833e-21	-3.2491e-10	-1.47792	1.0654e-99	-3.2491e-10	-1.46388
52892784	rs193155661	1.58332e-21	-3.2491e-10	-1.48109	1.06158e-99	-3.2491e-10	-1.46746
52893048	rs187905298	1.58153e-21	-3.2491e-10	-1.48222	1.06022e-99	-3.2491e-10	-1.46875
52893343	rs6765170	2.00671e-18	5.66364	-3.69517e-10	1.37462e-92	14.9091	-3.69517e-10
52893426	rs7612624	4.61828e-18	6.06591	0.431252	1.47571e-85	27.3235	3.77459
52893465	rs6798941	1.09089e-10	22.766	0.708806	1.69403e-78	43.6262	3.72793
52894155	rs552159288	1.52391e-21	-3.2491e-10	-1.51933	1.03812e-99	-3.2491e-10	-1.48981
52895283	rs147022939	1.55844e-21	-3.2491e-10	-1.49693	1.04241e-99	-3.2491e-10	-1.48569
52895406	rs137899883	1.55552e-21	-3.2491e-10	-1.4988	1.04012e-99	-3.2491e-10	-1.48788
52895627	rs74448837	1.01511e-20	-3.2491e-10	0.376972	1.41335e-99	-3.2491e-10	-1.18126
52895642	rs150511100	1.5532e-21	-3.2491e-10	-1.5003	1.0383e-99	-3.2491e-10	-1.48964
52895785	rs12487379	7.33965e-19	4.54534	0.112509	2.83837e-86	25.3266	4.123
52895906	rs149279681	1.56687e-21	-3.2491e-10	-1.49153	1.04896e-99	-3.2491e-10	-1.47942
52895934	rs77572134	1.90975e-15	14.0244	-1.50256	6.062e-99	1.72621	-1.45139
52896032	rs13072537	7.7329e-19	4.46678	0.24326	3.87915e-86	25.4554	4.30662
52896262	rs118182144	1.56419e-21	-3.2491e-10	-1.49324	1.04689e-99	-3.2491e-10	-1.4814
52896409	rs11708390	2.37879e-14	16.5417	-1.49763	1.47671e-98	2.62455	-1.45937
52896751	rs116846547	1.56164e-21	-3.2491e-10	-1.49487	1.0449e-99	-3.2491e-10	-1.4833
52896855	rs11130329	4.49222e-14	17.1819	-1.50203	2.0642e-98	2.95241	-1.4523
52896967	rs116425035	1.56012e-21	-3.2491e-10	-1.49585	1.04372e-99	-3.2491e-10	-1.48443
52897095	rs6773650	3.42028e-18	6.13711	0.0597577	1.54098e-83	31.7771	3.96947
52897236	rs35230793	1.32672e-12	20.5324	-1.46705	1.13376e-100	-2.21212	-1.49215
52897801	rs4350911	2.20011e-18	5.68611	0.0695461	6.27811e-84	30.861	3.98767
52897823	rs6764322	2.6385e-18	5.77695	0.160405	8.93884e-84	31.0465	4.15543
52897842	rs4687559	3.07986e-06	33.3022	0.420821	4.20557e-75	51.2659	3.90536
52898039	rs146986877	1.02297e-21	-1.9179	-3.69517e-10	5.04846e-100	-2.21072	-3.69517e-10
52898121	rs4687560	3.51276e-06	33.5383	0.316309	4.71369e-75	51.5554	3.72988
52898427	rs13076033	1.80409e-13	18.5455	-1.47542	1.99264e-100	-1.65516	-1.48519
52899257	rs143017227	1.54938e-21	-3.2491e-10	-1.50276	1.03528e-99	-3.2491e-10	-1.49255
52899284	rs4687679	2.02017e-18	5.54014	0.130188	5.15124e-85	28.2483	4.09987
52899971	rs150755676	1.55021e-21	-3.2491e-10	-1.50222	1.03594e-99	-3.2491e-10	-1.49192
52900239	rs146370828	1.55021e-21	-3.2491e-10	-1.50222	1.03594e-99	-3.2491e-10	-1.49192
52900294	rs139740741	1.69631e-21	-3.2491e-10	-1.41216	1.21155e-99	-3.2491e-10	-1.33532
52900320	rs181043880	1.62552e-21	-3.2491e-10	-1.45478	1.06606e-99	-3.2491e-10	-1.46326
52900399	rs117934813	7.5088e-21	-3.2491e-10	0.0754653	2.15397e-99	-3.2491e-10	-0.759909
52900424	rs2336661	2.33519e-14	16.5113	-1.48573	1.66773e-99	0.459053	-1.47481
52900696	rs11707829	5.0937e-15	14.9645	-1.4616	1.0701e-99	0.0366475	-1.49612
52901741	rs147893165	1.55396e-21	-3.2491e-10	-1.4998	1.0389e-99	-3.2491e-10	-1.48906
52901897	rs145208082	1.5207e-21	-3.2491e-10	-1.52144	1.01175e-99	-3.2491e-10	-1.51554
52901974	rs9825230	1.71915e-18	5.44602	0.0629492	2.97816e-85	27.7696	4.03069
52902763	rs184219849	1.5237e-21	-3.2491e-10	-1.51947	1.0141e-99	-3.2491e-10	-1.51322
52903510	rs118062555	1.552e-21	-3.2491e-10	-1.50107	1.03735e-99	-3.2491e-10	-1.49055
52903872	rs34795947	6.92518e-17	9.20489	-3.69517e-10	5.97448e-94	11.7732	-3.69517e-10
52904524	rs9836499	2.65185e-18	5.85192	0.090483	9.18123e-84	31.235	3.99376
52904550	rs13089851	6.42919e-17	9.13058	-3.69517e-10	5.5027e-94	11.6909	-3.69517e-10
52904781	rs76486402	1.55488e-21	-3.2491e-10	-1.49921	1.03962e-99	-3.2491e-10	-1.48837
52905213	rs2336664	3.85447e-18	6.22671	0.0896672	1.95123e-83	31.9576	4.02501
52905236	rs11720233	1.31431e-14	15.946	-1.49519	1.37299e-99	0.248054	-1.45829
52905376	rs11712498	5.61409e-15	15.096	-1.49577	1.28135e-99	0.178125	-1.45743
52905466	rs117223597	1.78033e-21	-3.2491e-10	-1.36381	1.20705e-99	-3.2491e-10	-1.33904
52905802	rs4302374	5.56138e-06	34.0393	0.274722	2.3165e-76	48.6426	3.62967
52905917	rs6797399	6.11902e-06	34.1252	0.284356	2.60674e-76	48.7444	3.64595
52906884	rs147463786	1.73314e-21	-1.39067	-3.69517e-10	4.40478e-97	4.56064	-3.69517e-10
52907372	rs4687680	1.50689e-18	5.41089	-0.0336946	3.00279e-85	27.9917	3.81686
52908398	rs56383738	1.51895e-18	5.32642	0.0587493	2.85564e-85	27.8233	3.93495
52908577	rs6445547	3.41241e-06	33.5412	0.284356	1.3049e-76	48.0524	3.64595
52908652	rs34026403	4.8292e-15	14.9173	-1.46768	1.05666e-99	0.0195582	-1.49166
52909877	rs9839035	2.26448e-06	33.1312	0.284356	8.02273e-77	47.566	3.64595
52912214	rs9850563	1.50467e-18	5.28036	0.095352	2.78745e-85	27.7313	4.00275
52912296	rs12492391	1.4537e-18	5.3177	0.0235533	2.07695e-85	27.5152	3.92466
52912410	rs79350869	2.64488e-21	-3.2491e-10	-0.967984	1.13966e-99	-3.2491e-10	-1.39649
52913006	rs3821873	1.04247e-18	4.90375	0.10498	1.33021e-85	26.9738	4.02051
52913279	rs3796352	6.61545e-13	19.8265	-1.45698	1.12191e-100	-2.21559	-1.49918
52913403	rs1986656	5.53303e-15	15.0549	-1.46925	1.11211e-99	0.0694583	-1.49042
52913781	rs9860296	9.24717e-19	4.90375	-0.0148754	1.12438e-85	26.9738	3.8524
52913939	rs11716402	7.5102e-20	2.37824	-3.69517e-10	6.23874e-100	-1.99903	-3.69517e-10
52914143	rs6798472	2.91894e-14	16.7449	-1.49615	1.84679e-99	0.547783	-1.46155
52914680	rs114402966	7.87079e-22	-2.18004	-3.69517e-10	2.78565e-99	-0.502741	-3.69517e-10
52914878	rs151157709	1.72691e-21	-3.2491e-10	-1.39427	1.11016e-99	-3.2491e-10	-1.42271
52915441	rs181888603	5.12451e-21	-0.306576	-3.69517e-10	7.24237e-100	-1.84986	-3.69517e-10
52915692	rs2336665	3.08324e-14	16.7947	-1.49125	1.86984e-99	0.566842	-1.46821
52915712	rs2336666	3.23244e-06	33.452	0.319446	4.26271e-75	51.4496	3.73516
52916363	rs2336667	2.22892e-18	5.64326	0.125401	6.17054e-84	30.7732	4.0581
52916911	rs71299621	5.23651e-15	15.0075	-1.47696	1.10041e-99	0.0522413	-1.48378
52916916	rs9876403	2.12983e-06	33.0375	0.31672	2.47594e-75	50.9409	3.70054
52916939	rs4687682	2.24314e-18	5.63882	0.136202	4.73864e-84	30.4894	4.07794
52917038	rs71299622	4.39002e-13	19.4261	-1.46673	1.12804e-100	-2.21694	-1.49239
52918273	rs555546477	1.53289e-21	-3.2491e-10	-1.51346	1.02194e-99	-3.2491e-10	-1.50552
52918422	rs4687562	2.10312e-18	5.77695	-0.0663826	6.3402e-84	31.0465	3.81193
52918499	rs4687683	2.54779e-18	5.82017	0.082201	8.66252e-84	31.1346	4.03592
52918513	rs4687684	2.66064e-18	5.86351	0.082201	9.46151e-84	31.2229	4.03592
52919002	rs2878762	1.75934e-08	28.3489	0.209047	2.20061e-84	30.2231	3.57715
52919096	rs2336668	2.36875e-18	5.77695	0.0525574	7.50582e-84	31.0465	3.9807
52919447	rs12638968	2.3009e-18	5.81849	-0.0180422	5.59937e-84	30.8302	3.90397
52919511	rs186477283	1.721e-21	-3.2491e-10	-1.39771	1.16378e-99	-3.2491e-10	-1.37555
52920188	rs181785549	1.74834e-21	-3.2491e-10	-1.38195	1.18375e-99	-3.2491e-10	-1.35854
52920440	rs114594011	9.88827e-22	-1.95185	-3.69517e-10	6.61637e-100	-1.94026	-3.69517e-10
52921747	rs117229486	1.74255e-21	-3.2491e-10	-1.38526	1.17952e-99	-3.2491e-10	-1.36211
52921808	rs118131965	1.81038e-21	-3.2491e-10	-1.34707	9.99459e-100	-3.2491e-10	-1.52776
52922419	rs146006971	1.52704e-21	-3.2491e-10	-1.51728	1.01701e-99	-3.2491e-10	-1.51036
52922621	rs6795646	9.82812e-19	5.02516	-0.0753562	1.35647e-85	27.2191	3.79476
52923251	rs9880978	1.2925e-18	5.23904	-0.0153159	2.08855e-85	27.6487	3.79674
52923714	rs13060282	1.55586e-14	16.1323	-1.51276	1.51309e-99	0.31698	-1.43005
52924227	rs9810807	1.02534e-18	4.98457	0.00759186	1.42922e-85	27.1372	3.92889
52924871	rs189598787	1.73539e-21	-3.2491e-10	-1.38938	1.17429e-99	-3.2491e-10	-1.36656
52924930	rs11714793	3.44984e-15	14.6091	-1.49586	1.1383e-99	0.0642798	-1.46197
52925403	rs9836178	2.73347e-07	31.4973	-0.196109	3.38859e-78	44.5711	3.4764
52926687	rs11713324	1.54415e-14	16.1323	-1.52032	1.54972e-99	0.31698	-1.40613
52927060	rs11713479	1.62113e-14	16.1812	-1.52062	1.58015e-99	0.335193	-1.40489
52927228	rs35651539	4.87814e-15	14.9645	-1.50484	1.12366e-99	0.0366475	-1.44728
52927849	rs78931636	1.20919e-21	-1.75066	-3.69517e-10	1.03054e-96	5.41061	-3.69517e-10
52928094	rs191859567	1.52382e-21	-3.2491e-10	-1.51939	1.01421e-99	-3.2491e-10	-1.51312
52928347	rs149320735	2.6029e-21	-3.2491e-10	-0.983983	1.12917e-99	-3.2491e-10	-1.40574
52929014	rs73084914	1.25478e-19	2.89152	-3.69517e-10	1.65481e-69	68.054	-3.69517e-10
52929072	rs75791629	5.3098e-15	15.0549	-1.51044	1.1747e-99	0.0694583	-1.43567
52929974	rs141613519	3.9413e-21	-3.2491e-10	-0.569101	6.82388e-99	-3.2491e-10	0.393205
52930207	rs78124578	1.14909e-21	-1.80164	-3.69517e-10	1.52032e-98	1.19429	-3.69517e-10
52930455	rs185705987	1.92434e-21	-3.2491e-10	-1.28603	1.31138e-99	-3.2491e-10	-1.25614
52930782	rs139924336	3.32872e-21	-3.2491e-10	-0.738023	1.56719e-99	-3.2491e-10	-1.07794
52930803	rs149827784	2.41416e-17	8.15108	-3.69517e-10	1.13828e-99	-1.39771	-3.69517e-10
52931971	rs9844736	8.86129e-07	32.3642	0.113077	7.35165e-77	47.1037	4.02085
52932267	rs190741566	1.92434e-21	-3.2491e-10	-1.28603	1.31138e-99	-3.2491e-10	-1.25614
52932679	rs4629327	2.08311e-21	-3.2491e-10	-1.20675	1.10669e-99	-3.2491e-10	-1.42585
52932744	rs13062228	8.18482e-15	15.4848	-1.50758	1.20902e-99	0.080013	-1.41742
52933216	rs74283391	1.78357e-21	-3.2491e-10	-1.362	1.28945e-99	-3.2491e-10	-1.27301
52934598	rs74576993	8.18648e-22	-2.14071	-3.69517e-10	1.37911e-97	3.39939	-3.69517e-10
52935428	rs6773040	1.04139e-06	32.4804	0.158311	9.6923e-77	47.2403	4.16064
52935763	rs35404467	6.80049e-15	15.3021	-1.51017	1.13955e-99	0.0145029	-1.41109
52936763	rs11922975	1.46521e-18	5.4333	-0.0841562	1.51766e-84	28.7917	4.63707
52937560	rs36126605	8.98576e-15	15.5765	-1.50596	1.24512e-99	0.113133	-1.42112
52937774	rs1134546	1.42819e-06	34.2899	-1.33529	1.69093e-77	49.9375	-0.282532
52938092	rs7626551	1.64688e-18	5.52185	-0.0558262	1.92245e-84	28.9697	4.69547
52939687	rs191525242	1.54793e-21	-3.2491e-10	-1.50369	1.03413e-99	-3.2491e-10	-1.49366
52942776	rs11715231	2.30407e-13	18.7732	-1.45846	1.14909e-100	-2.21113	-1.47971
52942876	rs13068194	2.42594e-15	14.2491	-1.48795	8.71016e-100	-0.217609	-1.44771
52943551	rs11715498	7.13887e-15	15.3498	-1.50936	1.16334e-99	0.0315662	-1.40749
52943643	rs186273979	1.88259e-21	-3.2491e-10	-1.30796	1.28121e-99	-3.2491e-10	-1.27942
52944328	rs11716506	7.11438e-15	15.3498	-1.5128	1.17434e-99	0.0315662	-1.39808
52944645	rs11716612	5.65082e-15	15.1204	-1.51368	1.0852e-99	-0.0500338	-1.39543
52944724	rs9865248	2.23903e-18	5.82727	-0.0540798	3.47512e-83	31.8242	4.7356
52945786	rs56231111	6.18739e-15	15.2111	-1.51368	1.12065e-99	-0.017887	-1.39543
52945930	rs9871175	2.25967e-18	5.82727	-0.0449062	3.54142e-83	31.8242	4.7545
52947910	rs182218006	1.54793e-21	-3.2491e-10	-1.50369	1.03413e-99	-3.2491e-10	-1.49366
52948134	rs189198390	1.5801e-21	-3.2491e-10	-1.48312	1.05912e-99	-3.2491e-10	-1.46978
52948332	rs4687687	1.89571e-18	5.56	0.0467356	2.36822e-83	31.272	4.90429
52948461	rs13067373	7.07345e-15	15.3498	-1.51857	1.19774e-99	0.0315662	-1.37836
52948484	rs74338500	2.0383e-21	-3.2491e-10	-1.22849	1.09167e-99	-3.2491e-10	-1.43952
52948674	rs4687689	2.35489e-18	5.93176	-0.108125	1.71367e-83	31.2656	4.5872
52948746	rs185647891	1.88415e-21	-3.2491e-10	-1.30713	1.28233e-99	-3.2491e-10	-1.27854
52949143	rs35569457	2.56939e-15	14.3382	-1.51963	8.47925e-100	-0.31826	-1.37393
52949254	rs11708337	9.35973e-15	15.6306	-1.51929	1.78262e-99	0.426223	-1.37536
52950541	rs183946302	1.54688e-21	-3.2491e-10	-1.50437	1.03329e-99	-3.2491e-10	-1.49447
52950553	rs140832717	1.27143e-21	-1.70047	-3.69517e-10	3.59286e-96	6.65948	-3.69517e-10
52950554	rs4608686	1.02623e-14	15.7227	-1.51929	1.84704e-99	0.461726	-1.37536
52950659	rs12629687	2.22359e-18	5.75343	0.0128339	1.58676e-83	30.9031	4.87276
52950661	rs12637566	1.88415e-21	-3.2491e-10	-1.30713	1.28233e-99	-3.2491e-10	-1.27854
52950838	rs141420129	2.02331e-21	-3.2491e-10	-1.23588	1.38279e-99	-3.2491e-10	-1.20312
52951519	rs2336162	2.41003e-06	33.2305	0.247331	2.35227e-74	52.5696	4.32319
52951743	rs183240576	1.88415e-21	-3.2491e-10	-1.30713	1.28233e-99	-3.2491e-10	-1.27854
52952433	rs3733034	4.30129e-15	14.8352	-1.50141	1.45877e-99	0.275652	-1.42528
52952622	rs193216366	1.88571e-21	-3.2491e-10	-1.30631	1.28346e-99	-3.2491e-10	-1.27766
52953055	rs9880619	3.20194e-18	6.06808	0.0628233	2.82865e-83	31.5413	4.81263
52953069	rs6762260	1.35253e-14	16.0004	-1.52094	2.08668e-99	0.569698	-1.36135
52953127	rs183937595	1.88415e-21	-3.2491e-10	-1.30713	1.28233e-99	-3.2491e-10	-1.27854
52953844	rs9985365	2.553e-18	5.8882	0.0162169	1.87864e-83	31.1772	4.76748
52954169	rs73839535	1.12473e-14	15.815	-1.51997	1.91988e-99	0.497472	-1.37243
52954983	rs114182438	1.13163e-21	-1.81695	-3.69517e-10	9.04266e-100	-1.62785	-3.69517e-10
52955490	rs3774347	2.71002e-21	-3.2491e-10	-0.943653	3.08686e-99	-3.2491e-10	-0.400066
52956023	rs3733035	1.12463e-14	15.815	-1.52005	1.92396e-99	0.497472	-1.37031
52956918	rs11130331	3.15822e-18	6.02414	0.0930163	3.23344e-83	31.4526	5.03514
52957229	rs80116861	3.38023e-21	-3.2491e-10	-0.722668	2.01599e-98	-3.2491e-10	1.47647
52957402	rs61473083	5.13591e-15	15.0139	-1.50276	1.56884e-99	0.344257	-1.42114
52958304	rs13095705	1.48897e-14	16.0935	-1.51792	2.12583e-99	0.606177	-1.37924
52958439	rs2710342	1.88454e-06	32.8094	0.422456	1.90821e-74	52.0458	4.63778
52958531	rs184151472	1.54232e-21	-3.2491e-10	-1.50732	1.02964e-99	-3.2491e-10	-1.49801
52958590	rs11720488	5.40681e-15	15.0609	-1.49832	1.58385e-99	0.362384	-1.42975
52958927	rs11713376	4.72328e-15	14.9244	-1.49704	1.49933e-99	0.309835	-1.43204
52959216	rs11705797	4.49861e-15	14.8777	-1.49901	1.47794e-99	0.2919	-1.42847
52959277	rs190267482	1.87045e-21	-3.2491e-10	-1.31443	1.27242e-99	-3.2491e-10	-1.2863
52959537	rs9847024	1.07307e-06	32.1507	0.518017	3.13701e-75	50.0713	4.8068
52960194	rs111941291	1.85158e-21	-3.2491e-10	-1.32457	1.20725e-99	-3.2491e-10	-1.33888
52960294	rs3733036	7.77998e-21	-3.2491e-10	0.110943	1.30973e-99	-3.2491e-10	-1.2574
52960859	rs2581810	3.42837e-06	35.1461	-1.31583	1.83052e-74	54.7163	1.92573
52960921	rs117853587	1.84282e-21	-3.2491e-10	-1.32931	1.17687e-99	-3.2491e-10	-1.36436
52962748	rs13082061	1.88425e-06	34.5512	-1.31955	9.02904e-75	53.9814	1.95382
52963668	rs11718834	5.11491e-13	19.6321	-1.5199	1.27988e-100	-2.20864	-1.3744
52963871	rs117299409	1.55803e-21	-3.2491e-10	-1.49719	1.22447e-99	-3.2491e-10	-1.32472
52964920	rs41275523	2.59014e-19	3.61627	-3.69517e-10	2.0195e-87	26.8066	-3.69517e-10
52965255	rs10510761	5.60525e-13	19.7226	-1.51885	1.27657e-100	-2.20678	-1.37885
52965514	rs117055919	5.97743e-20	-3.2491e-10	2.14996	1.78874e-97	-3.2491e-10	3.65946
52965713	rs2710339	1.04258e-17	8.64234	-1.33091	7.5421e-77	48.5155	2.63467
52966558	rs2581827	7.35473e-18	8.2864	-1.32391	3.59548e-77	47.7427	2.66662
52966821	rs34493168	5.3533e-13	19.6774	-1.51957	1.2792e-100	-2.20773	-1.37584
52967444	rs190512442	1.53155e-21	-3.2491e-10	-1.51433	1.02082e-99	-3.2491e-10	-1.50661
52967560	rs183202781	1.53155e-21	-3.2491e-10	-1.51433	1.02082e-99	-3.2491e-10	-1.50661
52968003	rs141849357	1.76761e-21	-3.2491e-10	-1.37098	1.26878e-99	-3.2491e-10	-1.28917
52968726	rs2257216	8.10046e-18	8.36475	-1.30569	2.6762e-77	47.3661	2.74791
52969128	rs2710314	7.87793e-18	8.34076	-1.30955	4.31645e-77	47.8612	2.73091
52969529	rs2710313	5.97003e-18	8.08655	-1.33266	2.31289e-77	47.3057	2.66243
52969697	rs13092352	4.49542e-13	19.5009	-1.51774	1.26563e-100	-2.21101	-1.38323
52969855	rs74555247	2.83857e-21	-3.2491e-10	-0.897311	2.90381e-98	-3.2491e-10	1.84138
52970103	rs189584754	1.53027e-21	-3.2491e-10	-1.51516	1.01975e-99	-3.2491e-10	-1.50766
52970312	rs181993788	1.53027e-21	-3.2491e-10	-1.51516	1.01975e-99	-3.2491e-10	-1.50766
52970877	rs62253602	1.75292e-22	-2.17445	-1.50747	5.52281e-77	50.9683	-0.12979
52971240	rs74658899	2.40036e-21	-3.2491e-10	-1.06499	1.49766e-98	-3.2491e-10	1.17927
52971579	rs11713290	6.13302e-13	19.8133	-1.51957	1.28304e-100	-2.20473	-1.37584
52971680	rs11714037	1.70259e-13	18.5176	-1.50533	1.21472e-100	-2.2168	-1.4185
52971800	rs12495610	1.62622e-21	-3.2491e-10	-1.45435	1.14577e-99	-3.2491e-10	-1.39115
52971984	rs145389157	1.83083e-21	-3.2491e-10	-1.33584	1.2394e-99	-3.2491e-10	-1.31259
52972327	rs184082304	1.52907e-21	-3.2491e-10	-1.51595	1.01873e-99	-3.2491e-10	-1.50866
52972468	rs2581797	1.6158e-06	34.3005	-1.22246	9.14558e-75	53.6713	2.27679
52972862	rs62253603	1.76912e-22	-2.18074	-1.49197	4.95824e-77	50.737	-0.0062994
52972907	rs2581801	1.00373e-06	33.8816	-1.27971	4.61516e-75	53.1528	2.11134
52973305	rs13069006	8.21512e-14	17.7905	-1.50701	1.22471e-100	-2.21242	-1.41468
52973373	rs2581802	1.00373e-06	33.8816	-1.27971	4.61516e-75	53.1528	2.11134
52974152	rs2710346	4.90722e-18	7.84088	-1.28302	1.49153e-77	46.7653	2.76411
52974184	rs13074524	4.89828e-13	19.5911	-1.52211	1.29267e-100	-2.20942	-1.36368
52974291	rs115754073	2.79688e-19	3.69307	-3.69517e-10	1.56731e-87	26.5532	-3.69517e-10
52974589	rs2336540	6.129e-13	19.8133	-1.52023	1.28675e-100	-2.20473	-1.37295
52974630	rs2336541	5.85507e-13	19.768	-1.52057	1.28746e-100	-2.20578	-1.37135
52975069	rs62253604	1.78899e-22	-2.17445	-1.4871	6.37449e-77	50.9683	0.0136258
52975500	rs184656591	1.30217e-21	-1.67658	-3.69517e-10	3.32374e-98	1.97645	-3.69517e-10
52975523	rs188432343	2.65788e-17	8.24726	-3.69517e-10	9.41814e-100	-1.58717	-3.69517e-10
52975565	rs11717715	6.41162e-13	19.8588	-1.52057	1.29022e-100	-2.20364	-1.37135
52975916	rs11710707	1.76663e-13	18.5573	-1.50811	1.22272e-100	-2.21667	-1.41206
52975987	rs11718538	6.12293e-13	19.8133	-1.52122	1.29278e-100	-2.20473	-1.36828
52976075	rs2710345	9.23186e-07	33.7928	-1.27457	3.92198e-75	53.0429	2.05856
52976469	rs7621939	1.26504e-06	34.1115	-1.27827	3.55986e-75	52.9599	2.04461
52978418	rs62253605	1.72656e-17	8.86095	-1.04508	2.52698e-06	206.672	6.86848
52978691	rs2710332	1.9932e-17	9.06819	-1.10872	5.59557e-20	175.503	6.59594
52979050	rs2581805	8.58872e-07	33.713	-1.26698	3.65517e-75	52.944	2.08697
52979178	rs35380116	1.5061e-06	34.2201	-1.21237	7.9623e-75	53.5718	2.23773
52979981	rs139764930	9.36013e-22	-2.00674	-3.69517e-10	6.32939e-99	0.317981	-3.69517e-10
52980573	rs13072395	1.76572e-13	18.5573	-1.50863	1.22426e-100	-2.21667	-1.4108
52981119	rs11130332	1.22751e-06	34.0237	-1.22059	6.42615e-75	53.3275	2.26766
52982110	rs35720014	2.01041e-13	18.6886	-1.51018	1.22997e-100	-2.21596	-1.40686
52982159	rs2581815	1.36941e-06	34.1308	-1.21827	7.5241e-75	53.4614	2.29155
52982255	rs142304885	1.82534e-21	-3.2491e-10	-1.33884	1.23974e-99	-3.2491e-10	-1.31232
52982296	rs2952830	3.10846e-17	9.54269	-1.13883	3.61282e-19	177.503	6.46147
52982662	rs115254128	1.13354e-21	-1.81526	-3.69517e-10	2.0838e-99	-0.793027	-3.69517e-10
52983246	rs7648514	7.07346e-07	33.5071	-1.25518	1.38962e-74	54.2359	2.13057
52983434	rs6445550	1.09111e-06	33.932	-1.24666	8.92748e-75	53.8086	2.11536
52983806	rs11708223	7.65926e-07	33.5867	-1.25518	1.53578e-74	54.3359	2.13057
52983902	rs62253606	1.82378e-22	-2.15936	-1.48292	7.41691e-77	51.0835	0.0498928
52984770	rs13078834	1.9242e-13	18.6448	-1.51018	1.22962e-100	-2.21624	-1.40686
52984965	rs116887549	2.04053e-21	-3.2491e-10	-1.2274	8.80135e-99	-3.2491e-10	0.647682
52985291	rs59643635	1.52021e-21	-3.2491e-10	-1.52176	1.01097e-99	-3.2491e-10	-1.51631
52985319	rs9865094	1.10389e-06	33.9237	-1.22667	2.67439e-74	54.7592	2.26191
52985711	rs9831409	1.3755e-06	34.1248	-1.20786	2.10205e-74	54.5271	2.25327
52985924	rs75446298	1.63993e-21	-3.2491e-10	-1.44596	1.44322e-99	-3.2491e-10	-1.16035
52986012	rs36051354	2.89135e-17	9.35418	-1.02273	0.000179376	210.842	6.96091
52986277	rs34872575	2.00641e-13	18.6886	-1.51217	1.23668e-100	-2.21596	-1.40142
52986582	rs73087033	7.60374e-22	-2.21456	-3.69517e-10	5.16257e-99	0.114211	-3.69517e-10
52987516	rs11719601	4.81691e-21	-0.368478	-3.69517e-10	2.92731e-88	24.8753	-3.69517e-10
52987645	rs9311485	1.49109e-06	34.2141	-1.2164	2.28164e-74	54.6385	2.22377
52989383	rs62253608	1.80174e-22	-2.17145	-1.483	7.25216e-77	51.0726	0.0383752
52989880	rs183280651	1.52497e-21	-3.2491e-10	-1.51864	1.01522e-99	-3.2491e-10	-1.51212
52990650	rs11717132	7.29166e-13	19.9912	-1.5244	1.32329e-100	-2.20019	-1.3495
52991019	rs145493354	1.81435e-21	-3.2491e-10	-1.34488	1.23176e-99	-3.2491e-10	-1.31877
52991147	rs113997485	9.12769e-20	2.57329	-3.69517e-10	6.04255e-100	-2.03098	-3.69517e-10
52991189	rs2439434	4.40091e-18	7.76759	-1.31864	3.34336e-77	47.6101	2.72651
52991307	rs2465101	4.01737e-18	7.67264	-1.31487	2.74978e-77	47.3977	2.74346
52991584	rs75794552	7.63207e-13	20.0368	-1.5244	1.32498e-100	-2.19891	-1.3495
52991719	rs151212827	3.7917e-21	-0.607796	-3.69517e-10	5.43328e-100	-2.13727	-3.69517e-10
52992278	rs60887045	7.29012e-13	19.9912	-1.52461	1.32535e-100	-2.20019	-1.34794
52992992	rs35378159	2.0944e-13	18.7325	-1.51313	1.24052e-100	-2.21563	-1.39865
52993147	rs185712908	1.83234e-21	-3.2491e-10	-1.33502	1.24481e-99	-3.2491e-10	-1.30824
52994138	rs2336669	1.51746e-06	34.1058	-1.09058	1.40955e-74	54.0249	2.3558
52994981	rs2581803	3.61148e-18	7.53636	-1.28509	1.81457e-77	46.9575	2.76799
52995166	rs34313969	5.57425e-13	19.7226	-1.5244	1.3146e-100	-2.20678	-1.3495
52995416	rs6770957	1.0221e-06	33.8829	-1.26292	7.41065e-75	53.6357	2.10207
52995444	rs2710326	3.36473e-18	7.43734	-1.25685	1.61094e-77	46.7349	2.8716
52995575	rs58515094	7.62582e-13	20.0368	-1.52522	1.3335e-100	-2.19891	-1.34308
52996032	rs4515041	3.67619e-18	7.52587	-1.25685	2.24847e-77	47.0683	2.8716
52996052	rs61172708	7.98879e-13	20.0825	-1.5244	1.32674e-100	-2.19759	-1.3495
52996874	rs73087038	4.51058e-21	-0.434186	-3.69517e-10	3.16905e-88	24.9546	-3.69517e-10
52996914	rs71617203	3.64962e-16	10.8669	-3.69517e-10	1.30415e-92	14.8564	-3.69517e-10
52997154	rs7652131	1.07762e-06	33.932	-1.2591	8.93458e-75	53.8086	2.11615
52997871	rs4519686	9.28447e-07	33.7869	-1.26294	1.18424e-74	54.1045	2.10197
52997945	rs35385050	1.68789e-13	18.5176	-1.514	1.24236e-100	-2.2168	-1.39599
52998129	rs146687543	3.42981e-19	3.89706	-3.69517e-10	1.4004e-91	17.2302	-3.69517e-10
52998504	rs2336670	3.90546e-18	7.57816	-1.24864	2.61344e-77	47.1858	2.90451
52999243	rs11713206	2.49866e-13	18.9045	-1.50864	1.22769e-100	-2.2139	-1.41076
52999789	rs9812543	1.38768e-06	34.1849	-1.2591	1.22391e-74	54.1233	2.11615
52999817	rs185073155	8.20457e-22	-2.1385	-3.69517e-10	2.34471e-97	3.93011	-3.69517e-10
52999847	rs188216312	1.83234e-21	-3.2491e-10	-1.33502	1.24481e-99	-3.2491e-10	-1.30824
53000232	rs71299700	9.55535e-13	20.2616	-1.5244	1.33422e-100	-2.19196	-1.3495
53001007	rs11707576	8.09811e-07	33.6274	-1.24016	1.13462e-74	53.905	2.2587
53001812	rs77994766	8.1119e-22	-2.14986	-3.69517e-10	3.94936e-97	4.4515	-3.69517e-10
53001847	rs62253649	1.81091e-22	-2.16072	-1.48864	1.00687e-76	51.4207	0.0183582
53002150	rs9823697	3.54473e-18	7.48939	-1.25678	1.36006e-77	46.4457	2.99143
53002557	rs35737577	6.96678e-13	19.9456	-1.5244	1.32166e-100	-2.20142	-1.3495
53002708	rs2336671	9.15988e-07	33.7071	-1.19666	1.38428e-74	54.0047	2.35786
53003021	rs2245424	5.11735e-18	7.82055	-1.22077	5.45176e-77	47.7283	3.09726
53003037	rs193188131	1.82258e-21	-3.2491e-10	-1.34036	1.23774e-99	-3.2491e-10	-1.31394
53003179	rs11717619	7.98711e-13	20.0825	-1.52461	1.3288e-100	-2.19759	-1.34794
53003425	rs79736614	1.52338e-21	-1.51968	-3.69517e-10	1.76312e-95	8.2502	-3.69517e-10
53003546	rs149375877	1.81983e-21	-3.2491e-10	-1.34187	1.23574e-99	-3.2491e-10	-1.31555
53003939	rs189478717	1.52001e-21	-3.2491e-10	-1.52189	1.01079e-99	-3.2491e-10	-1.51649
53004465	rs62253650	1.03695e-21	-1.90433	-3.69517e-10	1.40005e-99	-1.19071	-3.69517e-10
53004604	rs6792578	7.28533e-07	33.4562	-1.17474	9.61869e-75	53.6908	2.30778
53004620	rs6768844	6.39854e-07	33.3223	-1.17064	4.46297e-75	52.9345	2.29618
53005110	rs57916015	1.82983e-22	-2.17145	-1.46752	7.90246e-77	51.0726	0.124251
53005138	rs186737302	1.09904e-21	-1.84617	-3.69517e-10	3.57584e-98	2.04956	-3.69517e-10
53005235	rs35849389	6.9983e-13	19.9456	-1.51989	1.28907e-100	-2.20142	-1.37447
53005640	rs76381216	8.05181e-22	-2.1573	-3.69517e-10	1.38224e-99	-1.20352	-3.69517e-10
53005711	rs146182136	1.51788e-21	-3.2491e-10	-1.5233	1.14143e-99	-3.2491e-10	-1.39494
53005764	rs75021298	3.02862e-21	-0.832503	-3.69517e-10	7.14859e-100	-1.86289	-3.69517e-10
53005996	rs139046372	1.52015e-21	-3.2491e-10	-1.5218	1.02437e-99	-3.2491e-10	-1.50314
53006055	rs35671032	1.77877e-22	-2.17766	-1.48962	5.29282e-77	50.8526	-0.0566066
53006163	rs149880418	1.5194e-21	-3.2491e-10	-1.5223	1.02333e-99	-3.2491e-10	-1.50416
53006265	rs34933390	8.03029e-13	20.0825	-1.51922	1.29031e-100	-2.19759	-1.37734
53007712	rs140429362	4.32216e-21	-3.2491e-10	-0.476856	2.02948e-99	-3.2491e-10	-0.819445
53007803	rs2336672	3.68118e-18	7.48625	-1.21587	3.70465e-77	47.3485	3.09072
53007995	rs9846976	8.73137e-07	33.6211	-1.15856	1.30946e-74	53.8971	2.40991
53008682	rs141613813	2.0138e-21	-1.24059	-3.69517e-10	6.03144e-100	-2.03282	-3.69517e-10
53008769	rs35384050	7.31724e-13	19.9912	-1.5209	1.29666e-100	-2.20019	-1.36983
53009043	rs73087044	1.85619e-22	-2.15729	-1.46738	1.25795e-76	51.5254	0.136342
53009595	rs6801235	4.76725e-18	7.76981	-1.2409	4.20912e-77	47.6151	2.95183
53009915	rs144840197	3.0472e-21	-3.2491e-10	-0.826387	1.31088e-99	-3.2491e-10	-1.25652
53010271	rs13091844	7.31972e-13	19.9912	-1.52056	1.29458e-100	-2.20019	-1.37143
53010742	rs36090694	2.02481e-13	18.6886	-1.50304	1.20983e-100	-2.21596	-1.42337
53011050	rs9842974	9.19959e-07	33.7076	-1.19283	1.24055e-74	54.0053	2.24761
53011374	rs11130333	1.82022e-22	-2.17145	-1.47279	7.7977e-77	51.0726	0.110905
53011868	rs11706035	8.02208e-13	20.0825	-1.52024	1.29607e-100	-2.19759	-1.37288
53012888	rs34943350	2.30214e-13	18.8164	-1.50246	1.20971e-100	-2.21488	-1.42455
53013267	rs62253653	1.70253e-22	-2.21084	-1.50024	5.87338e-83	37.2275	-0.142892
53013839	rs11720191	7.31972e-13	19.9912	-1.52056	1.29458e-100	-2.20019	-1.37143
53014657	rs2581816	4.61863e-18	7.72022	-1.22297	3.97347e-77	47.5042	3.00508
53015405	rs144804055	9.30246e-22	-2.01292	-3.69517e-10	1.58785e-99	-1.06484	-3.69517e-10
53015430	rs150887953	1.52261e-21	-3.2491e-10	-1.52019	1.02763e-99	-3.2491e-10	-1.49997
53015839	rs11710394	8.02479e-13	20.0825	-1.5199	1.29411e-100	-2.19759	-1.37439
53016421	rs60942590	8.0304e-13	20.0825	-1.51921	1.29024e-100	-2.19759	-1.37739
53016552	rs2581819	3.72274e-18	7.52587	-1.24426	2.3644e-77	47.0683	2.92188
53016638	rs145409679	8.03508e-22	-2.15938	-3.69517e-10	2.36488e-97	3.93868	-3.69517e-10
53016699	rs143608875	1.53022e-21	-3.2491e-10	-1.5152	1.03689e-99	-3.2491e-10	-1.491
53017307	rs2564930	5.79397e-18	7.96426	-1.2403	6.39917e-77	48.0483	2.93754
53019964	rs34561018	2.55449e-14	16.4609	-1.3456	4.63095e-100	-1.07232	-1.22472
53020063	rs6777554	2.24198e-15	14.0582	-1.37594	1.08208e-87	25.1079	1.07475
53020544	rs2581820	8.76276e-07	33.7071	-1.24098	1.14861e-74	54.0047	2.17124
53020559	rs2564931	3.71953e-08	30.2657	-0.959101	2.29222e-09	200.586	5.94905
53021588	rs2581821	2.57284e-17	9.28614	-1.0714	0.000190681	210.826	7.03798
53021749	rs2581822	2.55692e-17	9.28614	-1.07761	0.000170065	210.826	6.92356
53022010	rs2564932	2.73038e-17	9.34105	-1.06688	0.00022555	211.062	6.96985
53022076	rs2581823	9.40474e-07	33.7869	-1.25007	1.1953e-74	54.1045	2.11127
53022408	rs2581824	4.46059e-08	30.443	-0.954706	3.79827e-09	201.029	6.01144
53022455	rs62253654	7.14814e-21	0.026242	-3.69517e-10	4.45805e-97	4.57266	-3.69517e-10
53023373	rs2564933	2.75203e-17	9.34105	-1.05898	0.000247535	211.062	7.06286
53023428	rs62253656	1.89826e-22	-2.16416	-1.4381	3.71176e-76	52.2864	0.457305
53023635	rs11130335	1.89252e-22	-2.13615	-1.46914	2.05366e-76	51.8527	0.299109
53024139	rs13058817	3.44236e-13	19.2061	-1.48991	1.19658e-100	-2.20479	-1.44555
53024216	rs17052697	5.31534e-21	-3.2491e-10	-0.270014	1.12139e-99	-3.2491e-10	-1.41265
53024580	rs2564934	4.48896e-08	30.443	-0.948365	3.88646e-09	201.029	6.0344
53025585	rs2564936	4.51768e-08	30.443	-0.941988	3.97685e-09	201.029	6.05739
53025664	rs144351816	1.2206e-21	-1.74127	-3.69517e-10	6.20471e-97	4.90326	-3.69517e-10
53025818	rs146300823	4.22961e-20	-3.2491e-10	1.80408	1.18428e-97	-3.2491e-10	3.24708
53025837	rs12053904	1.92584e-22	-2.12516	-1.46267	5.2071e-76	52.7478	0.334421
53025859	rs2564937	4.92902e-08	30.5365	-0.948365	4.90713e-09	201.262	6.0344
53026087	rs114545144	8.11164e-22	-2.1499	-3.69517e-10	3.33304e-99	-0.323337	-3.69517e-10
53026104	rs6771610	1.25458e-06	34.1058	-1.28082	9.85174e-75	54.0249	1.9976
53026366	rs35076015	3.73413e-13	19.2918	-1.49422	1.20714e-100	-2.20267	-1.43889
53026384	rs2564938	4.71607e-08	30.443	-0.899011	4.63281e-09	201.029	6.21006
53026480	rs34238610	5.61315e-13	19.6951	-1.48991	1.21387e-100	-2.19044	-1.44555
53026714	rs2115779	1.91426e-22	-2.1299	-1.46397	4.59788e-76	52.6304	0.327472
53027112	rs141435694	1.52051e-21	-3.2491e-10	-1.52156	1.05782e-99	-3.2491e-10	-1.47101
53027983	rs2246556	3.4076e-12	21.3124	-1.30375	3.32114e-77	48.1258	2.20415
53028061	rs2336720	3.92876e-22	-1.513	-1.36187	3.50039e-77	49.4935	0.888997
53028231	rs185927570	1.51129e-21	-3.2491e-10	-1.52765	1.00015e-99	-3.2491e-10	-1.52707
53028375	rs2336721	3.76816e-22	-1.55057	-1.36604	4.77731e-77	49.8205	0.873037
53031256	rs116121707	7.61076e-22	-2.21363	-3.69517e-10	7.00898e-100	-1.88261	-3.69517e-10
53031638	rs2564962	7.74919e-16	12.4427	-0.822841	1.9779e-06	206.106	7.18899
53032572	rs140645591	1.81882e-21	-3.2491e-10	-1.34242	1.02316e-99	-3.2491e-10	-1.50433
53032573	rs145818482	7.65387e-22	-2.20798	-3.69517e-10	4.75731e-99	0.03246	-3.69517e-10
53032767	rs182466177	1.5507e-21	-3.2491e-10	-1.5019	1.07819e-99	-3.2491e-10	-1.45194
53032837	rs117000645	1.51658e-21	-3.2491e-10	-1.52415	1.11751e-99	-3.2491e-10	-1.41612
53033057	rs2564920	8.24547e-16	12.5048	-0.822841	2.49892e-06	206.34	7.18899
53033112	rs116038867	1.54751e-21	-3.2491e-10	-1.50397	1.07435e-99	-3.2491e-10	-1.45551
53033295	rs2564919	7.75889e-16	12.444	-0.822841	4.14587e-07	204.544	7.18899
53033399	rs117493077	2.12769e-21	-3.2491e-10	-1.18557	1.95665e-99	-3.2491e-10	-0.855989
53033796	rs12635298	8.24547e-16	12.5048	-0.822841	2.49892e-06	206.34	7.18899
53034180	rs148687620	1.53261e-21	-3.2491e-10	-1.51364	1.06284e-99	-3.2491e-10	-1.46628
53034570	rs183297265	3.16371e-21	-3.2491e-10	-0.788865	2.2033e-99	-3.2491e-10	-0.737266
53035044	rs2581792	6.77585e-16	12.3214	-0.835676	1.12695e-20	173.353	7.1437
53035809	rs143996981	1.55015e-21	-3.2491e-10	-1.50226	1.07752e-99	-3.2491e-10	-1.45256
53035910	rs114503395	1.35814e-21	-1.63449	-3.69517e-10	1.1134e-95	7.79053	-3.69517e-10
53036233	rs148381558	1.01111e-20	0.373024	-3.69517e-10	5.14563e-100	-2.19166	-3.69517e-10
53036642	rs117166886	3.63158e-21	-3.2491e-10	-0.650944	5.55808e-99	-3.2491e-10	0.188031
53036800	rs190037813	1.55236e-21	-3.2491e-10	-1.50084	1.08014e-99	-3.2491e-10	-1.45013
53037209	rs114386441	9.39032e-22	-2.00352	-3.69517e-10	9.19187e-100	-1.61149	-3.69517e-10
53037235	rs74599071	8.02146e-21	-3.2491e-10	0.14151	7.83188e-99	-3.2491e-10	0.53098
53037695	rs2564917	7.5884e-16	12.569	-0.970092	9.46433e-07	206.11	6.44766
53038118	rs2564964	8.13674e-16	12.5048	-0.836115	2.38458e-06	206.34	7.14215
53038280	rs75614137	1.63954e-17	9.15808	-1.39393	2.05475e-35	142.38	4.17825
53038303	rs116780938	8.91554e-22	-2.0554	-3.69517e-10	6.58363e-96	7.26512	-3.69517e-10
53038321	rs72965345	1.63603e-21	-3.2491e-10	-1.44834	1.16947e-99	-3.2491e-10	-1.37067
53038786	rs2581795	9.14594e-16	12.7501	-0.964499	1.90466e-06	206.789	6.46877
53038983	rs7628501	1.5336e-21	-3.2491e-10	-1.51299	1.05638e-99	-3.2491e-10	-1.47238
53039455	rs1529544	1.33074e-07	31.617	-1.03566	2.23246e-08	203.252	5.55871
53040455	rs138340647	9.40786e-22	-2.00165	-3.69517e-10	1.07265e-96	5.45067	-3.69517e-10
53040456	rs11711773	8.82536e-13	20.1399	-1.48218	1.22256e-100	-2.17281	-1.45605
53040459	rs11715894	1.22472e-07	31.5191	-1.02082	3.58281e-08	203.7	5.58415
53040546	rs2581796	1.01313e-06	33.9556	-1.34443	8.84533e-75	54.3156	1.59914
53040698	rs116873908	1.4758e-20	-3.2491e-10	0.751173	1.74413e-99	-3.2491e-10	-0.970967
53040746	rs77737939	5.74118e-21	-0.192946	-3.69517e-10	6.36868e-100	-1.97841	-3.69517e-10
53040808	rs115632241	1.78585e-21	-1.36072	-3.69517e-10	4.71998e-99	0.0245824	-3.69517e-10
53041186	rs139191232	1.38398e-21	-1.61565	-3.69517e-10	8.9436e-99	0.663716	-3.69517e-10
53041344	rs56129941	2.03838e-22	-2.08389	-1.44716	1.41487e-75	53.6681	0.413802
53041509	rs35174175	5.62263e-13	19.6899	-1.48304	1.20228e-100	-2.19062	-1.45497
53041878	rs185857156	1.53022e-21	-3.2491e-10	-1.5152	1.0369e-99	-3.2491e-10	-1.49099
53042469	rs4687692	1.08499e-06	33.9556	-1.2759	1.34214e-74	54.3156	2.0161
53042951	rs71617204	7.04927e-13	19.8677	-1.43468	1.20302e-100	-2.18411	-1.46086
53043334	rs28696085	1.5854e-21	-3.2491e-10	-1.47978	1.09273e-99	-3.2491e-10	-1.43855
53043637	rs56155510	2.08003e-22	-2.06979	-1.44102	5.72786e-75	55.0367	0.44347
53044936	rs72965350	1.51113e-21	-3.2491e-10	-1.52775	1.00203e-99	-3.2491e-10	-1.52519
53045683	rs62255860	9.73871e-22	-1.96709	-3.69517e-10	1.24601e-99	-1.30728	-3.69517e-10
53046216	rs2564947	4.59052e-07	33.0301	-1.21057	9.24202e-75	53.6286	2.32997
53046339	rs59224641	1.54774e-21	-3.2491e-10	-1.50381	1.05591e-99	-3.2491e-10	-1.47282
53046356	rs138772102	1.54026e-21	-3.2491e-10	-1.50866	1.04805e-99	-3.2491e-10	-1.48029
53046697	rs55962821	2.0518e-22	-2.07581	-1.44867	4.89593e-75	54.9169	0.406336
53046708	rs60648378	1.54774e-21	-3.2491e-10	-1.50381	1.05591e-99	-3.2491e-10	-1.47282
53046904	rs62255892	1.36106e-21	-1.63234	-3.69517e-10	3.47244e-96	6.62539	-3.69517e-10
53047120	rs140038778	4.17466e-21	-3.2491e-10	-0.511577	8.49773e-99	-3.2491e-10	0.612577
53047213	rs9819608	1.63255e-21	-3.2491e-10	-1.45047	1.13584e-99	-3.2491e-10	-1.39985
53047386	rs117496343	1.85338e-21	-3.2491e-10	-1.3236	1.183e-99	-3.2491e-10	-1.35917
53047417	rs79139223	1.28388e-21	-1.69072	-3.69517e-10	8.77983e-96	7.55299	-3.69517e-10
53047708	rs55794978	1.56581e-21	-3.2491e-10	-1.49221	1.074e-99	-3.2491e-10	-1.45583
53048330	rs151258422	1.10073e-21	-1.84463	-3.69517e-10	4.0848e-97	4.48522	-3.69517e-10
53048342	rs9852646	1.63283e-21	-3.2491e-10	-1.45029	1.13609e-99	-3.2491e-10	-1.39963
53048351	rs6798511	1.36134e-21	-1.63214	-3.69517e-10	5.96969e-100	-2.04311	-3.69517e-10
53048670	rs185931706	1.54322e-21	-3.2491e-10	-1.50674	1.05118e-99	-3.2491e-10	-1.4773
53048960	rs34979715	6.52544e-13	19.8263	-1.47049	1.20683e-100	-2.18569	-1.45613
53049047	rs4687694	2.57779e-07	32.308	-1.06553	5.41272e-07	206.508	5.49106
53049103	rs12635933	2.05806e-22	-2.07581	-1.44562	4.96971e-75	54.9169	0.421292
53049136	rs73079903	6.06717e-21	-0.137719	-3.69517e-10	2.09589e-92	15.3309	-3.69517e-10
53050364	rs137863343	4.3633e-21	-3.2491e-10	-0.467381	7.98735e-99	-3.2491e-10	0.550637
53050748	rs77432708	1.33012e-18	5.25241	-3.69517e-10	5.02565e-94	11.6003	-3.69517e-10
53051022	rs143968962	1.54215e-21	-3.2491e-10	-1.50743	1.05006e-99	-3.2491e-10	-1.47837
53051330	rs149839478	3.14433e-21	-3.2491e-10	-0.795009	1.19228e-99	-3.2491e-10	-1.35135
53051577	rs17304694	3.62507e-22	-1.48239	-1.47294	1.2718e-72	60.6054	0.277629
53053151	rs58309671	1.57825e-21	-3.2491e-10	-1.48429	1.08597e-99	-3.2491e-10	-1.44475
53053660	rs72965354	1.56987e-21	-3.2491e-10	-1.48962	1.07794e-99	-3.2491e-10	-1.45217
53053924	rs35507120	6.36351e-13	19.7808	-1.45011	1.21646e-100	-2.18738	-1.44649
53054150	rs55796351	3.53804e-22	-1.50789	-1.47173	1.00964e-72	60.3677	0.284516
53054199	rs190703746	1.88128e-21	-3.2491e-10	-1.30866	1.1992e-99	-3.2491e-10	-1.34557
53054234	rs2581776	2.48426e-17	9.30455	-1.12484	0.000989591	212.608	6.90209
53054727	rs2581777	2.49753e-17	9.30455	-1.11951	0.00101395	212.608	6.9264
53055311	rs2581778	2.53653e-07	32.308	-1.08166	5.08079e-07	206.508	5.42778
53055522	rs2244552	2.10912e-07	32.1235	-1.08166	3.2265e-07	206.054	5.42778
53055599	rs57940327	1.55721e-21	-3.2491e-10	-1.49771	1.06552e-99	-3.2491e-10	-1.46376
53055842	rs2244461	2.57102e-17	9.30455	-1.09052	0.00102103	212.608	6.93336
53056199	rs2581779	1.64698e-06	34.4645	-1.36742	1.81146e-74	54.9513	1.68022
53057207	rs78698666	2.13075e-19	3.42104	-3.69517e-10	4.69411e-97	4.62426	-3.69517e-10
53057589	rs146560075	7.6958e-16	11.613	-3.69517e-10	1.89361e-99	-0.888736	-3.69517e-10
53058112	rs76553845	2.47936e-21	-1.03261	-3.69517e-10	5.22429e-100	-2.17649	-3.69517e-10
53058459	rs116347702	8.24904e-22	-2.1331	-3.69517e-10	2.20631e-97	3.86927	-3.69517e-10
53058960	rs2581780	1.114e-06	34.0446	-1.33852	1.20009e-74	54.4268	1.79298
53059495	rs77058023	1.49663e-15	13.7654	-1.48724	3.45859e-91	19.2998	-1.1655
53059553	rs28719645	1.62941e-21	-3.2491e-10	-1.45239	1.13302e-99	-3.2491e-10	-1.40234
53060407	rs115114860	7.78933e-22	-2.19044	-3.69517e-10	3.12399e-97	4.21706	-3.69517e-10
53060449	rs2564951	1.19643e-17	8.62505	-1.17598	8.19886e-16	185.207	6.48457
53060637	rs2255107	3.69358e-09	28.2479	-1.25085	5.89672e-82	37.327	2.06416
53061190	rs7631487	2.03217e-21	-3.2491e-10	-1.23151	1.4751e-99	-3.2491e-10	-1.1385
53061377	rs12633064	1.88085e-22	-2.15972	-1.45175	1.56461e-75	53.8374	0.345084
53061683	rs9822686	1.5597e-21	-3.2491e-10	-1.49612	1.06799e-99	-3.2491e-10	-1.46144
53061754	rs61285888	1.53445e-21	-3.2491e-10	-1.51244	1.0417e-99	-3.2491e-10	-1.48637
53061985	rs62255895	2.24117e-22	-1.97477	-1.46142	1.03631e-73	58.0069	0.368736
53062228	rs35234873	8.61796e-22	-2.08935	-3.69517e-10	1.98578e-95	8.36913	-3.69517e-10
53062661	rs9847710	4.25747e-08	29.0564	0.385284	2.98417e-07	203.476	7.92756
53062883	rs145028434	1.5248e-21	-3.2491e-10	-1.51875	1.03041e-99	-3.2491e-10	-1.49727
53063360	rs2581806	1.49947e-17	8.70594	-1.03109	0.133892	216.471	7.94713
53063831	rs74683485	1.19165e-21	-1.76527	-3.69517e-10	8.81122e-100	-1.65378	-3.69517e-10
53063870	rs62255897	2.06541e-22	-1.99768	-1.52019	1.14309e-73	58.0136	0.46009
53063924	rs62255898	2.18941e-22	-1.99422	-1.46535	8.05093e-74	57.7757	0.347488
53064022	rs12489490	1.37684e-07	30.5786	0.0367737	5.97716e-75	51.4977	4.02508
53065031	rs72965361	1.53895e-21	-3.2491e-10	-1.50951	1.04663e-99	-3.2491e-10	-1.48164
53065245	rs72965362	1.53043e-21	-3.2491e-10	-1.51506	1.03714e-99	-3.2491e-10	-1.49076
53065420	rs140799186	1.58108e-21	-3.2491e-10	-1.4825	1.11911e-99	-3.2491e-10	-1.41469
53065811	rs76939118	1.52207e-21	-3.2491e-10	-1.52054	1.02693e-99	-3.2491e-10	-1.50064
53066090	rs117192097	1.51983e-21	-3.2491e-10	-1.52201	1.11608e-99	-3.2491e-10	-1.4174
53066268	rs58840385	1.53936e-21	-3.2491e-10	-1.50925	1.04707e-99	-3.2491e-10	-1.48123
53066280	rs11713171	4.84325e-12	20.5872	-0.226924	1.12081e-100	-2.18797	-1.52778
53066317	rs56907549	3.01687e-21	-3.2491e-10	-0.836391	3.3673e-99	-3.2491e-10	-0.313112
53067296	rs181292424	1.52208e-21	-3.2491e-10	-1.52053	1.02695e-99	-3.2491e-10	-1.50063
53067333	rs186956810	2.4983e-21	-1.025	-3.69517e-10	5.21668e-100	-2.17795	-3.69517e-10
53067653	rs60744886	1.55667e-21	-3.2491e-10	-1.49806	1.06497e-99	-3.2491e-10	-1.46427
53067833	rs71301803	3.14571e-07	31.3616	0.0800268	3.52704e-74	53.1916	4.1063
53068042	rs11709427	4.13887e-08	29.0242	0.389263	3.60135e-07	203.511	8.08114
53068155	rs73079924	2.22688e-22	-1.98826	-1.45434	1.18351e-73	58.1026	0.405833
53069875	rs148223703	8.07344e-22	-2.15462	-3.69517e-10	3.46953e-97	4.32197	-3.69517e-10
53070215	rs115542234	4.53198e-21	-0.429452	-3.69517e-10	1.27882e-94	10.2316	-3.69517e-10
53070399	rs142287607	1.52295e-21	-3.2491e-10	-1.51996	1.02807e-99	-3.2491e-10	-1.49954
53070462	rs2564956	3.27851e-08	28.8396	0.340749	1.7695e-07	203.037	7.84447
53070755	rs17304995	3.5192e-07	31.5646	-0.010815	6.29989e-74	53.9377	3.94024
53070875	rs11712653	4.53123e-12	20.541	-0.247326	1.11931e-100	-2.1896	-1.5275
53070914	rs17052727	6.50088e-12	21.1257	-0.471113	1.14941e-100	-2.16574	-1.52482
53070955	rs150401559	1.52679e-21	-3.2491e-10	-1.51744	1.03284e-99	-3.2491e-10	-1.49491
53071007	rs144271911	1.534e-21	-3.2491e-10	-1.51273	1.0412e-99	-3.2491e-10	-1.48685
53071240	rs72965366	1.53573e-21	-3.2491e-10	-1.51161	1.04311e-99	-3.2491e-10	-1.48501
53071652	rs2581818	1.5771e-17	8.80138	-1.07607	0.165322	216.905	7.72403
53071797	rs2581817	3.8987e-08	29.0242	0.329482	2.77147e-07	203.511	7.81921
53072079	rs140846931	1.52816e-21	-3.2491e-10	-1.51654	1.03448e-99	-3.2491e-10	-1.49332
53072167	rs34121720	4.97003e-12	20.6334	-0.247326	1.123e-100	-2.1863	-1.5275
53072516	rs139766047	5.25024e-21	-3.2491e-10	-0.282336	4.95972e-99	-3.2491e-10	0.0741268
53072866	rs61438885	1.53747e-21	-3.2491e-10	-1.51047	1.04503e-99	-3.2491e-10	-1.48318
53073078	rs61437303	1.53402e-21	-3.2491e-10	-1.51272	1.04122e-99	-3.2491e-10	-1.48683
53073081	rs56835905	1.53402e-21	-3.2491e-10	-1.51272	1.04122e-99	-3.2491e-10	-1.48683
53073314	rs71301804	2.42654e-11	22.1573	-0.185582	1.21572e-100	-2.10678	-1.52769
53074032	rs59515578	1.55457e-21	-3.2491e-10	-1.49941	1.06287e-99	-3.2491e-10	-1.46625
53074263	rs13072818	5.12329e-12	20.6334	-0.216955	1.12269e-100	-2.1863	-1.52777
53074346	rs10510762	4.05703e-20	1.76243	-3.69517e-10	1.29239e-75	53.9913	-3.69517e-10
53074679	rs190742255	1.53008e-21	-3.2491e-10	-1.51529	1.03672e-99	-3.2491e-10	-1.49116
53074824	rs13100714	5.03179e-12	20.6334	-0.234975	1.12283e-100	-2.1863	-1.52765
53075623	rs145102859	1.66935e-21	-3.2491e-10	-1.42818	1.05826e-99	-3.2491e-10	-1.4706
53076415	rs11718388	4.89177e-12	20.5872	-0.216955	1.12082e-100	-2.18797	-1.52777
53076755	rs9818819	1.64819e-17	8.84975	-1.08034	0.205832	217.12	7.72771
53077276	rs34340609	3.68729e-12	20.5763	-0.488752	1.12484e-100	-2.18836	-1.5238
53077317	rs183255344	1.5245e-21	-3.2491e-10	-1.51894	1.03004e-99	-3.2491e-10	-1.49763
53077372	rs1346719	1.24529e-12	19.4908	-0.488752	1.09632e-100	-2.21405	-1.5238
53077621	rs74380125	2.01286e-20	1.06153	-3.69517e-10	5.37495e-100	-2.14806	-3.69517e-10
53077806	rs7613013	1.42571e-17	8.69965	-1.07525	0.107789	216.45	7.75081
53078565	rs116011403	2.25412e-19	3.47732	-3.69517e-10	4.9943e-97	4.68624	-3.69517e-10
53078590	rs34230854	2.59368e-07	31.3209	-0.0722144	6.61335e-74	54.1085	3.81801
53079732	rs6808387	3.63284e-08	28.9511	0.331874	4.74205e-08	201.756	7.80836
53080137	rs142052001	4.31672e-16	11.0348	-3.69517e-10	1.38657e-92	14.9177	-3.69517e-10
53080148	rs2564941	3.41277e-12	20.4335	-0.423364	1.10354e-100	-2.20449	-1.52679
53080555	rs3821872	3.39221e-12	20.4335	-0.429408	1.10375e-100	-2.20449	-1.5266
53080909	rs3806693	1.53023e-21	-3.2491e-10	-1.51519	1.03691e-99	-3.2491e-10	-1.49098
53080987	rs3806692	5.90684e-12	21.0358	-0.47701	1.14504e-100	-2.16987	-1.5245
53081076	rs189440791	1.52985e-21	-3.2491e-10	-1.51544	1.03646e-99	-3.2491e-10	-1.49141
53081128	rs114006553	7.59567e-22	-2.21562	-3.69517e-10	3.66212e-99	-0.229179	-3.69517e-10
53081612	rs6781896	2.18047e-22	-2.03077	-1.43288	6.37083e-74	57.3789	0.510243
53082312	rs186372583	1.52602e-21	-3.2491e-10	-1.51795	1.0319e-99	-3.2491e-10	-1.49582
53082532	rs2581826	3.27776e-12	20.3893	-0.419519	1.10159e-100	-2.20551	-1.52755
53082571	rs180738561	1.52602e-21	-3.2491e-10	-1.51795	1.03191e-99	-3.2491e-10	-1.49581
53082937	rs7644973	2.11844e-07	31.1185	-0.0722144	1.9343e-74	52.8791	3.81801
53083311	rs573481240	1.51267e-21	-3.2491e-10	-1.52674	1.11379e-99	-3.2491e-10	-1.41945
53083742	rs6445555	2.96396e-12	20.252	-0.382867	1.09851e-100	-2.20839	-1.52746
53083803	rs7647960	1.26661e-17	8.59841	-1.09234	0.0649809	215.996	7.69867
53083811	rs6445556	2.83249e-12	20.208	-0.384189	1.09859e-100	-2.20923	-1.52654
53083843	rs7617501	1.27298e-17	8.59841	-1.08732	0.0664965	215.996	7.72173
53083969	rs6445557	2.85378e-12	20.208	-0.376702	1.09748e-100	-2.20923	-1.52756
53084326	rs11707780	4.55317e-12	20.7119	-0.413435	1.12717e-100	-2.18336	-1.52673
53084755	rs151102718	2.65618e-21	-3.2491e-10	-0.963723	1.02231e-99	-3.2491e-10	-1.50516
53084764	rs183991133	1.4829e-21	-1.54661	-3.69517e-10	1.50004e-99	-1.12173	-3.69517e-10
53085044	rs2581812	2.51844e-17	9.17998	-0.986613	3.20306e-13	189.521	8.13819
53085068	rs141518615	1.51692e-21	-3.2491e-10	-1.52393	1.01971e-99	-3.2491e-10	-1.50771
53085280	rs750474	2.77731e-12	20.208	-0.403864	1.09783e-100	-2.20923	-1.52723
53085475	rs71301807	1.99898e-07	31.0538	-0.0656031	5.99994e-75	51.7254	3.80116
53085577	rs71301808	2.83218e-12	20.0446	-0.220876	1.10292e-100	-2.20417	-1.52768
53085801	rs2581811	1.20273e-17	8.54532	-1.09099	0.0501878	215.758	7.67904
53086234	rs12488768	2.21139e-08	28.4446	0.342058	3.05521e-08	201.338	7.78678
53086264	rs75814360	7.67605e-22	-2.20509	-3.69517e-10	6.05739e-100	-2.02853	-3.69517e-10
53086573	rs58660500	3.21466e-12	20.1775	-0.227096	1.10672e-100	-2.20079	-1.52761
53086614	rs187548445	2.25268e-20	1.1741	-3.69517e-10	5.31634e-100	-2.15902	-3.69517e-10
53086728	rs58492539	2.15262e-22	-2.03755	-1.43896	5.4508e-74	57.2566	0.476555
53087088	rs12632575	1.6226e-12	19.6679	-0.401265	1.09057e-100	-2.21604	-1.52707
53087482	rs13088455	1.3102e-08	27.9121	0.351107	7.8155e-09	199.962	7.79913
53087621	rs7627462	3.29772e-12	20.3893	-0.41345	1.10248e-100	-2.20551	-1.52673
53087729	rs113917405	1.06647e-19	2.72891	-3.69517e-10	1.84774e-69	68.1643	-3.69517e-10
53088285	rs9831861	1.80385e-08	28.2298	0.353165	5.64494e-09	199.625	7.81155
53088532	rs149415292	5.79751e-20	2.1194	-3.69517e-10	2.10824e-97	3.8238	-3.69517e-10
53088601	rs3097417	1.83362e-12	19.6133	-0.22439	1.08986e-100	-2.21612	-1.52764
53088790	rs11923593	1.51936e-17	8.78456	-1.09654	0.0379731	215.504	7.65348
53088815	rs9756317	2.4208e-12	20.0535	-0.386768	1.09536e-100	-2.21118	-1.52755
53088844	rs2581807	2.37144e-12	20.0535	-0.407366	1.09606e-100	-2.21118	-1.52691
53089309	rs193085169	1.51166e-21	-3.2491e-10	-1.5274	1.00933e-99	-3.2491e-10	-1.51793
53089445	rs2581808	1.60304e-17	8.83818	-1.09654	0.0481907	215.743	7.65348
53089683	rs2581809	1.67415e-17	8.88655	-1.10151	0.0583692	215.957	7.63051
53089838	rs114009498	7.62883e-22	-2.21126	-3.69517e-10	4.09144e-99	-0.118326	-3.69517e-10
53090312	rs71301809	2.2078e-12	19.7291	-0.154461	1.09708e-100	-2.20986	-1.5273
53090490	rs4687697	1.40206e-08	27.9991	0.331874	9.83573e-09	200.188	7.80378
53091078	rs7647313	1.30202e-17	8.63516	-1.10151	0.0190587	214.838	7.63051
53091164	rs7625909	1.30202e-17	8.63516	-1.10151	0.0190587	214.838	7.63051
53091852	rs12632240	1.3054e-17	8.63516	-1.09892	0.0186928	214.838	7.61113
53091900	rs13085514	2.45065e-12	19.8198	-0.1408	1.09891e-100	-2.20813	-1.52736
53092070	rs182068546	1.51112e-21	-3.2491e-10	-1.52776	1.00502e-99	-3.2491e-10	-1.52221
53092291	rs148707968	1.51131e-21	-3.2491e-10	-1.52763	1.00793e-99	-3.2491e-10	-1.51933
53092375	rs9870898	1.39369e-07	30.394	0.233552	5.14016e-75	51.9466	3.42531
53093913	rs146472676	7.77678e-22	-2.19205	-3.69517e-10	7.02222e-100	-1.88073	-3.69517e-10
53093935	rs77256043	2.15488e-21	-3.2491e-10	-1.17287	4.89334e-99	-3.2491e-10	0.060653
53094194	rs11712910	6.58385e-17	10.2442	-1.08989	2.54956e-15	185.224	7.60155
53094730	rs2564926	2.77668e-12	20.1488	-0.344926	1.0969e-100	-2.20954	-1.52778
53095767	rs186661981	1.51124e-21	-3.2491e-10	-1.52768	1.00756e-99	-3.2491e-10	-1.51969
53095791	rs189662973	2.13486e-21	-3.2491e-10	-1.18221	1.73118e-99	-3.2491e-10	-0.978422
53095879	rs11923572	8.96462e-19	6.23083	-1.37298	6.11924e-78	46.3014	2.33705
53096047	rs11915851	8.96462e-19	6.23083	-1.37298	6.11924e-78	46.3014	2.33705
53096230	rs2581789	1.0662e-18	6.41141	-1.38016	9.08525e-78	46.7329	2.30084
53096394	rs6794389	5.00398e-08	29.3613	0.241971	2.16078e-75	51.0659	3.43942
53096552	rs6805298	5.00398e-08	29.3613	0.241971	2.16078e-75	51.0659	3.43942
53096875	rs9758988	2.10497e-22	-2.01685	-1.48204	1.0722e-73	57.6238	0.785913
53097108	rs4687698	5.4383e-08	29.4352	0.251254	2.41587e-75	51.1619	3.45497
53097660	rs6445558	1.61319e-08	28.1821	0.289075	1.31947e-08	200.661	7.6242
53097723	rs191249212	1.15007e-21	-1.80078	-3.69517e-10	8.76999e-100	-1.65847	-3.69517e-10
53098375	rs34882225	2.7086e-16	10.5687	-3.69517e-10	8.15706e-93	14.3872	-3.69517e-10
53098775	rs1811351	2.03639e-22	-2.05008	-1.48194	5.89348e-74	57.0246	0.78666
53098875	rs59989280	5.87387e-08	29.4352	0.328301	2.8271e-75	51.1619	3.61216
53098938	rs6789219	6.43274e-08	29.5166	0.33775	3.19219e-75	51.2677	3.62788
53099334	rs71301811	1.12047e-12	20.327	-1.43062	1.25167e-100	-2.16572	-1.43962
53099494	rs372491598	1.88728e-20	-3.2491e-10	0.997111	1.45084e-99	-3.2491e-10	-1.15508
53100086	rs73082037	1.76603e-22	-2.1799	-1.49456	3.06986e-80	42.8096	0.533975
53100181	rs148876875	1.52691e-21	-3.2491e-10	-1.51736	1.00029e-99	-3.2491e-10	-1.52693
53100214	rs6770152	6.60092e-09	27.2978	0.279849	1.5028e-09	198.366	7.74669
53100589	rs72965381	1.52993e-21	-3.2491e-10	-1.51539	1.00091e-99	-3.2491e-10	-1.52631
53101031	rs117084319	1.51741e-21	-3.2491e-10	-1.52361	1.01952e-99	-3.2491e-10	-1.50789
53101224	rs4687699	1.15044e-07	30.3189	0.116788	3.83823e-75	51.8499	3.22997
53101496	rs115472037	7.45043e-20	2.37025	-3.69517e-10	7.57054e-91	18.9177	-3.69517e-10
53101544	rs11714902	2.94524e-12	19.7817	0.0811182	1.13274e-100	-2.18854	-1.51663
53101580	rs6799185	9.01864e-19	6.29861	-1.43476	1.71724e-78	45.5487	1.81907
53101594	rs180740083	1.54278e-21	-3.2491e-10	-1.50703	1.00451e-99	-3.2491e-10	-1.52272
53101640	rs11714876	4.76636e-12	20.3634	-0.0191137	1.16846e-100	-2.16397	-1.51015
53101754	rs112620946	9.43538e-21	0.303855	-3.69517e-10	1.33074e-95	7.96886	-3.69517e-10
53101777	rs138713853	1.28968e-21	-1.68622	-3.69517e-10	2.41344e-97	3.959	-3.69517e-10
53101780	rs2581790	8.74033e-18	8.3423	-1.20721	0.000100686	210.265	6.95974
53102206	rs76965637	8.44583e-22	-2.10952	-3.69517e-10	1.85954e-95	8.30345	-3.69517e-10
53102236	rs34244302	2.72006e-12	19.736	0.0473042	1.12791e-100	-2.19016	-1.51928
53102323	rs118164400	1.53505e-21	-3.2491e-10	-1.51205	1.0022e-99	-3.2491e-10	-1.52502
53102389	rs13072457	3.97277e-12	20.0948	0.0672712	1.1455e-100	-2.17621	-1.51775
53103155	rs2564924	9.22854e-21	1.39714	-1.11545	1.03044e-75	53.911	-0.146185
53103262	rs2564923	8.4989e-21	1.30504	-1.10572	1.45965e-75	54.2768	-0.16383
53103645	rs13078971	3.75398e-12	20.053	0.0525122	1.1555e-100	-2.17799	-1.50729
53103796	rs34530577	5.97153e-21	1.09764	-1.25125	2.23459e-75	55.1232	-0.58437
53103981	rs60579898	2.06068e-22	-2.05293	-1.46723	1.08335e-73	57.6301	0.78999
53104360	rs73082047	2.15721e-22	-2.00316	-1.47123	1.45227e-73	57.8569	0.856255
53104639	rs13084937	3.05857e-12	19.915	-0.0144246	1.1411e-100	-2.18354	-1.51427
53106047	rs2336723	6.94129e-21	1.05187	-1.055	8.8695e-76	53.8803	-0.265429
53106125	rs4478072	3.85419e-12	20.0585	0.0733061	1.18092e-100	-2.15865	-1.50486
53106880	rs2564939	2.13706e-22	-2.02104	-1.46272	2.1868e-73	58.2126	0.909826
53107569	rs2564940	8.07567e-21	1.25258	-1.10434	1.34494e-75	54.231	-0.199795
53107600	rs2581798	2.25074e-22	-1.98504	-1.44689	5.76837e-73	59.0901	1.0023
53107780	rs35333155	5.97321e-21	0.942558	-1.09588	1.86073e-85	31.5446	-0.21465
53108776	rs2581799	6.68527e-21	1.06009	-1.10079	1.28397e-85	31.165	-0.206057
53108815	rs116656058	4.39374e-22	-1.97246	-0.790555	1.31053e-99	-2.2047	0.947916
53109352	rs2581800	5.27778e-21	0.792776	-1.06988	1.73166e-75	54.5428	-0.258948
53109979	rs114754319	7.61258e-22	-2.21339	-3.69517e-10	3.11795e-99	-0.390047	-3.69517e-10
53110073	rs138683550	1.53778e-21	-3.2491e-10	-1.51027	1.00889e-99	-3.2491e-10	-1.51837
53111069	rs7622420	3.81503e-12	20.1416	-0.0200143	1.18177e-100	-2.15428	-1.50852
53111631	rs79251551	2.81401e-21	-3.2491e-10	-0.905999	1.00135e-99	-3.2491e-10	-1.52587
53111672	rs151225962	1.53602e-21	-3.2491e-10	-1.51142	1.00805e-99	-3.2491e-10	-1.51921
53111704	rs1864367	5.14124e-21	0.775291	-1.07861	4.05248e-75	55.3913	-0.257154
53111923	rs139005532	1.53514e-21	-3.2491e-10	-1.51199	1.00763e-99	-3.2491e-10	-1.51962
53111944	rs117505406	1.68986e-21	-3.2491e-10	-1.41596	1.08556e-99	-3.2491e-10	-1.44512
53112320	rs73082054	1.22694e-20	0.566497	-3.69517e-10	1.07575e-77	49.2027	-3.69517e-10
53113762	rs11707575	3.80247e-12	20.1316	-0.0132632	1.19429e-100	-2.14451	-1.50775
53113946	rs182076220	1.53428e-21	-3.2491e-10	-1.51255	1.00723e-99	-3.2491e-10	-1.52002
53114540	rs56386026	2.57083e-22	-1.9546	-1.34437	2.61937e-73	58.2306	1.07234
53114601	rs143938249	1.53066e-21	-3.2491e-10	-1.51491	1.00556e-99	-3.2491e-10	-1.52168
53115145	rs116917230	1.53387e-21	-3.2491e-10	-1.51281	1.00704e-99	-3.2491e-10	-1.52021
53115160	rs2253209	5.45082e-21	0.956781	-1.20163	3.74805e-75	55.3339	-0.27781
53115627	rs74464684	2.17292e-21	-1.16454	-3.69517e-10	5.77391e-100	-2.07646	-3.69517e-10
53116230	rs2336724	2.35054e-22	-1.99226	-1.39629	3.92358e-73	58.9719	0.735098
53116457	rs189930739	9.24461e-22	-2.01916	-3.69517e-10	2.72349e-98	1.77728	-3.69517e-10
53116851	rs36033494	1.249e-20	1.75959	-1.17527	2.27496e-83	36.452	-0.315909
53117663	rs71301814	8.94338e-13	18.6879	-0.0169245	1.13031e-100	-2.19799	-1.50932
53117798	rs11710292	1.74227e-12	19.4076	-0.0697695	1.18057e-100	-2.14907	-1.51474
53118156	rs149833053	4.51883e-21	-3.2491e-10	-0.432357	2.03498e-99	-3.2491e-10	-0.816736
53118204	rs2564929	2.44778e-22	-1.9965	-1.35152	2.55272e-73	58.2319	1.04524
53118739	rs2336725	5.49788e-21	0.982907	-1.21915	3.51727e-75	55.2229	-0.230389
53119087	rs62255924	2.79908e-21	-0.911319	-3.69517e-10	7.95283e-98	2.84889	-3.69517e-10
53119329	rs930122	2.49928e-22	-1.92647	-1.40072	5.43599e-73	59.3164	0.716604
53119534	rs2253675	2.45367e-22	-1.97771	-1.3679	5.56736e-73	59.2084	0.848531
53119581	rs59583591	3.1086e-12	20.0064	-0.0895799	1.16417e-100	-2.16125	-1.51655
53119584	rs116440429	5.79345e-20	2.1187	-3.69517e-10	5.57532e-100	-2.11146	-3.69517e-10
53119703	rs2253685	4.95537e-21	0.899098	-1.23924	5.24821e-75	55.5809	-0.188182
53119980	rs183231011	3.13929e-21	-3.2491e-10	-0.796615	2.11264e-99	-3.2491e-10	-0.779283
53120098	rs2253796	4.91311e-21	0.870451	-1.21915	5.69398e-75	55.7046	-0.230389
53120365	rs142796438	9.20321e-22	-2.02364	-3.69517e-10	2.66888e-98	1.75702	-3.69517e-10
53120766	rs7625448	1.71697e-12	19.3376	-0.0144246	1.1525e-100	-2.1736	-1.51427
53120908	rs149523525	1.53183e-21	-3.2491e-10	-1.51415	1.00609e-99	-3.2491e-10	-1.52115
53120924	rs11130338	4.99342e-21	0.870451	-1.20294	5.6949e-75	55.7046	-0.230228
53121014	rs62255925	2.58589e-22	-1.94642	-1.3467	2.93672e-73	58.3537	1.06354
53121276	rs4687701	4.87709e-21	0.841933	-1.198	6.3048e-75	55.8285	-0.25236
53121377	rs115063752	7.73729e-22	-2.19714	-3.69517e-10	1.08251e-97	3.15723	-3.69517e-10
53122257	rs2581782	4.42744e-21	0.750028	-1.20282	4.24988e-75	55.5024	-0.320726
53122258	rs2581783	5.13917e-21	0.899098	-1.20282	4.59672e-75	55.5809	-0.320726
53122370	rs2581784	5.22959e-21	0.899098	-1.18538	4.70722e-75	55.5809	-0.296971
53122969	rs2082093	5.22959e-21	0.899098	-1.18538	4.70722e-75	55.5809	-0.296971
53123032	rs2099162	2.54163e-22	-1.95426	-1.35613	9.61642e-73	59.5759	1.02754
53123079	rs9875573	3.70301e-12	20.1416	-0.0498176	1.17672e-100	-2.15428	-1.51279
53123264	rs148022607	1.52719e-21	-3.2491e-10	-1.51718	1.00402e-99	-3.2491e-10	-1.52321
53123273	rs891368	4.9806e-21	0.841933	-1.17699	5.93553e-75	55.8285	-0.312715
53123486	rs1078968	5.42757e-21	0.927875	-1.17699	4.09501e-75	55.4573	-0.312715
53124386	rs139197209	1.53644e-21	-3.2491e-10	-1.51114	1.00825e-99	-3.2491e-10	-1.51901
53125297	rs7645611	5.54218e-12	20.6001	-0.105038	1.2032e-100	-2.12779	-1.51703
53125429	rs62255926	2.00234e-22	-2.18658	-1.3623	1.24818e-80	41.6197	0.823865
53125469	rs2564922	2.27977e-22	-1.99226	-1.42686	3.43434e-73	58.9719	0.601919
53125585	rs2564921	5.23993e-21	0.860256	-1.14456	2.46984e-75	55.0217	-0.382726
53125922	rs11242	6.68017e-21	1.12996	-1.17143	1.71385e-75	54.6085	-0.334954
53126143	rs2581786	6.48489e-21	1.10029	-1.17143	1.93736e-75	54.7311	-0.334954
53127677	rs2581787	6.59243e-21	1.10029	-1.15498	1.87486e-75	54.7311	-0.36775
53127767	rs56058643	2.5227e-22	-1.9546	-1.36327	2.43603e-73	58.2306	0.999772
53127876	rs35163227	4.16042e-12	20.1919	0.0163472	1.18856e-100	-2.15159	-1.50548
53128351	rs55950520	2.50615e-22	-1.9546	-1.36985	2.37353e-73	58.2306	0.973781
53128371	rs9874517	1.80868e-11	21.7962	-0.118313	1.26786e-100	-2.07351	-1.51896
53129183	rs13320044	1.85023e-12	19.383	0.0149412	1.15705e-100	-2.17154	-1.5124
53129711	rs141904704	1.55211e-21	-3.2491e-10	-1.501	1.02275e-99	-3.2491e-10	-1.50472
53130244	rs145564676	6.5493e-20	2.24133	-3.69517e-10	8.98735e-91	19.0893	-3.69517e-10
53130435	rs62255929	2.51231e-22	-1.93896	-1.38303	2.84383e-73	58.4647	0.920469
53130466	rs80132892	2.51231e-22	-1.93896	-1.38303	2.84383e-73	58.4647	0.920469
53130745	rs11718752	1.57852e-11	21.7108	-0.169033	1.25588e-100	-2.08004	-1.52193
53130905	rs7640293	5.13204e-12	20.4644	-0.046193	1.20002e-100	-2.1361	-1.51137
53130913	rs7640294	5.60322e-21	0.927875	-1.14514	3.76558e-75	55.4573	-0.396583
53131043	rs113575180	3.13098e-12	19.967	-0.0430375	1.16832e-100	-2.1632	-1.51104
53131277	rs62255930	1.00372e-21	-1.93689	-3.69517e-10	7.07492e-96	7.33709	-3.69517e-10
53131772	rs2163167	5.33812e-21	0.879615	-1.14535	9.2186e-76	54.0348	-0.381355
53131830	rs2115782	5.49607e-21	0.908293	-1.14487	8.10829e-76	53.9129	-0.387808
53131948	rs62255931	2.40362e-22	-1.98528	-1.38094	1.40552e-73	57.7514	0.929032
53132556	rs56332721	1.10994e-21	-1.83631	-3.69517e-10	2.429e-99	-0.639741	-3.69517e-10
53132622	rs2564958	2.65159e-22	-1.74025	-1.52779	1.2245e-84	33.2631	-0.0489969
53132630	rs149028979	2.72457e-21	-0.938299	-3.69517e-10	1.57204e-99	-1.07485	-3.69517e-10
53132646	rs530614133	5.29122e-19	4.33061	-3.69517e-10	5.03947e-96	6.99783	-3.69517e-10
53133149	rs2581828	2.13158e-21	-0.11819	-1.06556	4.38753e-78	48.8342	-0.528388
53133526	rs2581829	1.00573e-21	-0.662975	-1.27193	1.88836e-74	56.8157	-0.142603
53134079	rs115947446	8.46872e-22	-2.10682	-3.69517e-10	8.79607e-99	0.647083	-3.69517e-10
53134098	rs2581830	9.89029e-22	-0.683224	-1.26842	2.17994e-74	56.941	-0.124298
53134369	rs59936858	1.69086e-21	-3.2491e-10	-1.41537	1.04654e-99	-3.2491e-10	-1.48173
53134698	rs181429949	1.73482e-21	-3.2491e-10	-1.38971	1.10521e-99	-3.2491e-10	-1.42719
53134863	rs35783750	1.02794e-21	-0.662975	-1.25008	1.87504e-74	56.8157	-0.149685
53134971	rs34454739	1.04192e-21	-0.645517	-1.25403	1.69928e-74	56.7085	-0.140857
53135938	rs4395392	1.05909e-21	-0.625257	-1.25794	1.51507e-74	56.5849	-0.132001
53136016	rs140906938	1.28146e-21	-1.69261	-3.69517e-10	7.64278e-94	12.0195	-3.69517e-10
53136461	rs2564961	1.20345e-21	-0.48878	-1.26664	1.45911e-74	56.5143	-0.0990493
53136551	rs891369	2.41392e-22	-2.02308	-1.33887	3.99965e-76	51.7673	1.05109
53136855	rs146949237	1.65546e-21	-3.2491e-10	-1.43653	1.00089e-99	-3.2491e-10	-1.52633
53137311	rs4337632	1.00516e-21	-0.685654	-1.24981	2.08507e-74	56.9561	-0.183894
53138254	rs1560333	7.66325e-18	7.29065	-0.287066	1.90678e-100	-1.6609	-1.52349
53139506	rs2564942	6.74933e-22	-0.994518	-1.33923	2.79026e-74	57.0603	0.00324185
53139507	rs2581774	8.41951e-22	-0.792467	-1.32018	7.01072e-75	55.7148	-0.0325561
53139644	rs75323042	2.35776e-21	-1.0829	-3.69517e-10	7.31017e-99	0.462044	-3.69517e-10
53139977	rs2336722	6.72992e-22	-1.0421	-1.29453	1.94466e-74	56.8018	-0.0992887
53140603	rs1004807	2.33222e-22	-1.96709	-1.42928	1.10671e-79	44.2233	0.402553
53140630	rs1004808	3.03039e-22	-1.61227	-1.52223	4.77399e-81	42.8613	-1.3788
53141306	rs71301815	1.43544e-19	3.42772	-0.40169	5.39517e-100	-0.61826	-1.52604
53141307	rs369371727	1.51426e-21	-3.2491e-10	-1.52569	9.99653e-100	-3.2491e-10	-1.52757
53141516	rs73088322	2.47902e-22	-1.89985	-1.43549	1.4539e-78	46.5816	0.619731
53141549	rs73088327	2.47902e-22	-1.89985	-1.43549	1.4539e-78	46.5816	0.619731
53141965	rs4282053	2.52606e-22	-1.8829	-1.43363	1.80549e-78	46.7892	0.628651
53142071	rs71301816	1.26718e-19	3.26841	-0.367057	5.8764e-100	-0.531729	-1.52713
53142088	rs182258439	1.51353e-21	-3.2491e-10	-1.52616	9.9952e-100	-3.2491e-10	-1.5277
53142221	rs9845352	2.44087e-22	-1.91721	-1.43363	1.1794e-78	46.3634	0.628651
53142256	rs9845484	2.46201e-22	-1.90859	-1.43363	1.31526e-78	46.4724	0.628651
53142841	rs139034094	1.79736e-21	-1.35429	-3.69517e-10	5.14367e-100	-2.19204	-3.69517e-10
53142980	rs2115780	7.49934e-17	10.4937	-1.20913	1.54958e-09	200.912	5.23167
53143901	rs7615099	2.63117e-22	-1.88432	-1.39145	5.39011e-80	43.0907	0.815784
53144363	rs9838517	2.57385e-22	-1.9023	-1.39549	4.28524e-80	42.8781	0.798927
53147576	rs13088281	1.35609e-19	3.63009	-0.660922	5.081e-100	-0.700972	-1.50333
53147886	rs13433700	2.24031e-22	-1.97887	-1.45771	6.80048e-79	45.9251	0.51641
53148308	rs77203638	7.60939e-22	-2.21381	-3.69517e-10	5.54108e-96	7.09272	-3.69517e-10
53148455	rs2564944	2.03451e-22	-2.03209	-1.50085	5.49845e-79	46.1103	0.118688
53148833	rs2581804	1.66897e-21	-3.2491e-10	-1.4284	1.06289e-99	-3.2491e-10	-1.46624
53149264	rs140671364	1.55406e-21	-3.2491e-10	-1.49974	1.01229e-99	-3.2491e-10	-1.51501
53149268	rs34390878	7.51841e-18	8.48179	-1.49729	1.27208e-94	11.7017	-1.47532
53149630	rs114630624	2.2803e-21	-1.1163	-3.69517e-10	7.95046e-100	-1.75658	-3.69517e-10
53150117	rs78814859	1.61293e-21	-3.2491e-10	-1.46256	1.07739e-99	-3.2491e-10	-1.45269
53151664	rs73088342	2.06064e-22	-2.07481	-1.44537	4.19363e-79	45.3772	0.580855
53151770	rs11710524	1.11364e-21	-1.83298	-3.69517e-10	5.53232e-94	11.6963	-3.69517e-10
53152062	rs9852564	1.56978e-21	-3.2491e-10	-1.48967	1.01945e-99	-3.2491e-10	-1.50796
53152107	rs118046703	1.58696e-21	-3.2491e-10	-1.47879	1.02768e-99	-3.2491e-10	-1.49992
53153431	rs6783748	2.03695e-22	-2.08637	-1.44537	3.3798e-79	45.1614	0.580855
53153964	rs148289202	2.25908e-21	-3.2491e-10	-1.12566	1.40828e-99	-3.2491e-10	-1.18485
53154267	rs73088350	1.17482e-20	0.523092	-3.69517e-10	5.70878e-79	46.2665	-3.69517e-10
53155072	rs11713926	3.87112e-20	2.55819	-0.842675	1.05017e-99	-0.0206152	-1.45765
53155158	rs9757079	2.0553e-22	-2.06629	-1.45649	3.90776e-79	45.4016	0.485888
53156065	rs3796351	1.98515e-22	-2.12202	-1.43548	1.70749e-79	44.4312	0.628272
53156692	rs147204677	2.97267e-20	-3.2491e-10	1.45144	8.2063e-98	-3.2491e-10	2.88026
53156867	rs9878875	1.96813e-22	-2.12202	-1.44409	1.62033e-79	44.4312	0.575879
53157302	rs12630819	1.9403e-22	-2.12678	-1.45357	1.38683e-79	44.3243	0.527221
53157546	rs12638996	1.94324e-22	-2.12678	-1.45206	1.39789e-79	44.3243	0.53516
53157560	rs114139529	8.98679e-22	-2.04744	-3.69517e-10	5.42765e-99	0.164284	-3.69517e-10
53158080	rs76119846	1.84526e-21	-1.32799	-3.69517e-10	1.95822e-98	1.4474	-3.69517e-10
53158158	rs1560331	1.53803e-21	-3.2491e-10	-1.51011	1.00987e-99	-3.2491e-10	-1.5174
53158768	rs4687703	1.52973e-21	-3.2491e-10	-1.51552	1.00261e-99	-3.2491e-10	-1.52461
53158986	rs80298029	2.84312e-21	-3.2491e-10	-0.89571	1.01061e-99	-3.2491e-10	-1.51667
53159224	rs117275189	1.58155e-21	-3.2491e-10	-1.48221	1.06103e-99	-3.2491e-10	-1.46798
53160132	rs9867023	1.9241e-22	-2.13992	-1.44882	1.04307e-79	44.0148	0.551881
53160193	rs6769931	1.86761e-22	-2.15733	-1.46121	6.2114e-80	43.5621	0.48615
53160216	rs6809973	1.88497e-22	-2.14951	-1.45978	7.72448e-80	43.7723	0.493981
53160243	rs6769944	1.87721e-22	-2.15348	-1.45993	6.94775e-80	43.6672	0.493148
53160271	rs115242042	1.94709e-22	-2.1845	-1.39236	2.84106e-80	42.5189	0.747206
53160360	rs11713763	9.41153e-19	6.23471	-1.32822	9.03304e-79	45.0374	1.68793
53160405	rs4687704	1.51775e-21	-3.2491e-10	-1.52338	9.99577e-100	-3.2491e-10	-1.52765
53161031	rs4687705	1.54206e-21	-3.2491e-10	-1.50749	1.00721e-99	-3.2491e-10	-1.52003
53161308	rs144398986	7.89533e-22	-2.17692	-3.69517e-10	1.09072e-98	0.862199	-3.69517e-10
53161484	rs151077775	1.51311e-21	-3.2491e-10	-1.52644	9.99749e-100	-3.2491e-10	-1.52747
53161573	rs9873111	1.52718e-21	-3.2491e-10	-1.51719	1.00179e-99	-3.2491e-10	-1.52543
53162279	rs9820125	1.88635e-22	-2.14164	-1.46691	9.06736e-80	43.9724	0.454194
53162338	rs77442348	3.46577e-20	1.60491	-3.69517e-10	7.58507e-75	55.761	-3.69517e-10
53162406	rs9858469	1.88635e-22	-2.14164	-1.46691	9.06736e-80	43.9724	0.454194
53162445	rs9820324	1.88635e-22	-2.14164	-1.46691	9.06736e-80	43.9724	0.454194
53162459	rs117116912	1.51266e-21	-3.2491e-10	-1.52674	9.99923e-100	-3.2491e-10	-1.5273
53162660	rs112768159	1.87644e-22	-2.14542	-1.4684	8.17702e-80	43.8776	0.445662
53162672	rs142383513	1.51224e-21	-3.2491e-10	-1.52702	1.00014e-99	-3.2491e-10	-1.52708
53162747	rs28734933	1.86878e-22	-2.14951	-1.4684	7.36011e-80	43.7723	0.445662
53163057	rs28501212	1.86629e-22	-2.14951	-1.46974	7.30335e-80	43.7723	0.43792
53163953	rs9830353	1.93121e-22	-2.20274	-1.38231	7.13325e-80	43.4071	0.779611
53164094	rs9868263	1.8691e-22	-2.19269	-1.42505	2.01912e-80	42.2903	0.634259
53164193	rs9868406	1.89522e-22	-2.1881	-1.41576	1.47489e-80	41.9343	0.676172
53164526	rs78365485	3.34687e-20	1.57	-3.69517e-10	4.55212e-91	18.4091	-3.69517e-10
53164803	rs1560332	1.84609e-22	-2.1996	-1.43052	1.82423e-82	37.609	0.608895
53164921	rs117290725	2.1823e-21	-3.2491e-10	-1.16023	1.06251e-99	-3.2491e-10	-1.46659
53165194	rs6792345	1.78513e-22	-2.2165	-1.44721	1.87135e-83	35.413	0.527798
53165263	rs6792363	1.78239e-22	-2.2165	-1.44875	1.85682e-83	35.413	0.520004
53165464	rs6445565	1.78468e-22	-2.21675	-1.44721	1.71909e-83	35.3281	0.527798
53165627	rs6445566	1.79409e-22	-2.21675	-1.44195	1.69049e-83	35.3281	0.511021
53165906	rs184039738	1.65586e-21	-3.2491e-10	-1.43629	1.12697e-99	-3.2491e-10	-1.40769
53166098	rs13319872	1.79125e-22	-2.21675	-1.44354	1.67742e-83	35.3281	0.503258
53166135	rs6777975	1.91485e-22	-2.21645	-1.37711	1.22708e-83	34.8676	0.651149
53166510	rs9824325	1.78707e-22	-2.21288	-1.44974	2.54534e-83	35.8134	0.435009
53166659	rs9828221	1.7726e-22	-2.21461	-1.45614	2.11529e-83	35.624	0.439368
53166976	rs77567495	1.68608e-21	-3.2491e-10	-1.4182	1.15043e-99	-3.2491e-10	-1.38709
53167474	rs6784207	1.77747e-22	-2.21429	-1.45372	2.65918e-83	35.7818	0.510387
53167854	rs6799837	1.78344e-22	-2.20484	-1.45981	1.07821e-82	37.2667	0.425364
53168113	rs9861744	1.91011e-22	-2.20638	-1.38966	1.18586e-82	37.176	0.611149
53169220	rs79040185	8.43618e-22	-2.11067	-3.69517e-10	7.93769e-97	5.14957	-3.69517e-10
53169302	rs57514626	1.81188e-22	-2.19059	-1.45824	2.10336e-82	37.9265	0.433749
53169323	rs61296683	1.81188e-22	-2.19059	-1.45824	2.10336e-82	37.9265	0.433749
53169651	rs9867590	1.81051e-22	-2.19279	-1.45679	1.94168e-82	37.8389	0.441386
53170044	rs9834111	1.83678e-22	-2.17694	-1.45824	3.39438e-82	38.4051	0.433749
53170174	rs9872260	1.79396e-22	-2.20231	-1.45646	1.3957e-82	37.523	0.427166
53170182	rs75993167	1.06056e-21	-1.88181	-3.69517e-10	1.58806e-96	5.84305	-3.69517e-10
53170191	rs62254271	1.38459e-21	-1.61521	-3.69517e-10	2.74879e-96	6.39169	-3.69517e-10
53170500	rs4687570	1.99278e-22	-2.21611	-1.33756	8.92392e-83	36.7647	0.738173
53170625	rs9817467	1.81374e-22	-2.18804	-1.45976	2.29988e-82	38.024	0.42561
53171772	rs141027619	1.51126e-21	-3.2491e-10	-1.52767	1.00553e-99	-3.2491e-10	-1.5217
53171822	rs9844531	1.8984e-22	-2.20785	-1.39434	7.11857e-83	37.0832	0.193661
53172112	rs9845021	1.90281e-22	-2.19943	-1.40043	1.18755e-82	37.5475	0.241161
53172972	rs11130341	2.1355e-22	-2.21675	-1.26775	3.6271e-83	36.2123	0.390243
53173018	rs79270291	7.65516e-22	-2.20782	-3.69517e-10	2.58249e-97	4.0267	-3.69517e-10
53173097	rs116071986	5.99925e-20	2.15361	-3.69517e-10	5.33878e-100	-2.15481	-3.69517e-10
53175017	rs1080500	4.81403e-18	7.90727	-1.36859	1.07441e-77	47.2008	2.00063
53175381	rs141060112	1.54664e-21	-3.2491e-10	-1.50453	1.01528e-99	-3.2491e-10	-1.51206
53175557	rs7615501	6.47572e-22	-1.20831	-1.16683	2.70609e-99	0.972831	-1.50455
53176264	rs7610701	1.17324e-21	-1.8048	0.0239593	3.66451e-96	6.70763	-0.0283992
53177141	rs6764116	7.9106e-22	-2.17499	-3.69517e-10	3.60048e-98	2.05643	-3.69517e-10
53177276	rs73087762	2.13673e-22	-2.21655	-1.26736	3.4108e-99	1.20986	-1.51013
53178405	rs62254272	1.93939e-22	-2.19716	-1.38366	2.16872e-99	0.679973	-1.43306
53178610	rs117438988	1.52451e-21	-3.2491e-10	-1.51894	1.12316e-99	-3.2491e-10	-1.41108
53178658	rs62254273	1.89648e-22	-2.1991	-1.40409	2.26204e-99	0.704125	-1.41508
53178986	rs115657945	7.59186e-22	-2.21612	-3.69517e-10	7.61562e-99	0.502979	-3.69517e-10
53179543	rs77321042	2.05091e-21	-1.22233	-3.69517e-10	6.82548e-97	4.99861	-3.69517e-10
53179754	rs6807359	4.83277e-22	-1.35105	-1.31673	8.26586e-100	-0.719544	-0.99813
53179915	rs11130344	4.49767e-22	-1.34947	-1.39017	2.57806e-100	-2.17434	-0.708427
53180805	rs62254274	2.06069e-22	-2.16926	-1.35089	1.59795e-99	0.404964	-1.46347
53182688	rs186256105	9.04773e-22	-2.04068	-3.69517e-10	1.83977e-99	-0.917579	-3.69517e-10
53183378	rs149410425	7.6184e-22	-2.21263	-3.69517e-10	9.71354e-99	0.746299	-3.69517e-10
53183385	rs7616077	4.61764e-22	-1.31519	-1.39812	2.53286e-100	-2.18407	-0.716384
53184574	rs1872037	6.2109e-20	3.21315	-1.02487	3.63559e-78	48.1955	-0.0777074
53184856	rs35292588	1.95078e-22	-2.17617	-1.3988	3.5919e-100	-2.11865	-0.432475
53185447	rs62254276	1.90883e-22	-2.1816	-1.41511	2.24932e-99	0.687473	-1.40407
53185487	rs62254277	1.93867e-22	-2.17232	-1.40887	2.06608e-99	0.608862	-1.41043
53185626	rs62254278	1.91236e-22	-2.1816	-1.41326	2.24501e-99	0.687473	-1.40599
53186700	rs6777221	1.93016e-22	-2.17733	-1.40826	2.15165e-99	0.650047	-1.41103
53186704	rs13085294	4.346e-22	-1.3588	-1.41514	2.36854e-100	-2.19029	-0.777246
53187662	rs62254279	1.96018e-22	-2.16075	-1.40941	1.89661e-99	0.522735	-1.40989
53188062	rs62254280	1.93985e-22	-2.16909	-1.41149	1.85489e-99	0.498401	-1.4078
53189438	rs2358617	5.54741e-22	-1.13591	-1.39395	2.45921e-100	-2.20739	-0.722577
53189670	rs11130345	4.52563e-22	-1.34232	-1.39112	2.53527e-100	-2.176	-0.723501
53190870	rs4687706	5.45473e-22	-1.63801	-0.908706	9.17761e-100	-2.03096	0.417918
53191163	rs6778939	5.88465e-22	-1.5398	-0.93105	9.2072e-100	-1.99648	0.386658
53192697	rs62254282	3.63014e-22	-1.86004	-1.09388	1.04729e-99	-0.924841	-0.556173
53193548	rs13319192	2.40342e-21	-1.06372	-3.69517e-10	1.47099e-99	-1.14129	-3.69517e-10
53194038	rs144942333	1.51399e-21	-3.2491e-10	-1.52586	1.0242e-99	-3.2491e-10	-1.50331
53194319	rs9862206	2.19685e-21	-1.15359	-3.69517e-10	1.34878e-99	-1.22802	-3.69517e-10
53194866	rs375148442	1.54922e-20	-3.2491e-10	0.799726	3.21973e-98	-3.2491e-10	1.94466
53195108	rs111501004	2.04187e-21	-1.22675	-3.69517e-10	1.25696e-99	-1.29853	-3.69517e-10
53195120	rs141359357	7.73525e-22	-2.19741	-3.69517e-10	1.12986e-99	-1.40513	-3.69517e-10
53197420	rs57046386	3.89472e-22	-1.87227	-1.0113	9.32162e-100	-0.974429	-0.623042
53197640	rs11924565	3.4143e-22	-1.83223	-1.18299	1.12936e-99	-0.804955	-0.600616
53199014	rs1483185	1.12492e-21	-0.730281	-1.09262	4.2957e-99	0.671252	-0.740859
53199080	rs1483186	3.62523e-22	-1.7207	-1.23458	1.29656e-99	-0.597784	-0.669726
53199618	rs72967449	1.99595e-21	-1.24949	-3.69517e-10	1.45548e-99	-1.15189	-3.69517e-10
53199997	rs1483187	3.66938e-22	-1.78602	-1.15715	8.97847e-100	-0.814994	-0.819983
53200664	rs3773733	1.4766e-21	-0.527572	-1.0233	3.59758e-99	0.401559	-0.648519
53200802	rs148077546	1.51272e-21	-3.2491e-10	-1.5267	1.01278e-99	-3.2491e-10	-1.51452
53200873	rs35593073	7.7734e-22	-2.19249	-3.69517e-10	6.55005e-97	4.95742	-3.69517e-10
53200876	rs3773732	4.97558e-21	-0.242491	-0.0935776	5.59601e-97	3.24658	1.55342
53201306	rs17233475	9.50605e-21	0.311317	-3.69517e-10	2.1116e-80	42.9693	-3.69517e-10
53201613	rs73091417	9.31884e-22	-0.499933	-1.51122	1.16182e-100	-2.18512	-1.4947
53201898	rs750170	2.62904e-22	-2.03953	-1.23705	2.97453e-100	-2.0761	-0.663625
53202143	rs3773731	3.07849e-22	-2.03273	-1.08603	2.8625e-100	-2.09257	-0.685543
53202357	rs148604909	1.56604e-21	-3.2491e-10	-1.49206	1.12358e-99	-3.2491e-10	-1.4107
53202372	rs11715660	7.89549e-22	-2.1769	-3.69517e-10	6.95044e-99	0.411583	-3.69517e-10
53202938	rs115832719	2.12676e-21	-1.18601	-3.69517e-10	7.57601e-99	0.497765	-3.69517e-10
53203290	rs76215329	7.6084e-22	-2.21394	-3.69517e-10	7.23365e-100	-1.85106	-3.69517e-10
53204466	rs11130347	1.12379e-20	1.80969	-1.33101	7.65716e-100	-1.14825	-0.645912
53204515	rs4687571	1.93437e-21	0.0577099	-1.33854	3.39116e-100	-1.96241	-0.646221
53204845	rs3773729	9.82211e-21	1.64668	-1.30266	9.37569e-100	-1.04649	-0.545202
53204908	rs117978879	2.21444e-21	-3.2491e-10	-1.14561	2.09355e-99	-3.2491e-10	-0.788362
53205106	rs3821690	2.78184e-22	-1.93802	-1.28206	2.25731e-100	-2.02777	-0.987867
53205134	rs3773728	8.39738e-21	1.527	-1.33969	7.27151e-100	-1.1665	-0.679339
53205368	rs184376237	2.18966e-21	-3.2491e-10	-1.15686	1.26426e-99	-3.2491e-10	-1.29273
53205494	rs3773727	1.12563e-21	-0.510532	-1.31174	9.09426e-100	-0.774756	-0.847408
53206065	rs3773726	2.90329e-22	-1.90023	-1.27712	2.36916e-100	-1.98821	-0.979065
53206490	rs73091425	9.29347e-22	-0.486676	-1.52721	1.35109e-100	-2.19847	-1.33043
53206586	rs3796256	1.08898e-20	1.77737	-1.33015	8.62053e-100	-1.01547	-0.660192
53207185	rs6797662	2.91598e-22	-1.88283	-1.29016	2.4548e-100	-1.93332	-0.998443
53207327	rs6775022	2.89121e-22	-1.89136	-1.29016	2.54109e-100	-1.89877	-0.998443
53207401	rs6764111	3.75321e-21	0.896605	-1.51461	2.0679e-100	-1.77745	-1.32582
53207516	rs3773725	8.95216e-21	1.58748	-1.3362	8.18069e-100	-1.05512	-0.672911
53207647	rs3773724	2.89697e-22	-1.88937	-1.29016	2.44006e-100	-1.93934	-0.998443
53207745	rs3773723	9.41584e-21	1.64733	-1.34555	8.29016e-100	-1.02194	-0.692798
53208782	rs6778964	9.66467e-21	1.67342	-1.34555	8.2734e-100	-1.02396	-0.692798
53208917	rs3821689	1.05642e-20	1.78327	-1.3664	8.06e-100	-1.0113	-0.73159
53209438	rs73091435	7.37149e-22	-0.780184	-1.46539	1.14654e-100	-2.20499	-1.48807
53209500	rs1872035	1.33518e-20	2.00355	-1.35251	8.33923e-100	-1.00926	-0.699581
53209873	rs750528	3.90202e-21	-0.579118	-3.69517e-10	2.34494e-99	-0.674963	-3.69517e-10
53209949	rs750527	3.6315e-21	-0.650964	-3.69517e-10	2.18709e-99	-0.744652	-3.69517e-10
53211942	rs59254509	1.76388e-21	-1.3731	-3.69517e-10	1.08952e-99	-1.44148	-3.69517e-10
53212179	rs56972966	1.76388e-21	-1.3731	-3.69517e-10	1.08952e-99	-1.44148	-3.69517e-10
53212212	rs112724859	8.03085e-22	-0.688902	-1.471	1.16161e-100	-2.19665	-1.48335
53212383	rs2306570	8.04449e-22	-0.673419	-1.48479	1.18013e-100	-2.19483	-1.46936
53212391	rs201528065	1.75494e-21	-3.2491e-10	-1.37818	1.52303e-99	-3.2491e-10	-1.10652
53212574	rs2306571	7.01625e-21	1.39548	-1.38786	5.86846e-100	-1.25713	-0.803089
53212716	rs17052826	7.46229e-22	-0.748525	-1.48481	1.15527e-100	-2.203	-1.48247
53212783	rs78497294	2.58342e-20	1.31109	-3.69517e-10	1.29523e-94	10.2444	-3.69517e-10
53213538	rs2035451	5.66865e-21	-0.20566	-3.69517e-10	4.31305e-99	-0.065578	-3.69517e-10
53213657	rs2230493	7.27513e-22	-0.792075	-1.46666	1.14547e-100	-2.20695	-1.48705
53213970	rs11130349	3.41361e-21	0.78937	-1.50221	2.36195e-100	-1.60599	-1.36433
53214861	rs200696494	1.96472e-21	-3.2491e-10	-1.26526	1.38827e-99	-3.2491e-10	-1.19916
53215141	rs2242305	3.08356e-22	-1.74535	-1.37176	2.48554e-100	-1.80535	-1.11397
53215799	rs7630325	2.12395e-22	-2.07475	-1.41516	1.52807e-100	-2.2068	-1.199
53215875	rs11130350	4.14658e-21	0.949071	-1.4674	3.90893e-100	-1.35599	-1.11055
53216024	rs41305600	1.11977e-21	-1.82749	-3.69517e-10	5.46332e-100	-2.13175	-3.69517e-10
53216233	rs115335149	1.11022e-19	2.76912	-3.69517e-10	6.57105e-96	7.26321	-3.69517e-10
53216419	rs143052840	1.41688e-21	-1.59215	-3.69517e-10	4.13189e-99	-0.108488	-3.69517e-10
53216692	rs13084863	4.56239e-22	-2.20448	-0.520867	1.91686e-100	-2.11066	-1.06846
53216990	rs78346230	1.54044e-21	-3.2491e-10	-1.50854	1.1269e-99	-3.2491e-10	-1.40775
53217404	rs117801619	1.88246e-21	-3.2491e-10	-1.30803	1.04885e-99	-3.2491e-10	-1.47953
53217413	rs2306572	5.36813e-21	-0.442857	0.182725	6.92674e-100	-1.9052	0.0107842
53218219	rs185821762	1.66616e-21	-3.2491e-10	-1.43009	1.50078e-99	-3.2491e-10	-1.12124
53218400	rs187945460	1.57055e-21	-3.2491e-10	-1.48919	1.36123e-99	-3.2491e-10	-1.21884
53218481	rs7639382	1.64945e-21	-3.2491e-10	-1.44017	1.45675e-99	-3.2491e-10	-1.15101
53218639	rs112611929	4.98156e-22	-1.25415	-1.3833	1.82643e-100	-1.73028	-1.49716
53218769	rs73076230	9.47404e-22	-1.99464	-3.69517e-10	4.29251e-95	9.13999	-3.69517e-10
53218837	rs74437127	1.61038e-21	-3.2491e-10	-1.46414	1.27705e-99	-3.2491e-10	-1.28267
53219149	rs56406497	1.29939e-21	-1.67871	-3.69517e-10	5.77013e-99	0.225473	-3.69517e-10
53219278	rs6798141	1.67419e-21	-3.2491e-10	-1.42528	1.50148e-99	-3.2491e-10	-1.12077
53220129	rs45513792	3.71825e-22	-1.51402	-1.41592	1.2897e-100	-2.06434	-1.51106
53220215	rs2230494	3.23258e-20	2.06102	-0.525769	2.0207e-99	-0.368506	-0.455273
53220375	rs41275531	3.66806e-22	-1.55662	-1.38691	1.28038e-100	-2.08384	-1.49881
53220569	rs45596236	3.0519e-20	2.04677	-0.569031	1.87515e-99	-0.398486	-0.500047
53221095	rs11130351	4.5332e-22	-1.20542	-1.52634	2.18025e-100	-1.71406	-1.33631
53221487	rs144727250	4.38581e-21	-3.2491e-10	-0.462237	4.87802e-99	-3.2491e-10	0.0575177
53221510	rs41315886	3.53268e-22	-1.56277	-1.41837	1.26014e-100	-2.08659	-1.51199
53221987	rs3773722	1.48469e-20	0.964303	-0.207121	3.62395e-99	-0.300899	0.0612423
53222129	rs186686581	1.51864e-21	-3.2491e-10	-1.5228	1.13376e-99	-3.2491e-10	-1.40168
53222761	rs2306574	1.06835e-20	0.661909	-0.233824	2.76947e-99	-0.53389	0.0253233
53223270	rs182290450	2.20138e-21	-3.2491e-10	-1.15153	1.01399e-99	-3.2491e-10	-1.51333
53223927	rs1075865	1.53418e-21	-3.2491e-10	-1.51261	1.20661e-99	-3.2491e-10	-1.33941
53224689	rs193019090	1.51169e-21	-3.2491e-10	-1.52738	1.11513e-99	-3.2491e-10	-1.41826
53225193	rs7634447	8.66816e-21	1.63205	-1.413	7.3326e-84	36.3359	-1.33202
53225383	rs9847580	5.27353e-22	-1.0869	-1.4936	1.14885e-100	-2.20769	-1.48336
53226061	rs62254318	7.6292e-22	-2.21121	-3.69517e-10	5.02429e-100	-2.21552	-3.69517e-10
53226997	rs57742023	1.2357e-20	0.817329	-0.243716	2.35422e-99	-0.378445	-0.292569
53227428	rs7643235	1.95765e-20	2.47817	-1.44445	1.6843e-89	23.2683	-1.24831
53227791	rs114058530	1.54024e-21	-1.50867	-3.69517e-10	9.99687e-98	3.07764	-3.69517e-10
53228014	rs73840235	1.51277e-21	-3.2491e-10	-1.52667	1.07157e-99	-3.2491e-10	-1.4581
53228342	rs729396	8.78137e-15	14.9798	-0.932257	1.39367e-79	46.0239	-1.1675
53228655	rs62254320	6.39665e-20	2.47558	-0.257828	5.54518e-98	2.7947	-0.30641
53228836	rs12490555	6.91475e-20	2.47558	-0.179946	5.98544e-98	2.7947	-0.23001
53228907	rs116988382	1.51108e-21	-3.2491e-10	-1.52779	1.09994e-99	-3.2491e-10	-1.43196
53228919	rs12490645	5.78045e-20	2.33542	-0.218964	4.42686e-98	2.47337	-0.210318
53229075	rs113577165	9.22635e-22	-2.02113	-3.69517e-10	1.28758e-97	3.33071	-3.69517e-10
53230066	rs116786248	3.37549e-22	-1.59995	-1.4267	1.11555e-100	-2.2054	-1.51506
53230233	rs4687708	1.73882e-21	-3.2491e-10	-1.38741	1.21124e-99	-3.2491e-10	-1.33558
53230324	rs9845906	3.84505e-21	0.922482	-1.51631	5.40252e-83	38.4444	-1.44344
53230518	rs11721257	5.38384e-15	14.4131	-0.854791	3.99096e-79	47.0143	-1.10577
53230556	rs11713513	2.9718e-15	13.8238	-0.859782	3.28674e-80	44.5215	-1.10973
53231295	rs61395826	3.64234e-21	0.809056	-1.45704	1.74125e-98	2.85747	-1.5275
53231493	rs11927161	2.31476e-21	-1.58529	0.483986	3.04735e-99	-2.15822	1.74527
53231547	rs12495976	5.40018e-19	4.75958	-0.408585	6.04288e-99	0.220342	0.0513161
53232060	rs181394596	1.96496e-21	-3.2491e-10	-1.26514	1.12781e-99	-3.2491e-10	-1.40695
53232062	rs6764868	2.3732e-21	-1.56637	0.489996	3.08888e-99	-2.15235	1.75293
53232093	rs11130355	2.88489e-21	0.573987	-1.45511	2.84282e-83	37.5606	-1.20164
53233043	rs13075685	2.1837e-21	-1.53558	0.375987	2.15945e-99	-2.17725	1.41988
53233933	rs77045572	2.04018e-21	-1.22757	-3.69517e-10	6.4013e-99	0.329279	-3.69517e-10
53234994	rs11919522	1.00921e-20	1.79013	-1.419	5.45321e-91	19.7658	-1.17609
53235070	rs34869734	9.90091e-22	-1.95057	-3.69517e-10	3.5855e-99	-0.250325	-3.69517e-10
53235107	rs114318431	1.33092e-21	-1.65474	-3.69517e-10	5.13506e-100	-2.19372	-3.69517e-10
53235249	rs73076247	3.31887e-22	-1.56928	-1.47429	2.53675e-100	-1.3861	-1.51282
53235373	rs73076249	3.2833e-22	-1.57876	-1.47559	2.56256e-100	-1.37529	-1.51351
53235530	rs73076251	3.27888e-22	-1.57876	-1.47694	2.56076e-100	-1.37529	-1.51421
53235760	rs11130356	2.19421e-21	-1.55495	0.400155	2.21519e-99	-2.18182	1.44994
53236219	rs79843306	7.71747e-22	-2.19971	-3.69517e-10	5.01749e-100	-2.21688	-3.69517e-10
53236814	rs79515542	1.55304e-21	-3.2491e-10	-1.5004	1.26685e-99	-3.2491e-10	-1.29069
53236921	rs62254355	6.12911e-21	1.3899	-1.51746	1.06728e-98	2.34265	-1.50218
53237205	rs186943973	1.32334e-21	-1.66045	-3.69517e-10	5.92293e-100	-2.05098	-3.69517e-10
53237353	rs11721183	1.02513e-20	1.79374	-1.40694	6.35061e-91	19.8957	-1.15374
53237601	rs13100572	9.30736e-21	1.70555	-1.41536	3.39892e-91	19.2928	-1.17584
53237604	rs12152293	3.08384e-15	13.9648	-0.963743	3.03708e-80	44.5462	-1.21346
53238013	rs7621983	3.23563e-22	-1.57807	-1.4909	2.3466e-100	-1.45184	-1.525
53238188	rs2358622	5.96298e-21	1.36242	-1.51746	9.958e-99	2.27333	-1.50218
53238740	rs75523192	2.08467e-21	-3.2491e-10	-1.206	1.00392e-99	-3.2491e-10	-1.52331
53238942	rs60520044	1.37116e-20	2.19783	-1.52019	7.5997e-99	2.00104	-1.50015
53239055	rs35938538	1.00357e-20	1.76408	-1.39853	6.01054e-91	19.826	-1.13905
53239160	rs11717404	3.48501e-20	2.91582	-1.30538	3.86035e-91	19.6215	-1.37727
53239254	rs4687711	2.32919e-21	-1.49063	0.395545	2.23798e-99	-2.16585	1.4442
53239586	rs12495066	1.04776e-20	1.92931	-1.52068	2.05606e-98	3.00169	-1.50553
53239891	rs6773960	2.84848e-21	-1.31789	0.424064	2.52602e-99	-2.11326	1.51269
53239899	rs12637702	3.01397e-22	-1.64632	-1.49362	2.34284e-100	-1.45317	-1.52527
53239929	rs12152497	2.32676e-15	13.7096	-0.990237	5.32529e-81	42.8249	-1.23315
53240032	rs4290797	2.16014e-15	13.8067	-1.16162	3.6043e-81	42.655	-1.45354
53240104	rs12152320	4.39643e-20	3.13757	-1.2948	6.13729e-91	20.0764	-1.36855
53240317	rs191943619	1.51611e-21	-3.2491e-10	-1.52446	1.1539e-99	-3.2491e-10	-1.38408
53240530	rs12637819	2.81453e-21	-1.32325	0.417436	2.50066e-99	-2.11508	1.50441
53240854	rs4328795	3.30654e-21	-1.15619	0.411481	2.63865e-99	-2.05393	1.49698
53240955	rs143681346	1.5346e-21	-3.2491e-10	-1.51234	1.21907e-99	-3.2491e-10	-1.32914
53241131	rs7426478	3.30777e-21	0.692362	-1.4367	2.00293e-83	37.1587	-1.14991
53241176	rs4133174	2.2927e-15	13.6995	-0.994851	3.66448e-81	42.4546	-1.23657
53241181	rs4320054	8.46522e-21	1.60457	-1.40921	4.05425e-91	19.4485	-1.15526
53241271	rs4133175	2.78953e-15	13.8916	-0.990852	7.22646e-81	43.1307	-1.23361
53241485	rs4687712	4.0576e-20	2.95112	-1.18855	5.0818e-91	19.6489	-1.12979
53241509	rs2358618	3.28657e-21	-1.19844	0.44767	2.47209e-99	-2.07024	1.44808
53241635	rs73840237	1.55508e-21	-3.2491e-10	-1.49908	1.27172e-99	-3.2491e-10	-1.28685
53243424	rs146221188	8.39479e-22	-2.11558	-3.69517e-10	6.23254e-100	-2.00002	-3.69517e-10
53243656	rs140120877	1.52063e-21	-3.2491e-10	-1.52148	1.17362e-99	-3.2491e-10	-1.36713
53243770	rs11707200	8.42776e-22	-2.11167	-3.69517e-10	1.0904e-97	3.1645	-3.69517e-10
53243913	rs35416537	3.26205e-21	0.626351	-1.38461	1.69108e-83	36.9148	-1.0753
53244149	rs114958302	7.58567e-22	-2.21693	-3.69517e-10	5.31279e-100	-2.15969	-3.69517e-10
53244151	rs7624336	2.75378e-22	-1.73031	-1.49991	2.76155e-100	-1.28727	-1.52675
53244333	rs35028414	2.69026e-15	13.8916	-1.02709	7.33609e-81	43.1307	-1.21855
53244440	rs6769824	2.66448e-21	0.491739	-1.45234	5.20353e-84	35.8961	-1.23522
53244603	rs6772648	2.7803e-21	0.536485	-1.45454	6.12477e-84	36.0635	-1.23956
53244637	rs6806033	8.92288e-21	1.66927	-1.42126	4.35309e-91	19.6022	-1.23782
53244819	rs4687572	8.90277e-21	1.66927	-1.42352	4.36498e-91	19.6022	-1.2351
53244983	rs61584438	7.43687e-21	1.59363	-1.52779	1.49111e-98	2.62422	-1.44934
53245010	rs79895173	3.08201e-21	-3.2491e-10	-0.815028	1.09792e-99	-3.2491e-10	-1.43381
53245199	rs11130357	9.09077e-21	1.66927	-1.40262	4.59456e-91	19.6022	-1.18384
53245866	rs117469251	1.52782e-21	-3.2491e-10	-1.51677	1.19871e-99	-3.2491e-10	-1.34597
53245902	rs7620260	8.73051e-21	1.66927	-1.44306	4.18923e-91	19.6022	-1.27619
53246148	rs73076265	3.03068e-22	-1.60664	-1.52777	2.27377e-100	-1.49765	-1.51072
53246213	rs6445569	3.28162e-21	0.692362	-1.44464	1.86153e-83	37.1587	-1.22313
53246350	rs6764139	8.60847e-21	1.66927	-1.45713	4.16554e-91	19.6022	-1.28186
53246641	rs6764476	8.59269e-21	1.66927	-1.45897	4.09308e-91	19.6022	-1.29941
53246786	rs148874526	1.52205e-21	-3.2491e-10	-1.52055	1.17901e-99	-3.2491e-10	-1.36255
53246926	rs34041412	5.58599e-20	3.21371	-1.13147	1.02059e-90	20.2315	-1.01504
53247016	rs35209711	6.05608e-20	3.29044	-1.1274	1.23131e-90	20.4145	-1.01041
53247220	rs6779976	8.42278e-21	1.63685	-1.44652	3.89894e-91	19.5253	-1.27109
53247450	rs113293960	3.06346e-22	-1.59624	-1.52741	2.26363e-100	-1.50884	-1.504
53247505	rs4687713	3.43577e-21	0.736032	-1.4424	2.20849e-83	37.3189	-1.21244
53247823	rs117989072	1.51109e-21	-3.2491e-10	-1.52778	1.1103e-99	-3.2491e-10	-1.42259
53247930	rs10446474	4.40498e-21	-0.980105	0.52223	3.35336e-99	-1.90365	1.58639
53248187	rs183410136	3.04448e-21	-1.29951	0.472224	2.57267e-99	-2.10696	1.52468
53248375	rs186284512	2.08952e-21	-3.2491e-10	-1.20368	3.04975e-99	-3.2491e-10	-0.412163
53248503	rs7430345	3.87486e-21	-1.12716	0.54106	2.98731e-99	-2.04244	1.60958
53248965	rs35029290	8.18484e-21	1.60813	-1.44646	4.40633e-91	19.6475	-1.27099
53249086	rs13088187	4.4459e-15	14.3301	-0.963185	1.59562e-80	43.8656	-1.17646
53249119	rs55762522	2.6423e-21	0.477801	-1.44676	5.00956e-84	35.8438	-1.22087
53249136	rs36031811	8.49192e-21	1.64043	-1.44193	4.7979e-91	19.7246	-1.26298
53249359	rs12374008	5.0161e-20	3.0685	-1.09387	9.72552e-91	20.1406	-0.972389
53249670	rs12487179	2.16776e-20	2.66213	-1.52646	3.03357e-98	3.31975	-1.43465
53249773	rs7635020	6.05327e-21	-0.879534	0.739521	4.4283e-99	-1.94269	1.90348
53250286	rs10446475	1.56693e-14	15.5587	-0.932074	4.46453e-79	47.1725	-1.15183
53250574	rs6445571	3.73988e-21	0.80333	-1.42489	2.91669e-83	37.5641	-1.17953
53251807	rs7641212	1.27986e-19	4.07049	-1.15918	1.9574e-85	32.5577	-1.17712
53252338	rs11130358	1.20801e-19	3.79935	-0.945821	1.55342e-86	29.4357	-0.588828
53252354	rs12634987	2.09172e-21	-3.2491e-10	-1.20263	1.02382e-99	-3.2491e-10	-1.50368
53252757	rs73840240	2.21859e-21	-1.38979	0.246048	1.3299e-99	-2.2113	0.969178
53252851	rs11130359	3.07071e-18	6.36588	-0.276828	1.78132e-81	40.5518	-0.0551756
53252899	rs11715417	1.16913e-20	1.36184	-0.843603	6.76719e-83	37.7413	-0.515103
53253717	rs7617191	1.37355e-21	-1.26721	-0.355997	6.03146e-100	-2.21601	0.183192
53253792	rs7628672	1.40474e-21	-1.25567	-0.345083	6.3859e-100	-2.21634	0.240627
53254111	rs12633545	1.59546e-21	-1.20068	-0.272766	5.6007e-100	-2.21526	0.108346
53254336	rs148512888	1.3582e-20	0.668133	-3.69517e-10	1.13262e-99	-1.40269	-3.69517e-10
53254338	rs6773409	1.31736e-21	-1.25567	-0.409307	5.65258e-100	-2.21634	0.118645
53254682	rs1979490	1.28653e-21	-1.25567	-0.432991	5.49231e-100	-2.21634	0.0898831
53254931	rs1979491	1.27934e-21	-1.25567	-0.438594	5.45502e-100	-2.21634	0.0830706
53255206	rs1979492	1.29216e-21	-1.24277	-0.441523	5.43407e-100	-2.21663	0.0795082
53255272	rs182648296	7.58545e-22	-2.21696	-3.69517e-10	1.81087e-99	-0.933412	-3.69517e-10
53255309	rs6789516	1.28494e-21	-1.24277	-0.447128	5.39714e-100	-2.21663	0.0726882
53255347	rs6800557	1.28494e-21	-1.24277	-0.447128	5.39714e-100	-2.21663	0.0726882
53256412	rs80271235	8.36059e-22	-2.11967	-3.69517e-10	8.25729e-99	0.583875	-3.69517e-10
53256697	rs7647990	4.36034e-21	0.790667	-1.25873	1.18848e-83	36.3433	-0.856503
53256791	rs117176087	1.54294e-21	-3.2491e-10	-1.50692	1.08616e-99	-3.2491e-10	-1.44457
53257049	rs79351215	1.25007e-21	-1.22979	-0.487624	5.13614e-100	-2.21683	0.0233218
53257111	rs77140015	1.52478e-21	-1.11809	-0.400671	4.86127e-100	-2.21033	-0.0381802
53257180	rs77036711	1.5444e-21	-3.2491e-10	-1.50598	1.0882e-99	-3.2491e-10	-1.4427
53257376	rs55852030	1.08337e-18	5.906	-0.858781	1.03904e-81	40.4528	-0.49524
53257587	rs73840242	1.24248e-21	-1.20487	-0.518632	4.94433e-100	-2.21697	-0.0145955
53257656	rs66499453	5.08717e-21	0.955571	-1.26946	2.98375e-83	37.2597	-0.852409
53257929	rs76875581	7.80862e-22	-2.18797	-3.69517e-10	3.35666e-99	-0.316276	-3.69517e-10
53258424	rs12632671	3.20007e-22	-1.61041	-1.46961	1.12151e-100	-2.2034	-1.51173
53259013	rs13093936	9.66661e-20	2.63065	-3.69517e-10	1.4576e-88	24.178	-3.69517e-10
53259371	rs73840245	1.35636e-21	-1.12548	-0.510328	5.00252e-100	-2.21543	-0.00443104
53259494	rs118058312	1.85508e-21	-3.2491e-10	-1.32268	1.25363e-99	-3.2491e-10	-1.30118
53259608	rs3736151	1.22396e-21	-1.21671	-0.521814	4.92525e-100	-2.21694	-0.018492
53259850	rs3163	1.47572e-21	-1.13044	-0.421024	4.74437e-100	-2.21126	-0.0615921
53259996	rs3816767	8.13979e-19	5.66145	-0.900121	3.99748e-82	39.5232	-0.520841
53260054	rs73840248	1.24099e-21	-1.21671	-0.507995	5.00926e-100	-2.21694	-0.00157704
53260231	rs73840249	1.16494e-21	-1.27995	-0.507995	5.01618e-100	-2.21556	-0.00157704
53260232	rs148730860	3.07726e-21	-3.2491e-10	-0.816572	2.39432e-99	-3.2491e-10	-0.654121
53260325	rs7650103	1.36057e-16	11.4018	-1.52161	2.53436e-81	42.3621	-1.51288
53260620	rs2279320	1.23233e-21	-1.22979	-0.501922	5.04719e-100	-2.21683	0.00585117
53260710	rs2279321	3.81248e-21	0.752404	-1.35473	1.25775e-83	36.5346	-0.991096
53260716	rs2279322	8.04071e-19	5.66145	-0.912368	3.93589e-82	39.5232	-0.536369
53260903	rs2279323	1.30257e-21	-1.24277	-0.4335	4.65166e-100	-2.21663	-0.0759569
53260958	rs79872280	1.0753e-21	-1.86801	-3.69517e-10	8.7788e-100	-1.65747	-3.69517e-10
53261019	rs41275535	1.4559e-21	-1.15762	-0.407363	4.81081e-100	-2.21307	-0.0458749
53261130	rs79574895	1.52628e-21	-3.2491e-10	-1.51778	1.06078e-99	-3.2491e-10	-1.46822
53261677	rs11719464	1.15422e-16	11.226	-1.51028	3.18244e-82	40.2819	-1.50753
53261733	rs73840252	1.24607e-21	-1.22979	-0.490834	5.11604e-100	-2.21683	0.0194012
53261827	rs79446544	1.86846e-21	-0.755288	-0.560211	4.11704e-100	-2.19217	-0.2225
53261931	rs7612011	1.26247e-21	-1.21671	-0.490834	5.11546e-100	-2.21694	0.0194012
53261932	rs145463432	1.54765e-21	-3.2491e-10	-1.50387	1.09269e-99	-3.2491e-10	-1.43858
53262000	rs41275539	1.46329e-21	-1.15762	-0.402303	4.83888e-100	-2.21307	-0.0400563
53262400	rs3736153	1.22851e-21	-1.25567	-0.479131	5.19219e-100	-2.21634	0.03369
53262472	rs3736154	1.25372e-21	-1.22979	-0.484712	5.15444e-100	-2.21683	0.026878
53262721	rs77442860	1.54695e-21	-3.2491e-10	-1.50433	1.09172e-99	-3.2491e-10	-1.43947
53262773	rs41275541	1.22168e-21	-1.25567	-0.484712	5.15694e-100	-2.21634	0.026878
53262779	rs117395416	1.54765e-21	-3.2491e-10	-1.50387	1.09269e-99	-3.2491e-10	-1.43858
53263279	rs3736156	1.46327e-16	11.4633	-1.51028	2.84738e-81	42.4732	-1.50753
53263752	rs118171816	1.54981e-21	-3.2491e-10	-1.50248	1.09561e-99	-3.2491e-10	-1.43591
53263805	rs77126534	1.51296e-21	-3.2491e-10	-1.52654	1.06539e-99	-3.2491e-10	-1.46388
53263971	rs4267636	1.2288e-21	-1.26721	-0.467363	5.26899e-100	-2.21601	0.0480416
53264014	rs115714089	8.95329e-22	-2.05117	-3.69517e-10	9.65951e-100	-1.56186	-3.69517e-10
53264085	rs6793684	1.22168e-21	-1.25567	-0.484712	5.15694e-100	-2.21634	0.026878
53264124	rs6793773	1.22168e-21	-1.25567	-0.484712	5.15694e-100	-2.21634	0.026878
53264160	rs6782597	1.5621e-16	11.5187	-1.50034	3.1808e-81	42.5734	-1.49693
53264211	rs6787685	1.26073e-21	-1.22979	-0.479131	5.18967e-100	-2.21683	0.03369
53264214	rs11717767	3.35103e-16	12.2866	-1.50507	7.21246e-81	43.3971	-1.50195
53264231	rs11717712	4.20558e-21	-0.504199	-3.69517e-10	1.98174e-98	1.45934	-3.69517e-10
53264459	rs144140565	2.64605e-21	-3.2491e-10	-0.967543	1.73236e-99	-3.2491e-10	-0.977737
53264485	rs1131728	1.45079e-21	-1.08937	-0.479131	5.18949e-100	-2.21686	0.03369
53265011	rs73840256	1.25007e-21	-1.25567	-0.461738	5.30348e-100	-2.21634	0.0548977
53265088	rs73840258	1.27418e-21	-1.24277	-0.455533	5.34219e-100	-2.21663	0.0624559
53265206	rs7633598	1.2663e-21	-1.24277	-0.461738	5.30197e-100	-2.21663	0.0548977
53265342	rs75681449	1.55916e-21	-3.2491e-10	-1.49647	1.10791e-99	-3.2491e-10	-1.42474
53265581	rs17234092	6.17809e-21	0.535305	-0.654906	1.49729e-99	-0.0788147	-1.04475
53265766	rs11130362	1.28035e-20	-0.576902	1.18601	1.32049e-98	-1.23496	2.28832
53265957	rs728910	1.07995e-21	-1.29259	-0.571102	4.02586e-100	-2.21503	-0.222044
53266531	rs735940	1.38914e-21	-1.20962	-0.402303	4.8266e-100	-2.21561	-0.0400563
53266800	rs57717562	1.56088e-21	-3.2491e-10	-1.49536	1.11013e-99	-3.2491e-10	-1.42274
53266847	rs77996745	1.68557e-21	-3.2491e-10	-1.41851	1e-99	-3.2491e-10	-1.52722
53267100	rs2242300	1.26547e-21	-1.26721	-0.437954	5.46108e-100	-2.21601	0.0838487
53267124	rs113815803	1.56427e-21	-3.2491e-10	-1.49319	1.11443e-99	-3.2491e-10	-1.41888
53267155	rs2242301	1.28748e-18	5.79476	-0.574931	7.12877e-82	39.7241	-0.143208
53267296	rs2242302	1.25482e-21	-1.29259	-0.421024	4.72652e-100	-2.21503	-0.0615921
53267532	rs56058589	1.23835e-21	-1.27995	-0.446883	5.40451e-100	-2.21556	0.0729866
53267679	rs75532359	1.21355e-21	-1.74706	-3.69517e-10	5.82671e-99	0.235231	-3.69517e-10
53267709	rs114030816	3.05898e-22	-1.66157	-1.46354	1.16752e-100	-2.16645	-1.50847
53267962	rs60084328	1.23835e-21	-1.27995	-0.446883	5.40451e-100	-2.21556	0.0729866
53268007	rs78546244	8.53623e-22	-2.09888	-3.69517e-10	5.81565e-100	-2.06925	-3.69517e-10
53268008	rs76274049	1.5694e-21	-3.2491e-10	-1.48992	1.12086e-99	-3.2491e-10	-1.41312
53268122	rs34107310	8.75828e-19	5.43273	-0.598168	6.02393e-83	37.2811	-0.171248
53268137	rs35794580	8.89235e-19	5.43273	-0.582977	6.13542e-83	37.2811	-0.15291
53268235	rs55646281	1.24537e-21	-1.27995	-0.441229	5.44181e-100	-2.21556	0.079865
53268242	rs13074156	1.09135e-18	5.61411	-0.559547	9.51738e-83	37.6919	-0.124676
53268429	rs3773739	1.28319e-16	11.2797	-1.45805	3.61661e-82	40.3442	-1.4419
53268526	rs73840274	1.24537e-21	-1.27995	-0.441229	5.44181e-100	-2.21556	0.079865
53268545	rs3773740	1.10028e-18	5.61411	-0.5514	9.61115e-83	37.6919	-0.114872
53269046	rs1051485	1.24537e-21	-1.27995	-0.441229	5.44181e-100	-2.21556	0.079865
53269163	rs1051483	1.23916e-21	-1.30516	-0.421024	4.72946e-100	-2.2144	-0.0615921
53269275	rs2242304	1.24537e-21	-1.27995	-0.441229	5.44181e-100	-2.21556	0.079865
53269317	rs2035450	1.55298e-16	11.4555	-1.44305	2.91674e-81	42.4228	-1.43301
53269407	rs73840276	1.21503e-21	-1.29259	-0.453247	5.34088e-100	-2.21503	0.0606084
53269471	rs77952851	1.57121e-21	-3.2491e-10	-1.48876	1.12311e-99	-3.2491e-10	-1.41112
53269735	rs58110216	1.20801e-21	-1.31763	-0.434008	4.66257e-100	-2.2137	-0.0765431
53269743	rs60499054	1.55273e-18	5.93262	-0.525462	1.03636e-81	40.0387	-0.0837048
53269802	rs56998997	1.20365e-21	-1.30516	-0.450095	5.38964e-100	-2.2144	0.0690765
53269904	rs4687715	2.35093e-16	11.8668	-1.43966	3.69832e-81	42.6488	-1.42162
53270062	rs3773741	1.18958e-21	-1.30516	-0.461855	5.31301e-100	-2.2144	0.054755
53270113	rs3773742	1.19692e-21	-1.30516	-0.455703	5.35297e-100	-2.2144	0.0622491
53270169	rs3773743	1.20146e-21	-1.30698	-0.450095	5.38272e-100	-2.21569	0.0690765
53270222	rs12629909	1.17271e-21	-1.31944	-0.461855	5.30392e-100	-2.21612	0.054755
53270261	rs181973109	1.5757e-21	-3.2491e-10	-1.48591	1.12862e-99	-3.2491e-10	-1.40623
53270344	rs3773744	1.76407e-16	11.5727	-1.43272	3.61083e-81	42.6342	-1.43096
53270424	rs3773745	1.77229e-16	11.5727	-1.42808	3.6278e-81	42.6342	-1.42628
53270682	rs3773746	1.18654e-21	-1.30516	-0.464416	5.29645e-100	-2.2144	0.0516342
53270689	rs3821691	1.20154e-21	-1.29259	-0.464416	5.29316e-100	-2.21503	0.0516342
53270849	rs6768738	1.23959e-21	-1.25567	-0.470159	4.46039e-100	-2.21634	-0.11823
53270892	rs77673928	1.57857e-21	-3.2491e-10	-1.48409	1.13211e-99	-3.2491e-10	-1.40314
53270928	rs2884495	1.72548e-18	5.98044	-0.467788	1.16732e-81	40.1475	-0.0735107
53270947	rs2358621	1.8134e-18	5.98044	-0.418093	1.23716e-81	40.1475	-0.0153999
53271040	rs12633000	1.22249e-21	-1.29259	-0.447128	5.40579e-100	-2.21503	0.0726882
53271047	rs12633001	1.23046e-21	-1.27995	-0.453278	5.3626e-100	-2.21556	0.0652022
53271193	rs115990971	3.55022e-21	-0.673601	-3.69517e-10	2.03377e-99	-0.817333	-3.69517e-10
53271302	rs372041829	2.78506e-21	-3.2491e-10	-0.91634	1.19575e-99	-3.2491e-10	-1.34845
53271676	rs111716390	1.18553e-21	-1.32878	-0.441639	5.40504e-100	-2.21299	0.0705121
53272067	rs3821692	1.2347e-21	-1.36544	-0.36434	5.06944e-100	-2.21012	0.00354324
53272314	rs3773747	1.18337e-18	5.7182	-0.582696	3.9592e-82	39.2799	-0.287102
53272564	rs117265751	1.74907e-21	-3.2491e-10	-1.38153	1.34715e-99	-3.2491e-10	-1.22923
53272782	rs62255988	1.56276e-16	11.3671	-1.34838	6.31928e-85	33.8376	-1.28507
53272889	rs12629312	1.0419e-20	1.56305	-1.16003	5.27977e-83	37.66	-0.681978
53272944	rs7628245	1.9736e-20	2.22725	-1.18541	2.28296e-82	39.4	-0.95782
53273198	rs189733105	6.68437e-21	-3.2491e-10	-0.0408395	8.23416e-99	-3.2491e-10	0.581069
53273287	rs28758191	4.70329e-20	3.28423	-1.374	5.60866e-89	24.4433	-1.22038
53273473	rs9284890	3.23708e-18	7.35642	-1.2146	1.5818e-90	20.7687	-1.11405
53273965	rs10212420	3.96877e-22	-1.83796	-1.02678	6.91969e-100	-0.898256	-0.99718
53274602	rs2306569	4.61429e-17	9.88125	-1.08236	1.77401e-86	30.0248	-1.0452
53274688	rs9820968	9.85416e-22	-0.435107	-1.5202	1.82385e-100	-1.70882	-1.52004
53274986	rs62255989	1.11961e-21	-1.15896	-0.668671	1.98636e-100	-2.12575	-1.01776
53275352	rs12487568	1.75403e-21	-3.2491e-10	-1.37869	1.02714e-99	-3.2491e-10	-1.50044
53275540	rs62255990	3.02627e-22	-1.93688	-1.19899	1.05053e-99	-0.469086	-1.00884
53275609	rs142429124	1.01139e-20	0.373296	-3.69517e-10	9.7202e-100	-1.5556	-3.69517e-10
53275641	rs12487632	1.24717e-19	4.3653	-1.47986	1.60037e-88	25.6795	-1.40808
53275777	rs9864057	1.20337e-21	-1.36421	-0.391277	2.02781e-100	-2.18435	-0.938503
53275871	rs41275543	9.86981e-22	-1.39227	-0.561447	1.8332e-100	-2.21216	-1.01158
53276052	rs9827244	3.57622e-22	-1.65025	-1.31864	3.80899e-100	-1.32983	-1.16261
53276485	rs968702	3.73004e-22	-1.63829	-1.28849	3.60126e-100	-1.42543	-1.1231
53276554	rs79987882	3.55991e-22	-1.69293	-1.28053	4.55246e-100	-1.20137	-1.11277
53276697	rs7610113	9.17187e-20	3.81415	-1.23603	1.96272e-78	48.4532	-0.951806
53276700	rs7640493	3.71659e-22	-1.63829	-1.2921	3.58437e-100	-1.42543	-1.1278
53277063	rs73840299	2.36877e-22	-2.21683	-1.16399	1.34993e-99	-0.15062	-1.07655
53277094	rs4687716	6.80048e-17	10.152	-0.965283	3.22093e-86	30.4659	-0.889824
53277406	rs117060701	1.51201e-21	-3.2491e-10	-1.52717	1.02957e-99	-3.2491e-10	-1.49808
53277476	rs7356056	3.60763e-22	-1.64815	-1.312	3.533e-100	-1.41381	-1.15385
53277546	rs77351539	2.39079e-22	-2.21521	-1.15636	2.24763e-99	0.350706	-1.06805
53277653	rs9858133	3.46637e-22	-1.69521	-1.30488	3.77972e-100	-1.35566	-1.1445
53277677	rs138100534	1.5645e-21	-3.2491e-10	-1.49305	1.0048e-99	-3.2491e-10	-1.52243
53277790	rs62255992	2.28172e-22	-2.214	-1.20426	1.8331e-99	0.200316	-1.12153
53277811	rs9858049	2.25573e-22	-2.21663	-1.21309	1.69519e-99	0.132004	-1.13143
53277859	rs79453591	1.01767e-21	-0.441716	-1.48138	1.70958e-100	-1.76906	-1.52451
53278241	rs12493802	1.87568e-19	4.68254	-1.38901	1.13902e-87	27.4859	-1.25194
53278320	rs9820979	1.47095e-19	4.25992	-1.20945	1.14623e-77	50.1808	-0.914688
53278324	rs12054426	3.21059e-22	-1.74697	-1.32977	4.61729e-100	-1.12262	-1.17738
53278653	rs7646760	1.25071e-19	4.09598	-1.20771	4.59357e-78	49.264	-0.912271
53279491	rs62255993	6.49684e-22	-1.55732	-0.81456	1.61849e-100	-2.21193	-1.13639
53279509	rs12485313	1.42903e-19	4.2079	-1.18635	1.12897e-77	50.1337	-0.882783
53279525	rs12494824	5.97521e-17	9.9331	-0.875748	2.46256e-86	30.1094	-0.801838
53279629	rs146625073	9.51004e-22	-0.472315	-1.51853	1.68455e-100	-1.78436	-1.52395
53279749	rs62255994	6.41424e-22	-1.546	-0.838677	1.58842e-100	-2.21286	-1.1542
53279830	rs62255995	2.22083e-22	-2.20969	-1.23562	2.36763e-99	0.491433	-1.15676
53279868	rs62255996	2.21882e-22	-2.2106	-1.23562	2.32536e-99	0.473418	-1.15676
53280007	rs7627444	2.56101e-19	4.93383	-1.32886	2.88017e-87	28.352	-1.19032
53280098	rs7617474	1.53453e-19	4.24516	-1.15237	1.31515e-77	50.24	-0.836391
53280686	rs62255999	6.72797e-22	-1.52306	-0.81386	1.62297e-100	-2.21445	-1.1311
53280735	rs62256000	6.86368e-22	-1.49973	-0.817217	1.6093e-100	-2.21565	-1.13836
53281076	rs62256001	2.22221e-22	-2.2143	-1.23039	2.1602e-99	0.393854	-1.15088
53281183	rs7630632	2.29797e-19	4.8057	-1.30911	2.31553e-87	28.0864	-1.14301
53281265	rs7625237	1.10174e-18	6.14221	-1.07817	3.28123e-79	46.5377	-0.825032
53281750	rs9879195	1.27659e-20	1.87162	-1.26545	5.2197e-94	12.8356	-1.1975
53282033	rs41332244	1.25915e-21	-0.182531	-1.52764	2.58877e-100	-1.38927	-1.48935
53282188	rs4687717	1.79429e-19	4.16925	-0.92008	1.73602e-91	18.043	-0.597946
53282303	rs4687718	2.16317e-22	-2.17751	-1.29411	1.01636e-99	-0.302126	-1.20887
53282549	rs11720625	6.07175e-20	3.35833	-1.19271	3.33326e-89	23.62	-0.917385
53282594	rs117139937	1.55303e-21	-3.2491e-10	-1.5004	1.09461e-99	-3.2491e-10	-1.43682
53282990	rs62256002	2.52611e-22	-2.11138	-1.20514	2.53213e-99	0.512566	-1.11073
53283654	rs77400114	1.7561e-21	-3.2491e-10	-1.37751	1.23551e-99	-3.2491e-10	-1.31574
53283952	rs62256003	1.24327e-21	-0.998172	-0.724694	1.70618e-100	-2.21595	-1.0796
53284419	rs10433617	1.23499e-21	-1.02842	-0.70113	1.73535e-100	-2.21664	-1.06195
53284437	rs10433618	1.13566e-21	-1.05603	-0.757364	1.66354e-100	-2.21694	-1.10392
53284498	rs116895554	1.52193e-21	-3.2491e-10	-1.52063	1.17898e-99	-3.2491e-10	-1.36257
53284999	rs142313791	1.97956e-21	-3.2491e-10	-1.25773	1.04194e-99	-3.2491e-10	-1.48614
53285031	rs189142895	1.54597e-21	-3.2491e-10	-1.50496	1.09753e-99	-3.2491e-10	-1.43416
53285200	rs59145995	1.43044e-21	-0.922431	-0.660194	1.79688e-100	-2.21266	-1.0311
53285207	rs12630643	1.82852e-21	-3.2491e-10	-1.33711	1.00437e-99	-3.2491e-10	-1.52286
53285424	rs35495179	6.04617e-17	9.53243	-0.463274	2.40781e-88	25.1057	-0.425738
53285481	rs77000231	4.0122e-20	1.75131	-3.69517e-10	5.94974e-99	0.256125	-3.69517e-10
53285635	rs117987289	1.55044e-21	-3.2491e-10	-1.50207	1.10388e-99	-3.2491e-10	-1.4284
53285897	rs191876601	1.54526e-21	-3.2491e-10	-1.50542	1.09651e-99	-3.2491e-10	-1.43509
53286151	rs111409997	1.02279e-21	-1.91808	-3.69517e-10	6.48537e-100	-1.96026	-3.69517e-10
53286409	rs9826552	1.31673e-21	-0.904415	-0.761043	1.66084e-100	-2.21584	-1.10665
53286411	rs9846315	8.60854e-22	-0.962539	-1.1279	1.24079e-100	-2.20698	-1.40708
53286622	rs77944828	1.55928e-21	-3.2491e-10	-1.49639	1.03253e-99	-3.2491e-10	-1.49521
53286651	rs190680634	1.5482e-21	-3.2491e-10	-1.50351	1.10073e-99	-3.2491e-10	-1.43125
53286688	rs9850440	1.53212e-21	-0.871369	-0.642589	1.82505e-100	-2.21044	-1.01776
53286784	rs9830594	1.29891e-21	-0.901564	-0.777522	1.63924e-100	-2.21674	-1.11884
53286932	rs141078441	2.51479e-22	-1.8943	-1.4267	2.56191e-100	-1.57789	-1.31116
53286948	rs143610409	1.11488e-21	-1.83186	-3.69517e-10	2.57132e-99	-0.582803	-3.69517e-10
53286976	rs9830895	1.59675e-21	-0.777995	-0.694648	1.78914e-100	-2.19099	-1.05708
53287483	rs78520660	1.55763e-21	-3.2491e-10	-1.49744	1.11376e-99	-3.2491e-10	-1.41948
53288151	rs115942480	8.61583e-22	-2.08959	-3.69517e-10	5.10697e-100	-2.1992	-3.69517e-10
53288224	rs13101181	1.27251e-16	9.55752	0.255785	1.60269e-87	26.1549	0.420552
53288475	rs13059189	9.11566e-17	9.17389	0.305829	2.37293e-88	24.1925	0.47284
53289527	rs7633966	3.07109e-21	0.5576	-1.37618	1.12863e-100	-2.2142	-1.4946
53289634	rs62256006	3.63898e-22	-1.70964	-1.24185	1.52014e-100	-2.21688	-1.19413
53290198	rs147254549	1.85413e-21	0.204452	-1.52765	3.87978e-100	-0.973705	-1.50032
53290264	rs17030933	2.58462e-21	-0.565104	-0.425926	2.11405e-100	-2.21506	-0.866147
53290385	rs17030934	2.54858e-21	-0.582837	-0.422238	2.12148e-100	-2.2144	-0.863288
53290705	rs77948234	1.71924e-16	9.97219	0.142005	6.78398e-86	29.8262	0.494739
53291134	rs58558806	2.58876e-21	-0.582837	-0.406596	2.14739e-100	-2.2144	-0.851149
53291478	rs11130365	3.78333e-16	10.1449	0.758017	4.47302e-85	30.5459	1.66115
53291532	rs117490264	1.56444e-21	-3.2491e-10	-1.49309	1.16144e-99	-3.2491e-10	-1.37756
53291982	rs7648309	3.18322e-16	9.97219	0.758017	2.17795e-85	29.8262	1.66115
53292090	rs4687573	2.18163e-16	9.59437	0.758017	4.25918e-86	28.1943	1.66115
53292288	rs113213168	1.31285e-21	-1.66841	-3.69517e-10	7.09172e-100	-1.87088	-3.69517e-10
53292441	rs147995443	1.8268e-21	-3.2491e-10	-1.33804	1.55518e-99	-3.2491e-10	-1.08563
53293007	rs114543503	9.67785e-22	-1.97336	-3.69517e-10	1.81584e-99	-0.930676	-3.69517e-10
53293037	rs147318097	1.99897e-21	-1.24798	-3.69517e-10	2.68068e-99	-0.541153	-3.69517e-10
53293373	rs11130367	1.21557e-16	9.53341	0.234112	8.75341e-87	27.6773	0.595984
53293855	rs7637934	7.43649e-20	2.39495	-0.0265748	1.31424e-80	41.4012	1.09392
53293986	rs12490667	2.00728e-16	10.0243	0.244748	1.93207e-86	28.4573	0.60766
53294215	rs17052957	6.16099e-20	2.18674	-0.00653308	1.65891e-81	39.3051	1.12038
53294445	rs34774173	1.19139e-16	9.4823	0.265139	8.34721e-87	27.5957	0.630035
53294634	rs79515511	2.10569e-21	-3.2491e-10	-1.19597	2.15847e-99	-3.2491e-10	-0.757824
53295285	rs7622159	2.51785e-21	-0.682866	-0.33434	2.28797e-100	-2.20738	-0.794765
53295786	rs78333235	1.14771e-17	7.4075	-3.69517e-10	6.56968e-95	9.56558	-3.69517e-10
53295935	rs76800061	1.77223e-21	-3.2491e-10	-1.36837	1.00972e-99	-3.2491e-10	-1.51755
53296223	rs114137846	8.0835e-22	-2.15337	-3.69517e-10	2.11564e-99	-0.777865	-3.69517e-10
53296320	rs931254	6.34748e-20	2.18674	0.0232878	1.7254e-81	39.3051	1.15968
53296563	rs62256009	2.46336e-21	-0.66832	-0.370766	2.21829e-100	-2.20982	-0.823252
53297331	rs9856552	6.23749e-20	2.15862	0.0339368	1.6048e-81	39.2186	1.17369
53298292	rs150834626	2.15965e-21	-3.2491e-10	-1.17066	2.24274e-99	-3.2491e-10	-0.719525
53298596	rs11919567	2.10485e-21	-3.2491e-10	-1.19637	2.15714e-99	-3.2491e-10	-0.758437
53299782	rs149595128	2.12527e-21	-3.2491e-10	-1.18671	2.18904e-99	-3.2491e-10	-0.743757
53300202	rs75742976	2.12527e-21	-3.2491e-10	-1.18671	2.18904e-99	-3.2491e-10	-0.743757
53300280	rs143328751	7.98789e-22	-2.16527	-3.69517e-10	1.67563e-99	-1.01104	-3.69517e-10
53301057	rs150938555	9.43753e-22	-1.9985	-3.69517e-10	5.60816e-100	-2.10559	-3.69517e-10
53301594	rs117526168	2.16344e-21	-3.2491e-10	-1.16891	2.24866e-99	-3.2491e-10	-0.716889
53301717	rs62256010	4.02157e-22	-1.6322	-1.21932	1.56833e-100	-2.20997	-1.16983
53301969	rs9854669	2.31457e-21	0.423025	-1.52441	1.28844e-100	-2.2169	-1.35948
53302332	rs12630183	3.96393e-22	-1.67985	-1.18611	1.6457e-100	-2.19753	-1.13412
53302637	rs62256043	1.80001e-21	-0.962399	-0.390422	2.31915e-100	-2.15004	-0.838571
53303011	rs62256044	4.82898e-22	-1.6248	-1.04376	1.95957e-100	-2.18632	-0.970766
53303516	rs143804589	1.79375e-21	0.149597	-1.5059	5.25826e-100	-0.642255	-1.52775
53303906	rs115659375	9.57139e-22	-1.98442	-3.69517e-10	1.76997e-99	-0.956259	-3.69517e-10
53305069	rs62256046	5.01521e-22	-1.57689	-1.05383	2.04727e-100	-2.13173	-0.981574
53305273	rs112079842	1.35863e-21	-1.63413	-3.69517e-10	7.1544e-100	-1.86208	-3.69517e-10
53305358	rs146253460	1.54507e-21	-3.2491e-10	-1.50554	1.01104e-99	-3.2491e-10	-1.51624
53305789	rs139136154	1.97717e-21	-3.2491e-10	-1.25894	1.91408e-99	-3.2491e-10	-0.877984
53306338	rs116954611	1.97054e-21	-3.2491e-10	-1.2623	1.9041e-99	-3.2491e-10	-0.883211
53306705	rs144151183	1.97054e-21	-3.2491e-10	-1.2623	1.9041e-99	-3.2491e-10	-0.883211
53306838	rs62256047	5.1045e-22	-1.58713	-1.02594	2.10161e-100	-2.13544	-0.951664
53307352	rs17234771	1.76817e-21	-0.90581	-0.464857	2.15471e-100	-2.16591	-0.896236
53307626	rs62256049	1.55234e-21	-0.99386	-0.506987	2.27679e-100	-2.07843	-0.928612
53308159	rs62256050	6.58894e-22	-1.00652	-1.35128	1.33615e-100	-2.01341	-1.5266
53308467	rs9821134	4.28508e-22	-1.51848	-1.26958	1.56543e-100	-2.13546	-1.24618
53308715	rs141713565	3.50108e-21	-0.687538	-3.69517e-10	7.81101e-100	-1.77427	-3.69517e-10
53308909	rs78894378	1.9913e-21	-3.2491e-10	-1.25182	1.93533e-99	-3.2491e-10	-0.866942
53309453	rs4687719	2.06167e-21	-3.2491e-10	-1.2171	2.006e-99	-3.2491e-10	-0.831077
53309872	rs144928196	2.59333e-21	-3.2491e-10	-0.987668	1.93487e-99	-3.2491e-10	-0.867181
53310048	rs117562726	2.00191e-21	-3.2491e-10	-1.24651	1.95128e-99	-3.2491e-10	-0.858735
53310194	rs77562532	1.75154e-21	-3.2491e-10	-1.38012	1.19171e-99	-3.2491e-10	-1.35183
53310396	rs146479133	1.48764e-21	-1.54342	-3.69517e-10	5.25406e-100	-2.17081	-3.69517e-10
53310415	rs142949154	2.14875e-21	-3.2491e-10	-1.17572	2.11642e-99	-3.2491e-10	-0.777498
53310505	rs201019746	3.58133e-21	-3.2491e-10	-0.664877	2.22735e-99	-3.2491e-10	-0.726411
53310794	rs4687720	2.09413e-16	9.77727	0.534185	8.16033e-87	27.251	0.95206
53310923	rs145150875	1.66545e-21	-3.2491e-10	-1.43052	1.03387e-99	-3.2491e-10	-1.49391
53311072	rs7620395	4.06926e-20	2.07557	-0.310138	1.59972e-82	37.3729	0.713653
53311497	rs115821654	2.89943e-21	-0.876098	-3.69517e-10	1.80843e-98	1.36782	-3.69517e-10
53311775	rs62256051	4.95342e-22	-1.63002	-1.0131	2.05942e-100	-2.16948	-0.937904
53312393	rs77038141	1.53052e-21	-3.2491e-10	-1.515	1.01568e-99	-3.2491e-10	-1.51167
53312915	rs6798771	1.74936e-16	9.60778	0.523785	4.54174e-87	26.6765	0.940654
53313049	rs56654807	1.69846e-21	-0.911785	-0.499106	2.42493e-100	-2.02143	-0.922571
53313224	rs111867709	1.72965e-21	-0.943158	-0.449536	2.55071e-100	-2.00902	-0.884413
53313542	rs117837507	1.93551e-21	-3.2491e-10	-1.28024	1.85129e-99	-3.2491e-10	-0.911338
53314648	rs146866243	1.94215e-21	-3.2491e-10	-1.27681	1.86132e-99	-3.2491e-10	-0.905937
53314753	rs62256053	1.55982e-21	-1.05421	-0.441831	2.44551e-100	-2.0571	-0.878458
53315967	rs112621763	9.12016e-21	0.269877	-3.69517e-10	5.90493e-98	2.55115	-3.69517e-10
53316128	rs117506501	2.02163e-21	-3.2491e-10	-1.23671	1.95015e-99	-3.2491e-10	-0.859316
53317098	rs56125165	4.38227e-19	0.544315	3.59781	2.82184e-81	36.015	4.94168
53318700	rs3209045	4.5776e-22	-1.67577	-1.04625	1.92752e-100	-2.20683	-0.966741
53318813	rs76134625	2.15102e-21	-3.2491e-10	-1.17467	2.90689e-99	-3.2491e-10	-0.460138
53318868	rs11551405	1.49919e-21	-1.09845	-0.437231	2.49629e-100	-2.0401	-0.8749
53319203	rs1108506	1.597e-21	-0.976937	-0.49555	2.44024e-100	-2.01787	-0.919843
53321002	rs6792874	1.83303e-21	0.169477	-1.50412	1.51788e-100	-2.1367	-1.2758
53321631	rs9628	2.1202e-21	0.315905	-1.50501	1.52421e-100	-2.12962	-1.27871
53322431	rs62256054	5.70501e-22	-1.61046	-0.891391	2.27853e-100	-2.19821	-0.808067
53323719	rs12496915	2.07838e-21	-3.2491e-10	-1.20902	2.03305e-99	-3.2491e-10	-0.817683
53323914	rs2279319	1.97556e-21	0.242446	-1.5022	1.53199e-100	-2.13361	-1.26963
53324528	rs150683469	2.34601e-21	-1.0879	-3.69517e-10	4.07744e-98	2.18083	-3.69517e-10
53324915	rs3732834	1.95541e-16	9.66491	0.578005	5.34794e-87	26.7804	1.00009
53325905	rs13063111	1.03293e-19	1.93119	0.765765	1.15833e-79	42.4822	2.18924
53326534	rs34366563	6.02301e-21	-0.145023	-3.69517e-10	3.37065e-99	-0.312117	-3.69517e-10
53327437	rs73080266	1.6806e-21	-0.991999	-0.429461	2.54729e-100	-2.02589	-0.868885
53328655	rs62256057	1.88324e-21	0.192322	-1.49994	1.17327e-100	-2.14571	-1.5243
53328656	rs145466817	8.76815e-22	-2.07207	-3.69517e-10	6.22721e-100	-2.00088	-3.69517e-10
53328703	rs17307289	2.03121e-21	0.263835	-1.49581	1.61293e-100	-2.11963	-1.23212
53328868	rs73080271	1.70377e-21	-0.962794	-0.444973	2.48863e-100	-2.03719	-0.880887
53328883	rs7643417	2.19101e-21	0.340595	-1.49684	1.55283e-100	-2.15446	-1.23527
53329053	rs75945246	2.07455e-21	-3.2491e-10	-1.21087	2.02746e-99	-3.2491e-10	-0.820438
53329760	rs13097864	3.62182e-20	1.64895	-3.69517e-10	3.06107e-97	4.19671	-3.69517e-10
53329806	rs78710131	2.07455e-21	-3.2491e-10	-1.21087	2.02746e-99	-3.2491e-10	-0.820438
53329962	rs115362685	9.11933e-22	-2.0328	-3.69517e-10	6.52973e-100	-1.95344	-3.69517e-10
53330051	rs62256059	2.13991e-21	0.315905	-1.49575	1.6267e-100	-2.12962	-1.21363
53330933	rs79009555	1.5938e-21	-1.47449	-3.69517e-10	5.61904e-100	-2.10365	-3.69517e-10
53331213	rs113082627	1.29254e-21	-1.684	-3.69517e-10	7.11372e-100	-1.86778	-3.69517e-10
53331547	rs13062474	1.33514e-16	9.33756	0.523785	2.97439e-87	26.2532	0.940654
53332026	rs73080273	1.61409e-21	-1.04842	-0.413419	2.74575e-100	-1.96331	-0.856447
53332363	rs10461029	1.94252e-21	0.218918	-1.49554	1.17113e-100	-2.1462	-1.52564
53332477	rs7641238	9.31218e-20	2.00714	0.586156	3.93219e-82	37.0585	1.92739
53332706	rs7649323	1.46863e-16	9.44427	0.512374	3.47253e-87	26.4205	0.928136
53334148	rs34799308	1.48996e-16	9.44427	0.526789	3.31984e-87	26.4205	0.883167
53334519	rs149677698	2.05119e-21	-3.2491e-10	-1.22219	1.99335e-99	-3.2491e-10	-0.837408
53335375	rs141710077	1.63573e-21	-1.44852	-3.69517e-10	5.49181e-99	0.176036	-3.69517e-10
53335411	rs62256961	6.20927e-22	-1.56791	-0.849245	2.53857e-100	-2.18784	-0.710366
53335429	rs6804620	8.53212e-20	1.93815	0.567666	4.97443e-82	37.3452	1.87581
53335509	rs2170675	9.36061e-20	2.00714	0.591344	3.84888e-82	37.0585	1.90597
53335586	rs78565081	9.63167e-22	-1.97814	-3.69517e-10	3.60087e-99	-0.246048	-3.69517e-10
53335720	rs79648456	2.76166e-21	0.277038	-1.20182	4.63583e-100	-0.921541	-1.37445
53335780	rs2128710	2.09428e-21	-3.2491e-10	-1.2014	2.05626e-99	-3.2491e-10	-0.806333
53336459	rs74513657	2.23867e-21	0.238192	-1.37292	4.8012e-100	-0.949495	-1.31145
53336995	rs117468291	2.07455e-21	-3.2491e-10	-1.21087	2.02746e-99	-3.2491e-10	-0.820438
53337444	rs62256962	1.62043e-21	-1.00474	-0.453175	2.61043e-100	-1.98307	-0.887223
53337507	rs117679047	2.07036e-21	-3.2491e-10	-1.21289	2.02134e-99	-3.2491e-10	-0.823463
53338368	rs35734433	1.14188e-21	-1.80793	-3.69517e-10	2.05516e-99	-0.80687	-3.69517e-10
53338705	rs151149732	1.62017e-21	-3.2491e-10	-1.45808	1.03083e-99	-3.2491e-10	-1.49686
53338761	rs13100097	8.79319e-20	1.96829	0.567666	5.45865e-82	37.4381	1.87581
53339354	rs183912120	1.21336e-21	-1.74722	-3.69517e-10	9.50517e-100	-1.57797	-3.69517e-10
53339783	rs12637463	8.68644e-20	1.97962	0.544117	3.33203e-82	36.9745	1.84578
53343018	rs112929530	1.24065e-21	-1.72498	-3.69517e-10	7.58472e-100	-1.80367	-3.69517e-10
53343217	rs111237929	1.24487e-21	-1.72158	-3.69517e-10	7.60838e-100	-1.80056	-3.69517e-10
53343272	rs148403993	4.95132e-21	-3.2491e-10	-0.340956	7.94503e-99	-3.2491e-10	0.545324
53343790	rs62256963	8.67817e-22	-2.08238	-3.69517e-10	6.45959e-99	0.338343	-3.69517e-10
53343936	rs2358619	7.57819e-20	1.91084	0.476412	4.31611e-82	37.2609	1.81821
53344322	rs62256964	1.53404e-21	-1.0555	-0.457211	2.5769e-100	-1.99288	-0.890339
53345315	rs116343156	1.25968e-20	0.592835	-3.69517e-10	5.12012e-95	9.3163	-3.69517e-10
53345496	rs73843118	2.06279e-21	-3.2491e-10	-1.21655	2.01028e-99	-3.2491e-10	-0.828947
53345623	rs17307574	1.99153e-21	0.243834	-1.49554	1.15114e-100	-2.16342	-1.52564
53348563	rs79567818	2.07455e-21	-3.2491e-10	-1.21087	2.02746e-99	-3.2491e-10	-0.820438
53348916	rs150771068	1.58265e-21	-3.2491e-10	-1.48151	1.05017e-99	-3.2491e-10	-1.47827
53349036	rs62256965	1.61391e-21	-1.00474	-0.457211	2.60231e-100	-1.98307	-0.890339
53349307	rs139222547	8.6121e-22	-2.09003	-3.69517e-10	9.94876e-100	-1.53236	-3.69517e-10
53349364	rs79550721	6.90605e-22	-1.55751	-0.753284	2.30892e-100	-2.1856	-0.807423
53349384	rs111403831	1.58963e-21	-1.0199	-0.457211	2.61987e-100	-1.97635	-0.890339
53349507	rs7374211	1.01121e-19	1.96593	0.709773	8.9563e-82	37.9999	1.80922
53349508	rs73080295	1.5783e-21	-1.02705	-0.457211	2.62761e-100	-1.9734	-0.890339
53349813	rs199947735	1.99824e-20	-3.2491e-10	1.05424	1.15021e-98	-3.2491e-10	0.915306
53349968	rs147367101	1.20488e-17	7.45611	-3.69517e-10	1.33987e-94	10.2783	-3.69517e-10
53350809	rs144478877	8.56233e-22	-2.09582	-3.69517e-10	1.05778e-99	-1.47105	-3.69517e-10
53351656	rs62256966	1.62085e-21	-1.0199	-0.437765	2.65953e-100	-1.97635	-0.875313
53351887	rs12492129	1.97678e-21	-3.2491e-10	-1.25914	1.85654e-99	-3.2491e-10	-0.908509
53352099	rs1001222	1.23721e-16	9.33756	0.447612	2.73578e-87	26.2532	0.85703
53352476	rs12488901	2.05865e-21	-3.2491e-10	-1.21856	2.00424e-99	-3.2491e-10	-0.831955
53353162	rs147660324	8.85683e-21	0.240578	-3.69517e-10	1.00354e-99	-1.52369	-3.69517e-10
53353257	rs75726799	2.07455e-21	-3.2491e-10	-1.21087	2.02746e-99	-3.2491e-10	-0.820438
53354121	rs141424904	2.31558e-21	0.337954	-1.43891	4.63001e-100	-0.877536	-1.41971
53355099	rs12491594	2.18657e-21	-3.2491e-10	-1.15828	2.22828e-99	-3.2491e-10	-0.725994
53355645	rs62256967	6.81683e-22	-1.54704	-0.776765	2.1887e-100	-2.18329	-0.863213
53356208	rs62256968	1.74933e-21	-0.947283	-0.434098	2.49512e-100	-2.04299	-0.872475
53357019	rs4404439	8.06128e-20	1.8809	0.568148	3.47612e-82	37.1682	1.69448
53357829	rs150636862	6.44731e-22	-1.55751	-0.82202	2.16095e-100	-2.1856	-0.873656
53357953	rs151049844	2.03146e-21	-3.2491e-10	-1.23186	1.96452e-99	-3.2491e-10	-0.851974
53358018	rs6806814	4.06402e-20	1.7971	-0.0329507	8.37663e-83	36.9075	0.532132
53358117	rs77413676	6.27028e-22	-1.58844	-0.818933	2.15343e-100	-2.19206	-0.870685
53358835	rs118068526	2.05119e-21	-3.2491e-10	-1.22219	1.99335e-99	-3.2491e-10	-0.837408
53359150	rs62256969	1.6896e-21	-0.931675	-0.484446	2.3864e-100	-2.04871	-0.911314
53359580	rs117546115	2.05119e-21	-3.2491e-10	-1.22219	1.99335e-99	-3.2491e-10	-0.837408
53359662	rs150367510	1.57484e-21	-3.2491e-10	-1.48646	1.2165e-99	-3.2491e-10	-1.33124
53360412	rs58144216	2.2218e-21	0.373873	-1.51616	1.12473e-100	-2.18484	-1.52743
53360474	rs116373021	1.41142e-20	0.706568	-3.69517e-10	6.43945e-95	9.54556	-3.69517e-10
53360550	rs922958	7.66267e-20	1.85377	0.544561	3.10331e-82	37.084	1.66521
53360741	rs4687723	8.06128e-20	1.8809	0.568148	3.47612e-82	37.1682	1.69448
53361628	rs146132149	1.3157e-20	0.636341	-3.69517e-10	9.38928e-100	-1.59024	-3.69517e-10
53361688	rs181969965	1.78913e-20	0.943704	-3.69517e-10	5.94762e-100	-2.04682	-3.69517e-10
53361913	rs62256971	6.66828e-22	-1.5269	-0.818933	2.18249e-100	-2.17866	-0.870685
53361976	rs77403204	1.46488e-16	9.56137	0.392718	4.79269e-87	26.912	0.758922
53362100	rs12496449	2.02029e-21	-3.2491e-10	-1.23737	1.94819e-99	-3.2491e-10	-0.860321
53362187	rs62257004	1.70898e-21	-0.974144	-0.430568	2.62171e-100	-1.99624	-0.869742
53362310	rs6445576	8.68926e-20	1.96829	0.555777	4.48402e-82	37.4381	1.67913
53362560	rs73082274	1.76197e-21	-0.947283	-0.426898	2.50908e-100	-2.04299	-0.8669
53362565	rs11707463	1.5671e-16	9.61773	0.403804	5.30042e-87	27.0006	0.771018
53363940	rs11705809	1.63148e-16	9.66909	0.392718	5.67655e-87	27.0812	0.758922
53364140	rs114216740	1.55205e-21	-1.50103	-3.69517e-10	1.74559e-98	1.33246	-3.69517e-10
53365037	rs144784399	2.06656e-21	-3.2491e-10	-1.21472	2.0158e-99	-3.2491e-10	-0.826208
53366172	rs75788626	2.04343e-21	-3.2491e-10	-1.22598	1.98201e-99	-3.2491e-10	-0.843111
53366879	rs62257005	7.09202e-22	-1.46869	-0.815531	2.17889e-100	-2.18358	-0.867409
53367628	rs117155624	2.04343e-21	-3.2491e-10	-1.22598	1.98201e-99	-3.2491e-10	-0.843111
53367821	rs114821414	8.41414e-22	-2.11328	-3.69517e-10	5.15592e-100	-2.18966	-3.69517e-10
53368075	rs115452987	3.96422e-21	-0.563302	-3.69517e-10	1.09378e-97	3.16759	-3.69517e-10
53368190	rs148543803	1.02373e-21	-1.91716	-3.69517e-10	1.10311e-99	-1.42909	-3.69517e-10
53368255	rs75135222	1.6107e-21	-1.46394	-3.69517e-10	1.52401e-96	5.80188	-3.69517e-10
53368786	rs115002913	7.66191e-22	-2.20693	-3.69517e-10	5.83579e-99	0.236787	-3.69517e-10
53369353	rs187884848	1.99914e-21	-3.2491e-10	-1.24789	1.91726e-99	-3.2491e-10	-0.876328
53369590	rs62257007	1.9296e-21	-0.868271	-0.415028	2.46331e-100	-2.07061	-0.857696
53369621	rs77408598	2.03575e-21	-3.2491e-10	-1.22975	1.97078e-99	-3.2491e-10	-0.848791
53370192	rs6804517	9.05675e-20	1.93838	0.627108	5.917e-82	37.6271	1.76748
53370225	rs62257008	6.69045e-22	-1.53648	-0.806037	2.1344e-100	-2.18089	-0.890733
53371177	rs149693920	9.96045e-22	-1.94457	-3.69517e-10	5.41129e-100	-2.14132	-3.69517e-10
53372063	rs78894977	2.02454e-21	-3.2491e-10	-1.23527	1.95441e-99	-3.2491e-10	-0.857136
53372380	rs141884005	1.72253e-21	-3.2491e-10	-1.39681	1.23102e-99	-3.2491e-10	-1.31938
53372744	rs78177413	1.95288e-21	-0.852178	-0.419129	2.44265e-100	-2.07585	-0.860877
53373093	rs79419014	2.69157e-20	-3.2491e-10	1.3521	9.76924e-99	-3.2491e-10	0.752016
53373204	rs13082092	1.34928e-16	9.51024	0.361642	4.27479e-87	26.8315	0.725
53373238	rs12629138	2.16692e-21	0.165818	-1.33312	4.77618e-100	-1.00134	-1.26482
53373317	rs687346	9.56034e-21	0.317012	-3.69517e-10	5.90386e-85	32.4846	-3.69517e-10
53373916	rs142024822	1.008e-21	-1.93265	-3.69517e-10	1.1052e-99	-1.4272	-3.69517e-10
53373979	rs146251338	2.50572e-21	-3.2491e-10	-1.02203	1.26277e-99	-3.2491e-10	-1.29392
53374417	rs62257009	2.03978e-21	-0.804958	-0.422813	2.40025e-100	-2.0905	-0.863733
53374687	rs1038395	7.92455e-20	1.91084	0.521103	3.59743e-82	37.2609	1.63608
53375404	rs7649934	8.01344e-20	1.91084	0.532257	3.64763e-82	37.2609	1.64994
53375446	rs151139212	2.0135e-21	-3.2491e-10	-1.24074	1.93826e-99	-3.2491e-10	-0.865432
53375706	rs12631287	2.60066e-21	0.527322	-1.51217	1.11831e-100	-2.19055	-1.52744
53375793	rs188794242	2.37319e-21	-1.07638	-3.69517e-10	1.44605e-99	-1.15839	-3.69517e-10
53375890	rs12491493	8.01344e-20	1.91084	0.532257	3.64763e-82	37.2609	1.64994
53376081	rs13077680	2.92457e-19	3.73771	-3.69517e-10	3.35796e-93	13.4996	-3.69517e-10
53376406	rs149215143	1.72119e-21	-3.2491e-10	-1.39759	1.19375e-99	-3.2491e-10	-1.35012
53376669	rs6795127	9.85139e-17	9.19351	0.363828	3.66154e-87	26.6368	0.764882
53377857	rs74433231	2.84995e-19	3.71186	-3.69517e-10	3.21983e-93	13.4576	-3.69517e-10
53377955	rs75259540	1.537e-21	-3.2491e-10	-1.51078	1.00495e-99	-3.2491e-10	-1.52229
53378245	rs2029213	1.86943e-16	9.83412	0.363828	7.3971e-87	27.34	0.764882
53380053	rs9812118	1.0632e-16	9.29667	0.336932	2.97144e-87	26.4948	0.698012
53382450	rs140433158	1.97016e-21	-3.2491e-10	-1.2625	1.87482e-99	-3.2491e-10	-0.898707
53382724	rs62257011	1.66376e-21	-0.931675	-0.499858	2.35833e-100	-2.04871	-0.923148
53383018	rs77245365	1.96683e-21	-3.2491e-10	-1.26419	1.86994e-99	-3.2491e-10	-0.901314
53383192	rs75884624	2.00261e-21	-3.2491e-10	-1.24616	1.92234e-99	-3.2491e-10	-0.873678
53383474	rs62257012	6.89538e-20	1.82674	0.466089	3.04017e-82	36.9999	1.72876
53384720	rs62257013	2.23372e-21	-0.698241	-0.4387	2.3653e-100	-2.09286	-0.876037
53384950	rs74660410	1.98505e-21	-3.2491e-10	-1.25496	1.89664e-99	-3.2491e-10	-0.887137
53385418	rs4687576	1.48028e-16	9.61773	0.34681	4.9807e-87	27.0006	0.708803
53387889	rs6766141	1.4312e-16	9.61773	0.313091	5.09027e-87	27.0006	0.730564
53388237	rs112688051	1.90683e-21	-0.868271	-0.426898	2.44074e-100	-2.07061	-0.8669
53388287	rs148707300	6.90202e-22	-1.50538	-0.806002	2.15039e-100	-2.17346	-0.8907
53388453	rs142350868	4.52253e-20	-3.2491e-10	1.87105	9.96051e-98	-3.2491e-10	3.07399
53388457	rs60287116	1.32528e-16	9.56137	0.292566	4.55394e-87	26.912	0.707824
53388950	rs35536048	1.27562e-16	9.51024	0.305507	4.3439e-87	26.8315	0.741038
53388982	rs73082290	7.12317e-21	0.0227418	-3.69517e-10	2.79179e-93	13.315	-3.69517e-10
53392131	rs187490398	1.32367e-21	-1.6602	-3.69517e-10	6.00112e-99	0.264724	-3.69517e-10
53392663	rs9942027	1.47313e-16	9.66909	0.290622	5.18574e-87	27.0812	0.668491
53393221	rs78686671	1.92683e-21	-3.2491e-10	-1.28474	1.81123e-99	-3.2491e-10	-0.933216
53393460	rs116934467	1.97795e-21	-3.2491e-10	-1.25855	1.88623e-99	-3.2491e-10	-0.892641
53393844	rs12633047	1.60086e-21	-0.0621451	-1.40792	3.24899e-100	-1.29824	-1.35322
53393970	rs2129011	3.18474e-20	1.65841	-0.138071	4.86949e-83	36.4719	0.425226
53394917	rs2358734	6.18165e-20	1.7971	0.386463	2.18024e-82	36.9075	1.48871
53395095	rs78770788	2.29736e-21	-0.63998	-0.46887	2.23504e-100	-2.12622	-0.899328
53396145	rs11714096	1.44338e-16	9.66909	0.270215	5.0707e-87	27.0812	0.646058
53396716	rs62257014	1.97425e-21	-0.837611	-0.422813	2.42443e-100	-2.08048	-0.863733
53396817	rs62257015	1.89135e-21	-0.837611	-0.465711	2.34535e-100	-2.08048	-0.896894
53397137	rs12638265	1.51208e-21	-3.2491e-10	-1.52712	1.28743e-99	-3.2491e-10	-1.27457
53397244	rs2884525	6.01731e-20	1.7971	0.359519	2.0738e-82	36.9075	1.43865
53397312	rs11719367	5.88356e-20	1.77024	0.363893	1.94868e-82	36.8235	1.46036
53397481	rs10510763	6.91745e-22	-1.49244	-0.816712	2.28643e-100	-2.15163	-0.851183
53397738	rs79341962	1.92795e-21	-3.2491e-10	-1.28415	1.81288e-99	-3.2491e-10	-0.932307
53398340	rs79351386	2.73234e-21	-3.2491e-10	-0.935454	1.93659e-99	-3.2491e-10	-0.866294
53398568	rs79193219	1.29548e-16	9.51024	0.32095	4.17679e-87	26.8315	0.701809
53399147	rs75673232	1.93423e-21	-3.2491e-10	-1.2809	1.82212e-99	-3.2491e-10	-0.927224
53399256	rs62257016	1.99242e-21	-0.817165	-0.434098	2.52974e-100	-2.02922	-0.872475
53405646	rs17235667	2.07831e-21	-0.766707	-0.44235	2.23463e-100	-2.14687	-0.878859
53406255	rs80098423	1.25155e-21	-1.71623	-3.69517e-10	6.77006e-98	2.68787	-3.69517e-10
53406425	rs13090627	1.30989e-16	9.56137	0.280891	4.33172e-87	26.912	0.657795
53406533	rs147242860	1.96098e-21	-3.2491e-10	-1.26717	1.86137e-99	-3.2491e-10	-0.905912
53406840	rs76785074	2.2648e-22	-2.21377	-1.21194	1.71276e-100	-1.96718	-1.32453
53407019	rs17235681	1.41769e-21	-1.59158	-3.69517e-10	6.7271e-100	-1.92366	-3.69517e-10
53407362	rs62257024	2.06831e-21	-0.783309	-0.430568	2.26348e-100	-2.14316	-0.869742
53407576	rs77993429	1.96351e-21	-3.2491e-10	-1.26588	1.86508e-99	-3.2491e-10	-0.903917
53407921	rs115889274	1.94653e-21	-3.2491e-10	-1.27456	1.84017e-99	-3.2491e-10	-0.917365
53408177	rs4687724	4.83211e-18	5.1834	1.35902	1.0939e-87	24.4571	1.7365
53408333	rs4687725	1.25678e-16	9.51024	0.290622	4.03992e-87	26.8315	0.668491
53408386	rs73084304	1.24639e-21	-1.72036	-3.69517e-10	6.96827e-98	2.71673	-3.69517e-10
53409564	rs111562056	1.95959e-21	-0.848748	-0.419129	2.31997e-100	-2.12738	-0.860877
53409585	rs6445579	6.94521e-20	1.8809	0.419127	2.70528e-82	37.1682	1.44376
53410131	rs76313422	1.07459e-19	2.7365	-3.69517e-10	4.79948e-97	4.64645	-3.69517e-10
53411814	rs76597183	2.55797e-21	-3.2491e-10	-1.0014	2.55145e-99	-3.2491e-10	-0.59056
53412596	rs12497232	1.94814e-21	-3.2491e-10	-1.27373	1.76401e-99	-3.2491e-10	-0.959633
53413247	rs62257025	1.86329e-21	-0.911054	-0.407215	2.38132e-100	-2.11052	-0.85163
53413573	rs752859	5.92819e-20	1.8809	0.260794	2.30731e-82	37.1682	1.28464
53413803	rs56235602	3.944e-21	-0.568416	-3.69517e-10	5.46673e-94	11.6844	-3.69517e-10
53413847	rs146893476	8.11722e-22	-2.14921	-3.69517e-10	1.29891e-99	-1.2657	-3.69517e-10
53413979	rs1483986	3.47351e-18	4.99839	1.21392	9.22991e-88	24.4416	1.58208
53414424	rs79680238	3.90914e-22	-1.80137	-1.0785	2.85264e-100	-1.50572	-1.27584
53414494	rs2171292	5.99671e-20	1.8809	0.272287	2.34079e-82	37.1682	1.29905
53415468	rs12053905	1.98407e-21	-0.828564	-0.426898	2.30303e-100	-2.12868	-0.8669
53416831	rs7631463	1.96877e-21	-0.828564	-0.434638	2.28927e-100	-2.12868	-0.872894
53417156	rs4687726	3.5997e-20	1.91084	-0.268011	9.18268e-83	37.2609	0.270594
53417964	rs114913845	1.39451e-21	-1.60807	-3.69517e-10	1.36815e-98	1.08882	-3.69517e-10
53418482	rs12497900	3.38455e-21	-3.2491e-10	-0.721391	1.53644e-99	-3.2491e-10	-1.09775
53421162	rs77604564	2.90967e-21	-3.2491e-10	-0.872571	1.37876e-99	-3.2491e-10	-1.20604
53421305	rs79091625	2.95226e-21	-3.2491e-10	-0.85804	1.3929e-99	-3.2491e-10	-1.19583
53421390	rs74549918	3.0247e-21	-3.2491e-10	-0.833798	1.41697e-99	-3.2491e-10	-1.1787
53421596	rs12494167	3.0247e-21	-3.2491e-10	-0.833798	1.41697e-99	-3.2491e-10	-1.1787
53422146	rs4687727	4.46687e-18	5.19074	1.27309	2.22919e-87	25.2748	1.63068
53422684	rs74583511	2.74417e-21	-3.2491e-10	-0.931132	1.94545e-99	-3.2491e-10	-0.861727
53422802	rs6780100	1.95221e-21	-0.782116	-0.489532	2.20423e-100	-2.13933	-0.900098
53423017	rs1961499	2.98031e-21	-3.2491e-10	-0.848583	1.40222e-99	-3.2491e-10	-1.18916
53423084	rs140597409	1.85597e-21	-3.2491e-10	-1.3222	1.80052e-99	-3.2491e-10	-0.939147
53423343	rs71301827	1.56925e-16	9.64947	0.373448	7.08434e-87	27.332	0.729706
53424056	rs6783810	2.88061e-18	5.28115	0.743996	1.5017e-87	25.4487	1.06173
53424562	rs114231351	1.42245e-21	-1.58823	-3.69517e-10	5.27125e-100	-2.16754	-3.69517e-10
53424636	rs139590118	2.99451e-21	-3.2491e-10	-0.843831	1.40694e-99	-3.2491e-10	-1.18581
53424876	rs34636653	5.17687e-18	5.32439	1.28696	2.92494e-87	25.5317	1.64541
53425148	rs59064949	1.86519e-21	-0.777311	-0.539939	2.16332e-100	-2.16096	-0.897206
53425293	rs142975656	1.55344e-21	-3.2491e-10	-1.50014	1.01142e-99	-3.2491e-10	-1.51587
53425328	rs6445580	3.03542e-19	1.96829	1.80662	5.17625e-82	37.4381	1.82269
53426381	rs6790961	3.03542e-19	1.96829	1.80662	5.17625e-82	37.4381	1.82269
53427427	rs182517153	3.15284e-21	-3.2491e-10	-0.792307	2.06106e-99	-3.2491e-10	-0.804003
53427513	rs76497270	5.92393e-18	5.45919	1.28696	3.78596e-87	25.7897	1.64541
53427972	rs35777100	6.29493e-18	5.5073	1.29959	4.20612e-87	25.8815	1.65882
53428110	rs62252815	8.50412e-22	-2.10264	-3.69517e-10	1.70244e-99	-0.995157	-3.69517e-10
53428186	rs151074307	2.993e-21	-3.2491e-10	-0.844335	1.40644e-99	-3.2491e-10	-1.18616
53428743	rs10433551	6.50858e-22	-1.79955	-0.570524	1.10882e-98	1.86811	-0.989445
53429234	rs137907521	4.17256e-21	-0.51208	-3.69517e-10	1.19932e-97	3.2597	-3.69517e-10
53429282	rs149044598	3.94192e-21	-0.568942	-3.69517e-10	1.0827e-97	3.15741	-3.69517e-10
53431525	rs187905213	1.7076e-21	-1.40552	-3.69517e-10	1.00048e-98	0.775841	-3.69517e-10
53432016	rs4370021	4.42939e-20	1.93815	-0.0879084	1.1926e-82	37.3452	0.447637
53432378	rs62252817	2.08984e-21	-0.631091	-0.572431	1.97401e-100	-2.18557	-0.964172
53433243	rs12487272	2.88088e-21	-3.2491e-10	-0.882516	1.3692e-99	-3.2491e-10	-1.213
53434612	rs4687728	2.02453e-19	2.1122	1.2577	4.69316e-82	37.8786	1.28427
53434929	rs495024	3.42545e-19	2.01693	1.87886	4.79923e-82	37.2474	1.93773
53434952	rs62252818	1.24957e-21	-1.1203	-0.597507	2.01467e-100	-2.14596	-0.983394
53435894	rs151145762	1.60239e-21	-1.46911	-3.69517e-10	8.84411e-99	0.652529	-3.69517e-10
53436024	rs77862767	2.79992e-21	-3.2491e-10	-0.91102	1.34234e-99	-3.2491e-10	-1.23281
53436521	rs77671880	2.88088e-21	-3.2491e-10	-0.882516	1.3692e-99	-3.2491e-10	-1.213
53436669	rs7653192	2.04182e-19	2.08156	1.29684	4.44633e-82	37.7852	1.3236
53437002	rs12631120	2.93532e-21	-3.2491e-10	-0.863794	1.38728e-99	-3.2491e-10	-1.19988
53437910	rs79248875	2.86621e-21	-3.2491e-10	-0.887619	1.36433e-99	-3.2491e-10	-1.21656
53438022	rs76188714	2.23275e-21	-3.2491e-10	-1.13738	1.59903e-99	-3.2491e-10	-1.05783
53438499	rs117193292	2.92154e-21	-3.2491e-10	-0.868499	1.3827e-99	-3.2491e-10	-1.20318
53438990	rs11716719	2.76377e-19	1.91084	1.77032	4.37777e-82	37.2609	1.8324
53439061	rs76794235	2.93532e-21	-3.2491e-10	-0.863794	1.38728e-99	-3.2491e-10	-1.19988
53439214	rs117217169	2.993e-21	-3.2491e-10	-0.844335	1.40644e-99	-3.2491e-10	-1.18616
53439974	rs6805246	1.18553e-21	-1.06951	-0.700914	2.10564e-100	-2.0234	-1.06178
53440128	rs62252819	1.22153e-21	-1.02945	-0.711063	1.99167e-100	-2.07144	-1.06939
53441032	rs13088228	1.17434e-18	4.08056	1.04729	1.07106e-88	22.4501	1.41979
53441376	rs10452033	3.27597e-22	-1.73884	-1.31775	2.72281e-100	-1.41696	-1.41119
53441550	rs76616678	5.79769e-21	-0.183152	-3.69517e-10	1.27398e-97	3.3201	-3.69517e-10
53442118	rs542739	2.21597e-19	1.98505	1.4752	2.00926e-82	36.9693	1.34515
53442234	rs608439	3.04252e-19	2.15828	1.61897	2.83807e-82	37.4948	1.16508
53442246	rs145213902	2.26575e-22	-2.18829	-1.237	2.1608e-100	-1.78131	-1.27802
53442255	rs111842465	5.21964e-22	-1.43247	-1.1583	7.76979e-100	-0.601434	-1.17813
53442466	rs545580	4.12193e-18	5.38007	1.0034	6.3136e-88	24.4843	1.15961
53442907	rs550043	6.96428e-21	0.75831	-0.758126	1.04699e-98	1.74009	-0.918807
53443022	rs77494057	3.01394e-21	-3.2491e-10	-0.837362	1.38469e-99	-3.2491e-10	-1.20175
53443028	rs6772435	1.19089e-21	-0.957563	-0.808349	1.82331e-100	-2.15511	-1.07404
53443354	rs13080668	4.30172e-15	13.1109	0.223021	2.28298e-82	37.9808	0.461366
53443543	rs4687578	3.8965e-19	1.70914	2.3155	1.64147e-82	36.1172	1.99515
53443859	rs9832685	1.23241e-21	-0.932347	-0.79929	1.83398e-100	-2.15648	-1.06684
53444897	rs111982009	4.32132e-22	-1.56027	-1.21937	6.4391e-100	-0.729957	-1.23746
53445491	rs1384970	3.15101e-21	-3.2491e-10	-0.792888	1.42797e-99	-3.2491e-10	-1.17097
53445957	rs674628	1.25239e-20	1.55298	-0.965956	2.15252e-100	-1.86121	-1.20195
53446252	rs73084328	1.38314e-21	-0.745756	-0.870496	1.66568e-100	-2.192	-1.12757
53446430	rs6774544	1.18434e-21	-0.926963	-0.844464	1.79465e-100	-2.14237	-1.10263
53447311	rs188711820	1.20807e-21	-1.75159	-3.69517e-10	9.45681e-100	-1.58307	-3.69517e-10
53447891	rs6781107	3.7541e-22	-1.49727	-1.42308	1.95448e-100	-1.66963	-1.49005
53449260	rs62250760	3.32606e-22	-1.52548	-1.51593	1.91576e-100	-1.65276	-1.52693
53449365	rs9831958	1.06555e-21	-1.45647	-0.420652	3.94132e-100	-1.70416	-0.754132
53449851	rs1825387	3.15101e-21	-3.2491e-10	-0.792888	1.42797e-99	-3.2491e-10	-1.17097
53450338	rs17053051	1.60392e-21	-3.2491e-10	-1.46816	9.99442e-100	-3.2491e-10	-1.52778
53450822	rs6776147	6.61506e-22	-1.47019	-0.883652	2.62306e-100	-1.69277	-1.17269
53450873	rs17053054	1.36764e-21	-0.442589	-1.18493	1.23499e-98	2.2977	-1.31128
53451041	rs62250762	1.40584e-21	-0.727038	-0.872937	1.66598e-100	-2.19437	-1.12502
53451047	rs6776350	6.86024e-22	-1.44262	-0.874837	2.58119e-100	-1.71542	-1.16614
53451359	rs6791868	6.68623e-22	-1.45647	-0.886678	2.58755e-100	-1.70416	-1.17494
53451531	rs147756006	3.15101e-21	-3.2491e-10	-0.792888	1.42797e-99	-3.2491e-10	-1.17097
53452405	rs6776943	1.0271e-21	-1.49727	-0.416607	4.0936e-100	-1.66963	-0.75075
53452430	rs28363804	1.02466e-20	1.1224	-0.736071	1.61835e-98	2.15837	-0.901594
53453103	rs4687729	1.15071e-21	-1.23865	-0.561574	1.01333e-99	-0.768532	-0.745446
53453263	rs552345	1.09426e-21	-1.85053	-3.69517e-10	2.15147e-97	3.8441	-3.69517e-10
53453287	rs13318484	1.269e-21	-0.94436	-0.758021	1.93053e-100	-2.13811	-1.0339
53454680	rs660746	4.18147e-19	1.68575	2.40947	2.0008e-80	40.8303	2.08514
53454847	rs147178897	7.91779e-22	-2.17408	-3.69517e-10	7.16981e-100	-1.85993	-3.69517e-10
53454941	rs2358739	8.75938e-21	1.49119	-1.26167	1.71782e-100	-1.88002	-1.40873
53455300	rs116511141	1.08645e-21	-1.85769	-3.69517e-10	1.23341e-98	0.985144	-3.69517e-10
53455569	rs2358740	2.13656e-15	12.3204	0.313666	3.41532e-81	40.5897	0.557908
53456042	rs483958	7.45229e-21	1.27185	-1.20394	1.5509e-100	-2.01305	-1.37793
53456085	rs484723	7.64075e-21	1.27185	-1.17897	1.5777e-100	-2.01305	-1.36079
53456524	rs3102231	1.30377e-20	1.32216	-0.694926	2.10917e-98	2.3866	-0.864944
53456549	rs13314396	1.94755e-21	-1.51183	0.237792	4.55491e-100	-1.61006	-0.70354
53456607	rs13321516	2.272e-21	-1.48503	0.365076	4.85249e-100	-1.63444	-0.615871
53457291	rs2129010	1.77093e-21	-1.04323	-0.325882	1.76822e-100	-2.15518	-1.10465
53457309	rs546804	1.57122e-21	-0.44938	-1.03938	1.33101e-98	2.25427	-1.19297
53457482	rs12493165	3.0746e-22	-2.14257	-0.977453	2.64238e-100	-1.55704	-1.30108
53457579	rs1531876	6.19298e-19	5.09524	-0.607263	4.08019e-82	39.2893	-0.266413
53457819	rs11130368	3.63565e-22	-2.17445	-0.777952	3.47977e-100	-1.44444	-1.1384
53457939	rs552486	3.96153e-19	1.88038	2.16081	8.61385e-84	33.231	1.93393
53458329	rs117704301	1.80224e-21	-3.2491e-10	-1.35158	1.05002e-99	-3.2491e-10	-1.47841
53458934	rs681751	1.47618e-20	1.27474	-0.523313	1.04611e-97	3.74771	-0.624682
53459387	rs562351	1.97897e-19	1.61093	1.7362	1.15331e-82	36.2863	1.47308
53459628	rs80048009	7.93507e-22	-2.1719	-3.69517e-10	6.7935e-100	-1.91384	-3.69517e-10
53459692	rs80137279	3.8835e-22	-2.21646	-0.670002	6.24414e-100	-0.872169	-1.126
53459760	rs6763806	4.63842e-22	-1.28827	-1.42055	1.6805e-100	-1.81637	-1.49435
53460398	rs9842441	1.8209e-21	-0.779887	-0.561393	2.06862e-100	-2.21659	-0.886336
53461088	rs77998128	3.88153e-22	-2.21696	-0.670002	6.54635e-100	-0.824904	-1.126
53461118	rs7637478	1.7735e-21	-0.832797	-0.534859	2.11679e-100	-2.21522	-0.864685
53461956	rs9852695	4.01134e-22	-1.37529	-1.47878	1.79885e-100	-1.71747	-1.52519
53462414	rs729660	1.16893e-21	-1.78452	-3.69517e-10	6.2926e-100	-1.99043	-3.69517e-10
53463515	rs76286811	8.63474e-22	-2.0874	-3.69517e-10	8.6198e-100	-1.67575	-3.69517e-10
53463856	rs12636717	3.88123e-21	-3.2491e-10	-0.58446	1.32627e-99	-3.2491e-10	-1.24485
53463904	rs7614722	1.86954e-21	-0.783625	-0.531292	2.12248e-100	-2.21545	-0.86177
53464055	rs114718455	8.7487e-22	-2.07429	-3.69517e-10	5.86015e-99	0.240952	-3.69517e-10
53464319	rs113708449	8.83405e-22	-2.06458	-3.69517e-10	5.36836e-100	-2.14929	-3.69517e-10
53464475	rs62250804	1.95006e-21	-0.765169	-0.507583	2.16551e-100	-2.21479	-0.842361
53465728	rs17308399	1.81854e-21	-0.832797	-0.509779	2.16068e-100	-2.21522	-0.844161
53465890	rs62250805	1.86461e-21	-0.814666	-0.502891	2.17165e-100	-2.21581	-0.838514
53466077	rs667217	2.65094e-19	1.67792	1.96156	8.02755e-83	35.6894	1.70761
53466252	rs62250806	7.68696e-22	-2.20367	-3.69517e-10	5.69892e-100	-2.08953	-3.69517e-10
53466561	rs112068626	8.71475e-22	-2.07818	-3.69517e-10	7.3357e-100	-1.83705	-3.69517e-10
53466779	rs138925125	3.25944e-21	-0.759056	-3.69517e-10	7.64487e-98	2.8094	-3.69517e-10
53466851	rs664030	2.72539e-19	1.70561	1.96156	8.7511e-83	35.7757	1.70761
53466975	rs74283905	4.62181e-21	-3.2491e-10	-0.409824	3.35919e-99	-3.2491e-10	-0.315523
53467506	rs9880156	4.07778e-22	-1.40548	-1.43217	1.7334e-100	-1.78125	-1.49847
53467524	rs9880167	1.86962e-21	-0.832797	-0.482078	2.21036e-100	-2.21522	-0.821427
53467948	rs7638575	3.91509e-22	-1.44816	-1.4302	1.79222e-100	-1.74897	-1.49738
53468342	rs7641028	1.67011e-21	-0.942607	-0.485114	2.23428e-100	-2.20888	-0.817008
53470863	rs511963	6.70031e-20	-0.437171	2.7013	4.75646e-88	22.9323	2.42842
53470943	rs9311499	2.71483e-21	-0.444383	-0.497498	2.32643e-100	-2.13332	-0.852151
53471102	rs6766913	8.88476e-22	-2.05886	-3.69517e-10	8.68816e-100	-1.66785	-3.69517e-10
53471338	rs516362	2.1979e-18	3.89055	1.8641	6.98926e-90	19.0197	2.12071
53471757	rs793196	6.71874e-20	-0.500024	2.7669	5.52098e-88	23.0179	2.49187
53471802	rs145101589	2.47625e-21	-3.2491e-10	-1.03387	1.22968e-99	-3.2491e-10	-1.32047
53471835	rs793197	2.05149e-19	0.448554	2.93457	9.5642e-85	30.2355	2.73153
53473738	rs580419	7.10968e-20	-0.443467	2.7669	6.84885e-88	23.2334	2.49187
53473877	rs7640606	3.62264e-21	-0.138971	-0.514438	2.50427e-100	-2.06383	-0.847979
53473900	rs74601753	1.56137e-21	-3.2491e-10	-1.49505	1.04714e-99	-3.2491e-10	-1.48116
53473940	rs7650885	3.62264e-21	-0.138971	-0.514438	2.50427e-100	-2.06383	-0.847979
53474278	rs79989571	3.18857e-22	-2.09114	-0.992481	2.523e-100	-1.85566	-1.0487
53474350	rs77295594	7.86757e-22	-2.18045	-3.69517e-10	1.3401e-99	-1.23448	-3.69517e-10
53474469	rs62250807	3.33544e-21	-0.220529	-0.515476	2.39858e-100	-2.1061	-0.848829
53475074	rs9799015	1.83315e-15	12.2885	0.192441	1.50764e-82	37.5198	0.507467
53475182	rs793199	1.25728e-21	-1.71166	-3.69517e-10	3.65761e-97	4.37476	-3.69517e-10
53475612	rs12487086	3.94905e-22	-2.21096	-0.658764	8.10116e-100	-0.629686	-1.10811
53476021	rs4302375	2.72989e-17	3.80756	4.46643	2.41443e-88	20.94	3.74272
53476325	rs582001	7.08945e-20	-0.443467	2.76405	7.3189e-88	23.2334	2.55825
53476765	rs143071453	3.84556e-22	-2.21177	-0.684508	7.84997e-100	-0.643352	-1.12594
53477129	rs114588747	3.8863e-22	-2.21128	-0.674457	7.97066e-100	-0.635042	-1.119
53477929	rs3111308	2.25657e-19	0.514675	2.96373	1.2606e-84	30.4652	2.77797
53478093	rs9875016	3.33799e-21	-0.242154	-0.493087	2.43071e-100	-2.11115	-0.830471
53478269	rs9817570	3.33799e-21	-0.242154	-0.493087	2.43071e-100	-2.11115	-0.830471
53478747	rs647206	2.36354e-19	0.494066	3.03065	1.34151e-84	30.3938	2.91156
53479500	rs145069723	8.81789e-22	-2.06641	-3.69517e-10	7.50284e-100	-1.81453	-3.69517e-10
53479895	rs537160726	9.59655e-22	-1.98179	-3.69517e-10	5.58667e-100	-2.10942	-3.69517e-10
53480315	rs141961092	3.39173e-21	-0.242154	-0.477116	2.46282e-100	-2.11115	-0.817349
53480553	rs57552159	7.25496e-20	-0.51931	2.86297	6.11488e-88	22.9438	2.66814
53480581	rs144964885	3.82053e-22	-2.2122	-0.690602	7.68057e-100	-0.651058	-1.14006
53480590	rs149052826	1.28466e-21	-1.69011	-3.69517e-10	3.95123e-97	4.45198	-3.69517e-10
53481196	rs74549437	3.78723e-22	-2.2105	-0.70106	7.84784e-100	-0.622407	-1.14716
53481297	rs587871	2.90809e-17	3.64847	4.68876	2.53467e-88	20.627	4.10424
53481425	rs554326	9.31506e-20	0.481839	2.11177	1.0651e-84	31.1039	1.97076
53481714	rs551551	3.04205e-17	3.68905	4.69321	2.67759e-88	20.7071	4.07907
53481831	rs9876191	3.52605e-21	-0.220529	-0.459905	2.5106e-100	-2.1061	-0.803183
53482586	rs116044748	3.76982e-22	-2.21015	-0.706018	7.86379e-100	-0.617016	-1.15052
53482651	rs9821840	3.60868e-21	-0.220529	-0.436739	2.55902e-100	-2.1061	-0.784079
53482726	rs75047605	3.74992e-22	-2.2105	-0.710961	7.79537e-100	-0.622407	-1.15387
53483073	rs113164865	8.82415e-22	-2.0657	-3.69517e-10	9.05447e-100	-1.62655	-3.69517e-10
53483202	rs2930177	2.18631e-19	0.416119	3.03065	2.16394e-84	30.8719	2.91156
53483229	rs9881928	3.67628e-21	-0.198784	-0.439926	2.3679e-100	-2.10093	-0.866871
53483455	rs17236437	4.55985e-21	0.118385	-0.541705	2.66119e-100	-1.98075	-0.870278
53483609	rs78275950	6.7943e-22	-1.04607	-1.28104	4.09718e-99	1.26911	-1.38603
53485189	rs141836121	9.20532e-22	-2.02341	-3.69517e-10	1.30137e-99	-1.26381	-3.69517e-10
53485351	rs587785	1.94609e-18	3.76202	1.87094	4.96034e-90	18.5357	2.26183
53485628	rs17308707	1.28953e-21	-1.68634	-3.69517e-10	1.27968e-96	5.62714	-3.69517e-10
53485719	rs17053078	3.62316e-22	-2.21456	-0.741285	7.06278e-100	-0.700674	-1.17429
53485790	rs10510764	3.61419e-22	-2.2122	-0.746125	7.39802e-100	-0.651058	-1.17754
53486112	rs17053081	4.7097e-22	-2.21579	-0.477778	8.11057e-100	-0.736772	-0.999867
53486231	rs681320	4.70242e-20	-0.0658584	1.97591	6.15403e-86	28.3508	1.87272
53486249	rs77047703	2.95581e-22	-2.09503	-1.06439	5.83804e-100	-0.655128	-1.41028
53486662	rs28481733	1.53648e-21	-2.21177	0.700652	2.74918e-99	-0.643352	0.127434
53486831	rs531193	1.0792e-16	3.71912	5.92942	2.30954e-87	21.1981	5.74275
53487051	rs28703682	1.8788e-20	1.70537	-0.712767	1.18361e-99	-0.375669	-0.982982
53487279	rs2930176	4.46039e-18	6.02363	0.438754	5.93834e-89	22.4089	0.871119
53487834	rs150756442	1.37092e-21	-1.62513	-3.69517e-10	1.12441e-99	-1.40997	-3.69517e-10
53487859	rs79954112	7.09173e-18	6.92607	-3.69517e-10	4.05359e-95	9.08272	-3.69517e-10
53488023	rs7623859	2.88565e-22	-2.10312	-1.08033	2.0316e-100	-1.98939	-1.13159
53488269	rs12491071	3.33098e-22	-2.21146	-0.828471	6.16829e-100	-0.637994	-1.37239
53488348	rs12488068	3.41984e-22	-2.18513	-0.828471	7.83288e-100	-0.399086	-1.37239
53489090	rs9830114	4.45348e-22	-1.33013	-1.41938	1.99206e-99	0.636028	-1.47408
53489106	rs578318	7.10922e-17	6.43186	2.79926	1.43707e-86	26.7638	2.00518
53491319	rs147513056	2.09162e-20	-3.2491e-10	1.09991	2.81482e-98	-3.2491e-10	1.81026
53491365	rs74743179	2.12483e-21	-3.2491e-10	-1.18692	1.05342e-99	-3.2491e-10	-1.47518
53493945	rs144241539	7.83649e-22	-2.1844	-3.69517e-10	2.43625e-99	-0.636761	-3.69517e-10
53494509	rs75464395	3.36574e-22	-2.20351	-0.826042	6.9119e-100	-0.53125	-1.36531
53495044	rs76011939	3.38893e-22	-2.20146	-0.821223	7.08341e-100	-0.509063	-1.36299
53495319	rs117443321	2.8819e-21	-3.2491e-10	-0.882162	1.38946e-99	-3.2491e-10	-1.19831
53495847	rs555480	2.61072e-17	6.26775	1.96161	3.57608e-87	26.2042	1.17391
53496877	rs12492748	3.54988e-22	-2.19764	-0.778638	7.46576e-100	-0.471034	-1.34845
53496888	rs78774609	5.44177e-21	-3.2491e-10	-0.246507	3.981e-99	-3.2491e-10	-0.145688
53497145	rs523094	2.81692e-17	6.21829	2.08708	3.75195e-87	26.1136	1.31249
53498942	rs2101397	3.4246e-17	4.61008	3.89063	6.46687e-89	20.5274	2.83797
53501303	rs150668681	3.76249e-22	-2.19705	-0.721067	7.71918e-100	-0.465408	-1.32069
53501616	rs147463760	1.46568e-21	-1.55829	-3.69517e-10	5.13175e-100	-2.19436	-3.69517e-10
53502037	rs144219747	2.20822e-21	-3.2491e-10	-1.14842	1.59471e-99	-3.2491e-10	-1.06053
53502839	rs187333818	1.64288e-21	-1.44416	-3.69517e-10	3.88148e-99	-0.171006	-3.69517e-10
53503896	rs145226981	9.02606e-16	11.4915	0.280922	1.86435e-81	40.2489	0.293319
53504251	rs576359	2.07217e-21	-0.2572	-0.954814	2.49464e-99	0.0026304	-0.615707
53504819	rs181936308	7.59071e-22	-2.21627	-3.69517e-10	6.02431e-100	-2.034	-3.69517e-10
53505130	rs142179178	4.19731e-22	-2.18802	-0.620727	8.84789e-100	-0.387829	-1.2618
53505484	rs147492926	3.95223e-15	12.9438	0.305362	3.48518e-81	40.6565	0.511368
53506777	rs1087083	2.47174e-17	7.41049	0.764156	1.98109e-89	20.9717	1.21054
53507023	rs111863483	2.13402e-21	-0.223663	-0.958941	3.02514e-99	0.200652	-0.620916
53507050	rs112052181	1.00411e-17	6.4972	0.776631	3.03221e-88	23.6583	1.25218
53507121	rs2965048	1.02369e-16	6.22079	3.37494	9.05804e-87	25.8133	2.49414
53507195	rs2930173	2.02546e-21	-0.306725	-0.928087	2.44748e-99	-0.0500958	-0.582066
53508040	rs4026181	1.85504e-21	-0.292276	-1.03043	2.183e-99	-0.0347084	-0.711812
53508133	rs11715213	1.02007e-15	11.8224	0.0724127	3.01989e-84	33.8515	0.265245
53508206	rs78260752	8.05114e-22	-2.15738	-3.69517e-10	2.31524e-99	-0.687711	-3.69517e-10
53508819	rs76892032	3.89607e-22	-2.19708	-0.686142	7.91177e-100	-0.465742	-1.29571
53509107	rs658071	1.97028e-21	-0.20919	-1.05325	2.31595e-99	0.0537056	-0.74111
53509136	rs78286177	2.9158e-21	-3.2491e-10	-0.870468	1.8238e-99	-3.2491e-10	-0.9263
53509316	rs562331	1.95938e-16	7.00485	3.24009	5.17406e-88	23.0461	2.39873
53509533	rs78830637	2.61247e-21	-0.980315	-3.69517e-10	8.18002e-99	0.574473	-3.69517e-10
53510786	rs9870685	4.41322e-22	-1.41551	-1.34308	1.84638e-99	0.503393	-1.41739
53511647	rs189154576	1.01253e-21	-1.92816	-3.69517e-10	7.52996e-100	-1.81092	-3.69517e-10
53511648	rs793202	1.85041e-17	4.39234	3.4928	4.17131e-87	24.9379	2.59417
53512527	rs76316948	4.09743e-19	4.07492	-3.69517e-10	1.35843e-98	1.08169	-3.69517e-10
53512550	rs611914	1.59969e-21	-1.4708	-3.69517e-10	8.2121e-97	5.18356	-3.69517e-10
53513354	rs312475	8.03449e-16	11.6458	0.0102744	5.32201e-84	34.4998	0.183625
53514216	rs189987894	8.93944e-22	-2.05272	-3.69517e-10	6.82318e-100	-1.90948	-3.69517e-10
53514416	rs312476	3.08448e-16	10.7857	-0.0870365	1.01238e-88	23.7043	0.109214
53514447	rs75313248	7.57956e-22	-2.21388	-0.0038655	6.89431e-100	-0.947559	-0.951553
53515136	rs312477	9.64352e-16	11.7061	0.132501	5.33432e-86	29.7378	0.342713
53515320	rs190685896	3.72985e-21	-3.2491e-10	-0.624244	2.14656e-99	-3.2491e-10	-0.763357
53515794	rs9841726	1.2862e-21	-0.692252	-0.996666	1.39985e-99	-0.499521	-0.691335
53515961	rs34016406	7.88612e-22	-2.21697	0.038878	9.39089e-100	-0.664913	-0.925155
53516203	rs312478	5.35098e-17	4.59771	4.3493	6.87255e-91	15.4499	3.37114
53516735	rs76244613	7.68992e-22	-2.20329	-3.69517e-10	5.56439e-100	-2.11342	-3.69517e-10
53517087	rs76011644	7.81746e-22	-2.18684	-3.69517e-10	3.08103e-99	-0.401959	-3.69517e-10
53517819	rs17731715	7.65718e-22	-2.20755	-3.69517e-10	5.49564e-100	-2.12585	-3.69517e-10
53517903	rs142279160	1.30064e-21	-1.67775	-3.69517e-10	5.28387e-100	-2.16515	-3.69517e-10
53518047	rs79384749	6.12834e-22	-2.21553	-0.214742	7.55494e-100	-0.727874	-1.07973
53518129	rs118006815	1.73434e-21	-3.2491e-10	-1.38998	1.03772e-99	-3.2491e-10	-1.4902
53518197	rs79460967	7.63712e-22	-2.21018	-3.69517e-10	5.44854e-100	-2.13446	-3.69517e-10
53518983	rs17731739	7.76662e-22	-2.19336	-3.69517e-10	5.70496e-100	-2.08847	-3.69517e-10
53519504	rs114341624	1.15509e-21	-1.79643	-3.69517e-10	5.21512e-100	-2.17825	-3.69517e-10
53519767	rs998411	2.17659e-15	12.4304	0.222253	2.58096e-82	38.0729	0.491965
53520140	rs7630080	1.4476e-21	-0.636033	-0.934669	1.81172e-99	-0.293058	-0.63989
53521621	rs74580987	7.61273e-22	-2.21337	-3.69517e-10	5.09937e-100	-2.20069	-3.69517e-10
53522314	rs1264098	7.23531e-16	11.4397	0.111623	8.50625e-83	37.082	0.372981
53522787	rs2884712	1.64722e-21	-0.488658	-0.952861	1.87789e-99	-0.283833	-0.613243
53523785	rs312482	6.36814e-17	4.17157	4.94947	3.86976e-89	19.2024	3.64941
53524051	rs312483	1.48459e-15	12.3875	-0.117498	3.06527e-81	40.979	0.0604441
53524632	rs112711324	9.11197e-22	-2.03361	-3.69517e-10	4.33878e-99	-0.0596295	-3.69517e-10
53525020	rs113481501	7.6531e-22	-2.20809	-3.69517e-10	5.47357e-100	-2.12988	-3.69517e-10
53525193	rs4432635	7.15627e-22	-2.21516	-0.060048	8.43119e-100	-0.716627	-0.981243
53525348	rs75565713	7.67698e-22	-2.20497	-3.69517e-10	5.52448e-100	-2.12062	-3.69517e-10
53525971	rs78792189	4.14982e-21	-3.2491e-10	-0.517545	1.79419e-99	-3.2491e-10	-0.942669
53526057	rs78915713	7.65873e-22	-2.20735	-3.69517e-10	5.48602e-100	-2.1276	-3.69517e-10
53527289	rs312484	2.98359e-16	6.36361	4.30183	8.79288e-85	29.6252	3.25772
53527293	rs3755815	5.01871e-15	13.6015	-0.11344	5.26711e-82	39.257	0.0211786
53527439	rs3755816	6.97283e-22	-2.21179	-0.0893854	6.33819e-100	-0.984127	-0.999087
53529013	rs312479	1.69314e-21	-0.36714	-1.04689	9.03626e-100	-0.597443	-1.03112
53529140	rs312480	5.86412e-21	0.712634	-0.884393	7.46892e-100	-1.29166	-0.527392
53532755	rs3774414	7.95256e-16	11.734	-0.0882279	8.55618e-84	35.0906	0.0675621
53533545	rs80121202	7.59135e-22	-2.21619	-3.69517e-10	5.28681e-100	-2.16459	-3.69517e-10
53533827	rs219847	2.97821e-16	6.29286	4.37078	5.99417e-85	29.1866	3.31314
53534200	rs36029422	1.93625e-15	12.7353	-0.199637	7.48966e-83	37.3773	-0.0496062
53534580	rs80320456	5.19789e-22	-1.14251	-1.45244	2.18701e-99	0.769267	-1.51395
53535073	rs11926234	7.16391e-21	-0.88704	0.915486	1.05778e-99	-1.57406	0.103006
53535098	rs17788344	2.96963e-15	13.0692	-0.105901	1.69178e-82	38.055	0.0874867
53535283	rs17731913	7.64609e-22	-2.209	-3.69517e-10	5.4576e-100	-2.1328	-3.69517e-10
53536586	rs73084382	2.28431e-21	-2.01356	0.899012	1.46956e-95	7.34988	0.718201
53537879	rs6763768	6.43434e-16	11.375	0.0589621	5.95846e-84	34.5003	0.296044
53538107	rs3774417	1.95847e-15	12.6194	-0.0723166	1.32757e-82	37.7943	0.105755
53539070	rs140585161	6.81041e-20	-3.2491e-10	2.28043	2.65519e-98	-3.2491e-10	1.75188
53539241	rs35280126	7.34547e-16	11.4834	0.0829847	4.71619e-84	34.2307	0.331889
53541364	rs312485	2.95601e-21	0.152742	-1.00951	1.07422e-99	-0.701035	-0.754588
53542087	rs740759	1.56165e-21	-3.2491e-10	-1.49487	1.0563e-99	-3.2491e-10	-1.47245
53542251	rs140169390	1.65079e-21	-3.2491e-10	-1.43936	1.04175e-99	-3.2491e-10	-1.48632
53544337	rs55937644	1.88434e-22	-2.0996	-1.51002	2.06082e-100	-1.58149	-1.52521
53544777	rs76691401	7.64568e-22	-2.20905	-3.69517e-10	1.05748e-99	-1.47134	-3.69517e-10
53544878	rs3821842	8.30008e-22	-2.13964	0.0127084	1.34057e-99	-2.21659	0.982459
53545454	rs312486	4.23595e-21	-0.323893	-0.173111	4.80257e-98	2.39042	-0.0459069
53545562	rs3774419	2.92491e-22	-2.21545	-0.954484	4.32188e-100	-1.91257	-0.453545
53545622	rs312487	1.54258e-20	-1.23133	2.02676	1.21719e-96	2.17163	3.40545
53546047	rs114983457	2.69509e-21	-0.949178	-3.69517e-10	3.67413e-98	2.07668	-3.69517e-10
53548031	rs59968724	2.25116e-22	-2.19217	-1.23958	3.26763e-100	-1.56373	-1.08201
53548929	rs17053118	1.72825e-21	-3.2491e-10	-1.3935	1.22594e-99	-3.2491e-10	-1.32352
53549099	rs56755560	3.70683e-22	-1.64648	-1.28654	2.4213e-100	-1.8397	-1.1058
53549451	rs118082118	1.80149e-21	-3.2491e-10	-1.352	1.57142e-99	-3.2491e-10	-1.07524
53549798	rs74903055	2.50027e-21	-3.2491e-10	-1.02421	1.81834e-99	-3.2491e-10	-0.929299
53549938	rs141854847	1.15193e-20	-3.2491e-10	0.503415	1.61366e-98	-3.2491e-10	1.25387
53551010	rs3774421	8.9928e-22	-2.11047	0.0636999	6.92228e-100	-2.02316	0.128094
53551575	rs79853140	9.42374e-22	-2.0574	0.0574351	6.52167e-100	-2.07638	0.121703
53551753	rs113835384	3.82381e-22	-1.60843	-1.29352	2.44841e-100	-1.80864	-1.12572
53551817	rs72957271	1.40117e-20	0.699283	-3.69517e-10	7.01316e-98	2.72315	-3.69517e-10
53551902	rs312481	3.60873e-21	-0.267803	-0.389451	8.71452e-98	3.19336	-0.253012
53552663	rs62250859	5.95998e-22	-1.09386	-1.36427	1.54448e-100	-1.93011	-1.46501
53552746	rs78432366	1.5266e-21	-3.2491e-10	-1.51757	1.11429e-99	-3.2491e-10	-1.419
53553086	rs3774423	3.70007e-22	-1.63139	-1.30346	2.13407e-100	-1.90179	-1.16999
53553745	rs740757	4.47015e-21	-0.118746	-0.324443	1.19441e-97	3.43987	-0.18427
53553923	rs35593046	1.98495e-20	1.17394	-0.126369	3.76496e-98	0.972035	1.12906
53554563	rs143243910	1.23475e-21	-1.72974	-3.69517e-10	6.04673e-100	-2.03029	-3.69517e-10
53554808	rs114094549	1.04622e-21	-2.09572	0.200297	7.11286e-100	-2.0941	0.226194
53555026	rs62251862	1.02457e-21	-2.11007	0.193728	7.17521e-100	-2.07875	0.219577
53555423	rs75436738	1.51246e-21	-3.2491e-10	-1.52688	1.16064e-99	-3.2491e-10	-1.37825
53555567	rs116680290	8.48758e-21	0.197994	-3.69517e-10	1.16848e-99	-1.37152	-3.69517e-10
53555607	rs17788662	1.01865e-21	-2.11913	0.196991	7.58207e-100	-2.06802	0.264001
53556102	rs73084391	1.62579e-21	-1.45462	-3.69517e-10	2.10232e-95	8.42616	-3.69517e-10
53556114	rs114841291	7.68848e-22	-0.742158	-1.46131	1.77235e-100	-1.74053	-1.51697
53556160	rs149733027	1.66641e-20	0.872648	-3.69517e-10	6.07218e-100	-2.02609	-3.69517e-10
53556170	rs73840111	1.03067e-21	-1.86633	-0.0440762	1.30516e-99	-2.17724	0.916346
53556223	rs979220	3.71667e-22	-1.85509	-1.07528	2.85281e-100	-1.41619	-1.36531
53556658	rs3774424	1.32943e-21	-2.09946	0.443602	4.58763e-98	1.82747	0.471257
53556816	rs116139747	1.30495e-21	-1.67444	-3.69517e-10	1.00239e-97	3.08034	-3.69517e-10
53557547	rs77915569	1.51451e-21	-3.2491e-10	-1.52552	1.12295e-99	-3.2491e-10	-1.41126
53558012	rs3821843	1.72759e-21	-1.05494	-0.338942	2.22632e-99	-0.907407	0.180536
53558123	rs3774425	3.21695e-21	-1.80863	1.03646	9.80874e-98	0.883627	2.17501
53559002	rs3774426	2.0559e-22	-2.01419	-1.50829	6.77497e-100	-0.395975	-1.5206
53559907	rs62251864	1.48621e-21	-2.12523	0.580846	1.18801e-99	-2.11314	0.758201
53560204	rs10440150	2.90941e-21	-3.2491e-10	-0.872661	2.21275e-99	-3.2491e-10	-0.732988
53560321	rs9311502	2.17301e-21	-1.97011	0.805611	3.14002e-99	-2.20394	1.82095
53560461	rs9311503	2.90417e-21	-3.2491e-10	-0.874464	2.28392e-99	-3.2491e-10	-0.701331
53560922	rs17053141	1.55068e-21	-3.2491e-10	-1.50191	1.37915e-99	-3.2491e-10	-1.20575
53560943	rs9882823	3.29863e-21	-3.2491e-10	-0.747104	2.53951e-99	-3.2491e-10	-0.595251
53561686	rs12629517	6.24751e-22	-1.15304	-1.25797	4.27565e-100	-1.04237	-1.3345
53561796	rs17053146	3.26928e-21	-3.2491e-10	-0.75604	2.51482e-99	-3.2491e-10	-0.60502
53562519	rs35555534	1.50259e-21	-1.89316	0.359737	6.96215e-99	0.347112	0.0661541
53562526	rs149680834	1.54875e-21	-3.2491e-10	-1.50316	1.07594e-99	-3.2491e-10	-1.45403
53562586	rs6777794	5.92686e-22	-1.20573	-1.25797	4.04786e-100	-1.09712	-1.3345
53562602	rs6777870	6.34365e-22	-1.22168	-1.17406	4.33874e-100	-1.1139	-1.24832
53562894	rs6445583	9.1992e-22	-1.41594	-0.608135	7.25785e-99	0.319148	0.135714
53562951	rs72957281	1.33095e-21	-2.0909	0.436182	8.8548e-100	-2.16035	0.511499
53563545	rs56968152	1.55512e-21	-3.2491e-10	-1.49906	1.41633e-99	-3.2491e-10	-1.17915
53565244	rs117551767	1.77461e-21	-3.2491e-10	-1.36703	1.00078e-99	-3.2491e-10	-1.52644
53565628	rs3774427	2.47382e-21	-3.2491e-10	-1.03485	3.18396e-99	-3.2491e-10	-0.369096
53565829	rs3774428	1.00215e-21	-2.11035	0.171882	7.63527e-100	-2.10759	0.310557
53566171	rs76434746	3.92014e-21	-3.2491e-10	-0.574482	2.75597e-99	-3.2491e-10	-0.513452
53566360	rs115633166	7.58727e-22	-2.21672	-3.69517e-10	5.02188e-100	-2.216	-3.69517e-10
53566406	rs3774429	2.74673e-21	-3.2491e-10	-0.930198	2.07659e-99	-3.2491e-10	-0.796496
53566450	rs3774430	2.90259e-22	-2.13755	-1.04004	2.16565e-100	-2.19791	-0.859172
53566677	rs73084400	7.60398e-22	-2.21452	-3.69517e-10	5.01779e-100	-2.21682	-3.69517e-10
53567725	rs3774431	2.02833e-21	-3.2491e-10	-1.2334	1.51595e-99	-3.2491e-10	-1.11118
53568269	rs1547951	2.43208e-21	-1.43653	0.384663	2.36094e-99	-2.00272	1.33455
53568283	rs1547950	4.66505e-22	-2.16324	-0.539856	4.2028e-99	-0.335174	0.243702
53568481	rs3774434	1.79902e-21	-3.2491e-10	-1.35337	1.06606e-99	-3.2491e-10	-1.46325
53568580	rs1547949	7.39603e-22	-1.8343	-0.407953	4.28077e-100	-2.06453	-0.31114
53568917	rs3774437	1.56731e-21	-3.2491e-10	-1.49125	1.44517e-99	-3.2491e-10	-1.15899
53569303	rs59422128	1.36953e-21	-1.96034	0.334198	8.20087e-100	-2.18132	0.455751
53569308	rs13323471	2.06701e-21	-3.2491e-10	-1.21451	1.46902e-99	-3.2491e-10	-1.14262
53570040	rs9865394	3.90688e-22	-1.61204	-1.26842	1.86514e-100	-2.00379	-1.20268
53570496	rs9311504	2.02638e-21	-3.2491e-10	-1.23436	1.47095e-99	-3.2491e-10	-1.14132
53570651	rs59512909	2.86475e-21	-1.09812	0.209992	1.30931e-99	-1.58521	0.327486
53570691	rs77745655	1.59998e-21	-3.2491e-10	-1.47062	1.54984e-99	-3.2491e-10	-1.08907
53570801	rs114784078	8.01396e-22	-2.16201	-3.69517e-10	6.1929e-100	-2.0064	-3.69517e-10
53570822	rs1123895	2.07401e-21	-3.2491e-10	-1.21113	1.5106e-99	-3.2491e-10	-1.11472
53571477	rs35131285	2.30945e-22	-1.88359	-1.5226	1.45102e-98	2.67483	-1.5272
53571914	rs33999362	3.40551e-22	-2.20491	-0.812894	1.00522e-99	-0.904141	-0.617874
53572641	rs1002578	2.07421e-21	-3.2491e-10	-1.21103	1.51077e-99	-3.2491e-10	-1.11461
53572890	rs1008339	4.59714e-22	-1.98922	-0.728545	1.49431e-99	-1.028	-0.0975503
53573081	rs67016154	7.59344e-22	-2.21591	-3.69517e-10	6.78285e-98	2.68976	-3.69517e-10
53573376	rs144347383	1.39117e-21	-1.61047	-3.69517e-10	9.62229e-100	-1.56572	-3.69517e-10
53573440	rs60396765	1.51435e-21	-3.2491e-10	-1.52562	1.15743e-99	-3.2491e-10	-1.38102
53573517	rs13078747	5.77993e-22	-1.18275	-1.30605	4.73168e-100	-0.8944	-1.38113
53573886	rs55828852	7.02917e-21	-0.796039	0.805497	3.73527e-99	-1.27826	1.06886
53574241	rs28620592	2.08904e-21	-3.2491e-10	-1.20391	1.5231e-99	-3.2491e-10	-1.10648
53574428	rs143840518	7.60475e-22	-2.21442	-3.69517e-10	6.48758e-100	-1.95992	-3.69517e-10
53574433	rs6809008	1.0205e-21	-1.92032	-3.69517e-10	5.48382e-100	-2.12801	-3.69517e-10
53574602	rs34106488	5.61795e-22	-1.13139	-1.38584	4.66115e-100	-0.836395	-1.45415
53575728	rs9821489	2.15929e-21	-3.2491e-10	-1.17083	1.54168e-99	-3.2491e-10	-1.09435
53576271	rs80229828	1.54674e-21	-3.2491e-10	-1.50446	1.33028e-99	-3.2491e-10	-1.24183
53576649	rs740756	3.71405e-21	-0.942173	0.313684	1.8785e-99	-1.31357	0.416819
53576679	rs758603	5.41037e-22	-2.09449	-0.460389	1.46723e-99	-1.41514	0.271296
53576762	rs17053162	1.55372e-21	-3.2491e-10	-1.49996	1.35075e-99	-3.2491e-10	-1.22656
53577164	rs11709630	1.71986e-21	-2.09817	0.699807	3.50162e-99	-1.83193	1.55793
53577412	rs78792747	1.55408e-21	-3.2491e-10	-1.49973	1.35178e-99	-3.2491e-10	-1.2258
53577883	rs75928387	1.54925e-21	-3.2491e-10	-1.50284	1.33776e-99	-3.2491e-10	-1.23622
53577973	rs62251868	1.76393e-21	-1.83912	0.466052	9.65146e-100	-2.13601	0.573312
53578320	rs115505445	2.15848e-21	-3.2491e-10	-1.17121	1.54104e-99	-3.2491e-10	-1.09476
53578334	rs77907279	2.09866e-21	-3.2491e-10	-1.19931	1.53119e-99	-3.2491e-10	-1.10118
53578883	rs12715461	5.06836e-22	-2.0771	-0.543075	1.43896e-99	-1.3717	0.208395
53579498	rs17053164	3.83335e-21	-3.2491e-10	-0.596871	2.10634e-99	-3.2491e-10	-0.782272
53579544	rs3821845	2.11598e-21	-3.2491e-10	-1.19109	1.47725e-99	-3.2491e-10	-1.13704
53579944	rs35306382	1.09068e-21	-1.85381	-3.69517e-10	3.51507e-99	-0.270162	-3.69517e-10
53581725	rs3774439	1.11608e-21	-1.79718	-0.0336103	1.08859e-99	-2.06637	0.624036
53581747	rs116861049	1.53268e-21	-3.2491e-10	-1.51359	1.25588e-99	-3.2491e-10	-1.29939
53582633	rs17053168	1.95526e-21	-1.7366	0.466507	2.05974e-99	-2.01392	1.20928
53583200	rs3774440	1.29977e-21	-1.89528	0.216851	7.83538e-100	-2.14184	0.370682
53583431	rs141123842	4.90277e-21	-3.2491e-10	-0.35081	6.06707e-99	-3.2491e-10	0.275653
53583468	rs6764908	1.53364e-21	-1.83236	0.319396	8.96825e-100	-2.11371	0.477589
53583724	rs2109182	2.04412e-21	-3.2491e-10	-1.22564	1.88299e-99	-3.2491e-10	-0.894359
53584497	rs17053169	1.53196e-21	-3.2491e-10	-1.51407	1.23763e-99	-3.2491e-10	-1.31402
53585307	rs3821846	2.19368e-21	-1.04294	-0.112091	1.95632e-99	-1.34172	0.485558
53586144	rs3774441	2.73505e-21	-1.77592	0.841462	3.47424e-99	-2.01107	1.72922
53586710	rs76431568	2.65565e-19	3.64125	-3.69517e-10	7.40981e-96	7.38334	-3.69517e-10
53587059	rs3774442	2.10942e-21	-3.2491e-10	-1.1942	1.43821e-99	-3.2491e-10	-1.16382
53587089	rs3774443	2.18721e-21	-3.2491e-10	-1.15798	1.63872e-99	-3.2491e-10	-1.0333
53587277	rs3821847	1.37679e-21	-2.03332	0.412462	9.16189e-100	-2.19462	0.579864
53587519	rs991818	2.18508e-22	-1.97682	-1.48472	1.18664e-98	2.45078	-1.50429
53587939	rs67495732	2.26056e-22	-1.90025	-1.52734	9.03703e-100	-0.113297	-1.51518
53588147	rs138448479	1.51933e-21	-3.2491e-10	-1.52234	1.19123e-99	-3.2491e-10	-1.35223
53588759	rs6445585	1.67072e-21	-3.2491e-10	-1.42736	1.581e-99	-3.2491e-10	-1.06917
53589117	rs150815341	1.06995e-21	-1.873	-3.69517e-10	7.04894e-100	-1.87693	-3.69517e-10
53589240	rs117865218	1.70419e-21	-3.2491e-10	-1.40752	1.64779e-99	-3.2491e-10	-1.02779
53589420	rs3774445	2.23236e-21	-3.2491e-10	-1.13755	1.09829e-99	-3.2491e-10	-1.43347
53589468	rs3774446	2.41325e-21	-0.178221	-0.881417	4.60505e-99	1.0079	-1.00797
53589893	rs9311505	1.79806e-21	-3.2491e-10	-1.3539	1.82876e-99	-3.2491e-10	-0.923585
53590303	rs62251869	4.30742e-21	-0.946609	0.466337	4.32524e-99	-0.636359	0.573604
53590465	rs9814480	2.83239e-21	-3.2491e-10	-0.899491	3.566e-99	-3.2491e-10	-0.255779
53590478	rs62251870	1.94133e-21	-1.79781	0.520568	1.23464e-99	-1.94571	0.629266
53590847	rs147439080	1.53779e-21	-3.2491e-10	-1.51027	1.03457e-99	-3.2491e-10	-1.49324
53591051	rs7642214	1.56438e-21	-3.2491e-10	-1.49312	1.3473e-99	-3.2491e-10	-1.22912
53591098	rs117992730	1.52095e-21	-3.2491e-10	-1.52127	1.0176e-99	-3.2491e-10	-1.50978
53591109	rs7634679	4.51113e-22	-1.92996	-0.806692	9.46595e-100	-1.28461	-0.2975
53591221	rs116307453	2.20799e-19	3.45664	-3.69517e-10	5.84782e-96	7.1466	-3.69517e-10
53591295	rs140700373	1.62718e-21	-3.2491e-10	-1.45376	1.49086e-99	-3.2491e-10	-1.12787
53591700	rs115642044	1.05731e-21	-1.88489	-3.69517e-10	7.13421e-100	-1.86491	-3.69517e-10
53592864	rs2359453	4.38709e-22	-2.06187	-0.702657	1.23533e-99	-1.34315	0.0272693
53593218	rs6445587	1.61075e-21	-3.2491e-10	-1.46391	1.45538e-99	-3.2491e-10	-1.15195
53593234	rs1074235	4.16915e-21	-1.20636	0.693461	3.2061e-99	-1.16876	0.806594
53593408	rs117061624	2.20653e-21	-3.2491e-10	-1.14919	1.1878e-99	-3.2491e-10	-1.35512
53593787	rs1003557	1.52496e-21	-3.2491e-10	-1.51864	1.23038e-99	-3.2491e-10	-1.3199
53594376	rs114010458	1.02951e-20	0.39106	-3.69517e-10	4.5818e-98	2.29745	-3.69517e-10
53594413	rs56021416	4.92317e-22	-1.28761	-1.36163	4.98034e-100	-0.775101	-1.44921
53594431	rs62251903	2.38463e-21	-1.82644	0.754869	1.53437e-99	-1.96864	0.869537
53594734	rs74381552	2.52928e-21	-3.2491e-10	-1.01268	1.98002e-99	-3.2491e-10	-0.844115
53594817	rs117737336	1.86947e-21	-3.2491e-10	-1.31496	1.07021e-99	-3.2491e-10	-1.45937
53594974	rs62251904	2.28569e-21	-1.87621	0.762273	1.48639e-99	-2.00799	0.877124
53595244	rs1003556	1.57776e-21	-3.2491e-10	-1.4846	1.38016e-99	-3.2491e-10	-1.20502
53595421	rs186780696	2.88889e-21	-0.879737	-3.69517e-10	5.3849e-100	-2.14621	-3.69517e-10
53595712	rs3774447	2.61303e-21	-3.2491e-10	-0.980099	2.05559e-99	-3.2491e-10	-0.806659
53595750	rs75442482	2.52771e-21	-1.0133	-3.69517e-10	3.5659e-99	-0.255807	-3.69517e-10
53596184	rs13100574	9.86025e-22	-1.74262	-0.212069	1.22141e-99	-0.728872	-0.598344
53596532	rs10049492	4.60062e-22	-2.07098	-0.646027	1.18218e-98	0.872028	0.0706989
53596606	rs75840374	3.34553e-21	-1.49829	0.765301	2.61514e-99	-1.50709	0.941186
53597022	rs62251905	2.6343e-21	-1.25451	0.28251	4.14103e-99	-1.2176	1.11132
53597293	rs118127689	1.55501e-21	-3.2491e-10	-1.49913	1.32302e-99	-3.2491e-10	-1.24731
53597491	rs807191	3.96509e-22	-1.96073	-0.904935	9.73155e-100	-1.27542	-0.279013
53597966	rs78616281	1.51269e-21	-3.2491e-10	-1.52672	1.16636e-99	-3.2491e-10	-1.37333
53598080	rs807190	4.13508e-22	-2.06404	-0.759645	6.8985e-99	0.487716	-0.0836348
53599780	rs807189	3.04156e-22	-2.21684	-0.91398	4.35575e-100	-1.58306	-0.775248
53599972	rs11715993	2.91422e-22	-1.87547	-1.29812	2.8084e-99	0.634908	-1.12951
53600137	rs17053186	3.14684e-22	-1.58016	-1.51664	1.3571e-100	-2.17839	-1.34606
53600270	rs7612148	2.076e-22	-2.19841	-1.31434	1.52073e-100	-2.21679	-1.19383
53601292	rs115236652	8.88472e-22	-2.05886	-3.69517e-10	5.76862e-100	-2.07737	-3.69517e-10
```
