## Supplementary material for "Characterization of shared and ancestry-specific signals driving complex traits using multi-ancestry fine-mapping": susiex_nc3.cs80.summary

```
# chr3:51788945-53601580
CS_ID	CS_LENGTH	CS_PURITY	MAX_PIP_SNP	BP	REF_ALLELE	ALT_ALLELE	REF_FRQ	BETA	SE	-LOG10P	MAX_PIP	POST-HOC_PROB_POP1	POST-HOC_PROB_POP2
1	2	0.971467	rs731831	52536514	A,A	G,G	0.636183,0.576389	-0.0289022,-0.0263435	0.00410967,0.00865091	11.6935,2.63349	0.756748	1	0.777185
2	7	0.996078	rs9818819	53076755	G,G	T,T	0.664016,0.50496	0.0253877,0.0270848	0.00418592,0.00854977	8.87963,2.81377	0.205832	1	0.99956
```
