## Supplementary material for "Characterization of shared and ancestry-specific signals driving complex traits using multi-ancestry fine-mapping": susiex_nc1.cs80.snp

```
BP	SNP	PIP(CS1)	LogBF(CS1,Pop1)	LogBF(CS1,Pop2)
55487689	chr3:55487689:C:A	1.92106e-50	-2.59597	-1.39368
55487693	chr3:55487693:G:A	2.40945e-49	-1.07932e-09	-1.46055
55488950	chr3:55488950:A:G	2.23528e-50	-2.3725	-1.46566
55489009	chr3:55489009:T:TC	2.2066e-50	-2.41835	-1.43273
55489010	chr3:55489010:G:C	2.2054e-50	-2.42286	-1.42876
55489364	chr3:55489364:A:G	1.74869e-50	-2.65	-1.43367
55489545	chr3:55489545:C:T	1.8224e-50	-2.57601	-1.46637
55489966	chr3:55489966:G:A	7.18695e-50	-2.67026	-4.45018e-10
55490997	chr3:55490997:T:C	1.04896e-49	-2.29215	-4.45018e-10
55491145	chr3:55491145:G:A	2.14878e-50	-2.44427	-1.43336
55491315	chr3:55491315:G:T	7.57275e-50	-2.61797	-4.45018e-10
55491956	chr3:55491956:C:T	1.71353e-50	-2.63796	-1.46602
55492322	chr3:55492322:C:T	1.95408e-50	-2.62863	-1.34398
55492663	chr3:55492663:G:A	1.95371e-49	-1.67021	-4.45018e-10
55492985	chr3:55492985:C:T	9.62521e-49	-1.07932e-09	-0.0755589
55493436	chr3:55493436:T:C	2.41106e-49	-1.07932e-09	-1.45988
55493614	chr3:55493614:G:A	2.01688e-50	-2.47603	-1.46494
55493639	chr3:55493639:A:C	2.55147e-49	-1.07932e-09	-1.40328
55493896	chr3:55493896:G:T	2.45672e-49	-1.07932e-09	-1.44112
55494205	chr3:55494205:A:C	1.85921e-50	-2.62266	-1.39972
55494513	chr3:55494513:A:G	1.03924e-49	-2.30146	-4.45018e-10
55494731	chr3:55494731:G:A	2.82775e-49	-1.07932e-09	-1.30046
55495326	chr3:55495326:C:A	3.435e-50	-2.31118	-1.09733
55495352	chr3:55495352:T:C	1.69258e-50	-2.6506	-1.46567
55495455	chr3:55495455:C:G	1.88318e-50	-2.58104	-1.42853
55496159	chr3:55496159:T:TA	2.71535e-50	-2.27471	-1.3689
55497230	chr3:55497230:T:C	3.1022e-49	-1.07932e-09	-1.20783
55497639	chr3:55497639:A:T	8.64167e-50	-2.48593	-4.45018e-10
55497812	chr3:55497812:G:A	2.1275e-50	-2.44836	-1.43922
55497931	chr3:55497931:G:A	1.93158e-50	-2.54811	-1.43608
55498190	chr3:55498190:C:T	2.32523e-50	-2.34413	-1.45458
55498588	chr3:55498588:C:A	9.6429e-50	-2.37631	-4.45018e-10
55498863	chr3:55498863:G:A	2.70731e-49	-1.07932e-09	-1.34399
55499119	chr3:55499119:G:C	2.93422e-50	-2.38509	-1.181
55499694	chr3:55499694:C:T	8.2063e-50	-2.53763	-4.45018e-10
55500165	chr3:55500165:C:T	8.04049e-50	-2.55804	-4.45018e-10
55501246	chr3:55501246:A:G	2.35668e-50	-2.32141	-1.46386
55501590	chr3:55501590:A:G	1.12816e-48	-1.07932e-09	0.0832265
55501671	chr3:55501671:A:C	1.7362e-50	-2.63341	-1.45742
55501767	chr3:55501767:C:T	2.39584e-49	-1.07932e-09	-1.46621
55502445	chr3:55502445:C:A	1.84683e-50	-2.61851	-1.41056
55502639	chr3:55502639:C:T	1.75155e-50	-2.63399	-1.44803
55502746	chr3:55502746:C:T	2.04134e-50	-2.50007	-1.42885
55502774	chr3:55502774:G:A	1.80483e-50	-2.63439	-1.41768
55503024	chr3:55503024:C:T	1.76958e-50	-2.62656	-1.44522
55503269	chr3:55503269:A:G	2.20369e-50	-2.46979	-1.38261
55503494	chr3:55503494:A:G	2.08249e-50	-2.58622	-1.32274
55504224	chr3:55504224:A:T	4.87648e-49	-1.07932e-09	-0.755521
55504615	chr3:55504615:C:T	2.11722e-50	-2.54446	-1.34797
55504625	chr3:55504625:C:T	2.44161e-50	-2.38463	-1.36524
55504754	chr3:55504754:G:A	2.56848e-49	-1.07932e-09	-1.39663
55505357	chr3:55505357:C:T	3.10675e-49	-1.07932e-09	-1.20637
55505532	chr3:55505532:G:A	1.78405e-50	-2.61939	-1.44426
55506622	chr3:55506622:G:A	8.26375e-50	-2.53065	-4.45018e-10
55506862	chr3:55506862:A:G	4.12319e-49	-1.07932e-09	-0.923317
55507105	chr3:55507105:G:A	2.16414e-50	-2.46073	-1.40978
55507562	chr3:55507562:G:A	3.15386e-49	-1.07932e-09	-1.19132
55507955	chr3:55507955:A:G	7.0898e-50	-2.68387	-4.45018e-10
55507984	chr3:55507984:G:A	2.43306e-49	-1.07932e-09	-1.45079
55508149	chr3:55508149:T:A	2.06616e-50	-2.45832	-1.45852
55510028	chr3:55510028:A:G	2.38913e-50	-2.58804	-1.18356
55510812	chr3:55510812:G:A	2.98655e-49	-1.07932e-09	-1.24583
55511400	chr3:55511400:G:T	6.74709e-49	-1.07932e-09	-0.430833
55511538	chr3:55511538:C:T	7.08887e-50	-2.684	-4.45018e-10
55511570	chr3:55511570:A:G	2.40161e-50	-2.30054	-1.46585
55511886	chr3:55511886:T:C	3.56043e-50	-2.68394	-0.688713
55512077	chr3:55512077:A:G	2.60054e-49	-1.07932e-09	-1.38423
55512395	chr3:55512395:C:T	9.60811e-50	-2.37992	-4.45018e-10
55512689	chr3:55512689:C:A	4.59227e-49	-1.07932e-09	-0.81557
55512855	chr3:55512855:C:G	4.55083e-49	-1.07932e-09	-0.824635
55512917	chr3:55512917:G:A	4.53402e-49	-1.07932e-09	-0.828336
55512951	chr3:55512951:G:T	5.73134e-49	-1.07932e-09	-0.593996
55513994	chr3:55513994:T:A	9.37174e-50	-0.957976	-1.44685
55514042	chr3:55514042:G:A	2.95671e-49	-1.07932e-09	-1.25587
55514077	chr3:55514077:A:T	7.72641e-49	-1.07932e-09	-0.295299
55514225	chr3:55514225:C:T	1.09426e-49	-0.802708	-1.44716
55514226	chr3:55514226:G:A	2.5533e-50	-2.2883	-1.41684
55514233	chr3:55514233:C:T	1.4453e-48	-1.07932e-09	0.330959
55514476	chr3:55514476:T:A	8.43995e-49	-1.07932e-09	-0.206969
55514821	chr3:55514821:G:A	3.22388e-50	-2.57411	-0.897832
55514953	chr3:55514953:T:C	4.87412e-49	-1.07932e-09	-0.756004
55515093	chr3:55515093:GAAGAA:G	1.03965e-49	-2.30106	-4.45018e-10
55515105	chr3:55515105:C:T	5.27415e-50	-2.36501	-0.614705
55515116	chr3:55515116:G:A	4.78252e-49	-1.07932e-09	-0.774977
55515305	chr3:55515305:T:C	1.26064e-49	-0.645443	-1.46288
55516206	chr3:55516206:C:T	9.26093e-50	-0.955231	-1.46149
55516661	chr3:55516661:T:C	1.96687e-50	-2.67493	-1.29116
55516740	chr3:55516740:C:G	1.79003e-50	-2.68396	-1.37634
55517036	chr3:55517036:C:T	1.94452e-50	-2.52722	-1.4503
55517488	chr3:55517488:G:A	2.40249e-49	-1.07932e-09	-1.46344
55517644	chr3:55517644:C:A	2.62494e-50	-2.66463	-1.01284
55518071	chr3:55518071:C:T	1.70954e-50	-2.66926	-1.43704
55518118	chr3:55518118:A:C	1.97979e-49	-1.65696	-4.45018e-10
55518787	chr3:55518787:A:G	1.83553e-50	-2.61247	-1.42272
55518820	chr3:55518820:G:A	5.7484e-50	-2.30194	-0.591665
55519069	chr3:55519069:C:T	2.43354e-49	-0.327989	-1.12261
55519617	chr3:55519617:G:A	1.0303e-48	-1.07932e-09	-0.00750545
55519774	chr3:55519774:T:G	1.64476e-49	-1.84235	-4.45018e-10
55519777	chr3:55519777:A:C	2.14245e-50	-2.66499	-1.21559
55520075	chr3:55520075:G:A	2.41958e-49	-1.07932e-09	-1.45635
55520175	chr3:55520175:A:G	2.05878e-50	-2.52451	-1.3959
55521357	chr3:55521357:C:G	6.38936e-50	-2.47858	-0.309316
55521664	chr3:55521664:A:G	5.84376e-50	-2.68356	-0.193597
55521676	chr3:55521676:C:G	3.99376e-50	-2.09633	-1.16147
55522629	chr3:55522629:G:A	2.50349e-49	-1.07932e-09	-1.42226
55522773	chr3:55522773:A:T	9.83718e-50	-1.81013	-0.546232
55523063	chr3:55523063:T:G	2.4738e-49	-1.07932e-09	-1.43419
55523192	chr3:55523192:A:G	1.66825e-50	-2.68229	-1.44847
55523672	chr3:55523672:A:C	3.91713e-50	-1.92251	-1.35466
55523948	chr3:55523948:G:A	2.83688e-49	-1.07932e-09	-1.29724
55524224	chr3:55524224:A:T	3.93458e-50	-2.34003	-0.932696
55524861	chr3:55524861:T:C	1.74574e-50	-2.66548	-1.41987
55525240	chr3:55525240:A:T	4.05018e-50	-1.7774	-1.46637
55525478	chr3:55525478:T:A	1.64229e-50	-2.68374	-1.4627
55525709	chr3:55525709:TG:T	2.87839e-50	-2.24091	-1.34439
55526001	chr3:55526001:C:T	2.73611e-49	-1.07932e-09	-1.33341
55526116	chr3:55526116:G:A	1.78583e-50	-2.63758	-1.42507
55526208	chr3:55526208:C:T	2.55496e-49	-1.07932e-09	-1.40191
55526974	chr3:55526974:C:T	1.67076e-50	-2.66468	-1.46457
55527629	chr3:55527629:A:G	2.22838e-49	-0.0759499	-1.46272
55527693	chr3:55527693:C:T	2.61697e-49	-1.07932e-09	-1.37793
55528074	chr3:55528074:A:G	7.50985e-50	-2.62631	-4.45018e-10
55528342	chr3:55528342:C:T	2.86387e-49	-1.07932e-09	-1.28777
55528798	chr3:55528798:TC:T	1.71575e-50	-2.63743	-1.46524
55529043	chr3:55529043:C:T	7.09276e-50	-2.68346	-4.45018e-10
55529516	chr3:55529516:T:C	7.86477e-50	-1.14374	-1.4364
55529555	chr3:55529555:T:A	2.51095e-49	-1.07932e-09	-1.41928
55530955	chr3:55530955:G:A	3.82991e-49	-1.07932e-09	-0.997104
55530959	chr3:55530959:A:G	2.23727e-49	-1.53469	-4.45018e-10
55530975	chr3:55530975:A:G	2.33697e-50	-2.46003	-1.33364
55531027	chr3:55531027:C:T	7.57395e-50	-2.61781	-4.45018e-10
55531620	chr3:55531620:T:C	2.39757e-49	-1.07932e-09	-1.46549
55531660	chr3:55531660:G:A	8.03337e-49	-0.256341	-4.45018e-10
55532560	chr3:55532560:T:C	5.0505e-49	-1.07932e-09	-0.720457
55532908	chr3:55532908:C:T	3.4768e-49	-1.07932e-09	-1.09383
55532968	chr3:55532968:G:A	2.92787e-49	-1.07932e-09	-1.26567
55533205	chr3:55533205:T:C	2.76799e-49	-1.07932e-09	-1.32182
55533323	chr3:55533323:C:T	7.22575e-50	-2.66488	-4.45018e-10
55533385	chr3:55533385:G:A	2.16588e-50	-2.60211	-1.26759
55533424	chr3:55533424:A:G	4.01059e-50	-1.78828	-1.46531
55533469	chr3:55533469:G:A	3.47138e-49	-1.07932e-09	-1.09539
55533591	chr3:55533591:G:A	2.83751e-50	-2.5485	-1.0511
55534028	chr3:55534028:C:T	1.15376e-49	-2.19692	-4.45018e-10
55534082	chr3:55534082:C:G	2.68946e-49	-1.07932e-09	-1.35061
55534138	chr3:55534138:G:T	3.33372e-49	-1.07932e-09	-1.13585
55534290	chr3:55534290:G:A	2.90561e-49	-1.07932e-09	-1.2733
55534514	chr3:55534514:C:T	3.16282e-50	-2.0485	-1.44257
55534728	chr3:55534728:A:G	1.84802e-50	-2.66738	-1.36104
55534785	chr3:55534785:T:C	2.48301e-50	-2.61233	-1.12073
55534820	chr3:55534820:A:G	2.94573e-49	-1.07932e-09	-1.25959
55534933	chr3:55534933:T:C	2.52499e-50	-2.61143	-1.10487
55535383	chr3:55535383:G:C	2.61861e-49	-1.07932e-09	-1.3773
55535853	chr3:55535853:A:G	1.78437e-50	-2.67736	-1.38611
55536857	chr3:55536857:G:C	3.08109e-49	-1.07932e-09	-1.21466
55536924	chr3:55536924:C:T	2.22097e-50	-2.56613	-1.27845
55537121	chr3:55537121:A:G	2.60481e-49	-0.0977737	-1.28481
55537390	chr3:55537390:T:G	2.49364e-50	-2.62757	-1.10121
55537767	chr3:55537767:GGAGGACACAGGTCAT:G	5.06624e-49	-1.07932e-09	-0.717345
55537991	chr3:55537991:G:A	2.45093e-49	-1.07932e-09	-1.44348
55538532	chr3:55538532:T:C	3.50655e-49	-1.08531	-4.45018e-10
55538591	chr3:55538591:C:T	5.91526e-49	-1.07932e-09	-0.562408
55538742	chr3:55538742:T:C	1.81206e-49	-1.74548	-4.45018e-10
55539215	chr3:55539215:T:C	5.84097e-50	-1.60601	-1.27163
55539375	chr3:55539375:A:C	7.50383e-50	-2.62712	-4.45018e-10
55539617	chr3:55539617:C:T	1.19828e-49	-2.15906	-4.45018e-10
55539835	chr3:55539835:A:G	2.49879e-50	-2.64767	-1.07906
55540792	chr3:55540792:A:G	1.4562e-49	-2.58951	0.625394
55540910	chr3:55540910:A:C	4.31388e-50	-1.71442	-1.46628
55540970	chr3:55540970:T:C	3.29658e-49	-1.07932e-09	-1.14706
55541757	chr3:55541757:G:A	1.83554e-50	-2.60043	-1.43476
55541985	chr3:55541985:T:G	5.25748e-50	-1.71414	-1.26873
55542088	chr3:55542088:G:C	7.61461e-50	-2.61246	-4.45018e-10
55542423	chr3:55542423:C:T	5.48132e-50	-1.49151	-1.44967
55542676	chr3:55542676:T:C	1.36623e-49	-2.02789	-4.45018e-10
55543014	chr3:55543014:A:G	2.73549e-49	-1.07932e-09	-1.33363
55543027	chr3:55543027:C:T	1.63205e-49	-1.85011	-4.45018e-10
55543224	chr3:55543224:A:T	1.25177e-49	-1.32831	-0.787076
55543785	chr3:55543785:T:C	4.42108e-50	-1.69524	-1.4609
55543907	chr3:55543907:C:T	4.48306e-50	-1.67619	-1.46604
55543967	chr3:55543967:C:T	3.50326e-50	-2.66742	-0.721419
55544070	chr3:55544070:G:A	3.62426e-49	-1.07932e-09	-1.05229
55544152	chr3:55544152:G:A	2.39823e-49	-1.07932e-09	-1.46521
55544221	chr3:55544221:A:G	2.10602e-48	2.09003	-1.38259
55544381	chr3:55544381:A:C	1.10311e-49	-2.24181	-4.45018e-10
55544518	chr3:55544518:G:A	8.65845e-50	-1.20414	-1.27985
55544630	chr3:55544630:C:T	1.71974e-50	-2.63667	-1.46368
55544651	chr3:55544651:C:A	1.70443e-48	-1.07932e-09	0.495874
55544690	chr3:55544690:A:G	5.74641e-49	-1.07932e-09	-0.591369
55544694	chr3:55544694:G:A	3.78827e-50	-2.46434	-0.846283
55544759	chr3:55544759:CCA:C	3.27682e-48	1.14951	-4.45018e-10
55544818	chr3:55544818:C:T	4.28824e-50	-1.7972	-1.38945
55544904	chr3:55544904:C:T	2.46609e-50	-2.68277	-1.05713
55544919	chr3:55544919:G:C	7.20813e-50	-2.66732	-4.45018e-10
55545058	chr3:55545058:T:C	3.46159e-50	-1.93781	-1.46299
55545065	chr3:55545065:C:T	5.06161e-50	-1.62335	-1.39749
55545201	chr3:55545201:C:G	5.04056e-50	-1.55974	-1.46527
55545425	chr3:55545425:G:A	4.63133e-50	-1.64897	-1.46072
55545452	chr3:55545452:G:A	4.63853e-50	-1.72735	-1.38078
55545624	chr3:55545624:A:G	1.18953e-49	-2.16639	-4.45018e-10
55545746	chr3:55545746:G:A	4.53226e-50	-1.6683	-1.46301
55545946	chr3:55545946:T:C	1.04981e-48	1.1138	-1.10254
55545993	chr3:55545993:A:T	2.56563e-50	-2.66643	-1.03389
55546356	chr3:55546356:A:T	6.4405e-49	-1.07932e-09	-0.477337
55546728	chr3:55546728:C:A	3.54109e-50	-2.65794	-0.72015
55547805	chr3:55547805:C:T	2.39793e-49	-1.07932e-09	-1.46534
55548060	chr3:55548060:A:C	3.21729e-49	-1.07932e-09	-1.17141
55548238	chr3:55548238:A:G	3.34635e-49	-1.07932e-09	-1.13207
55548510	chr3:55548510:C:A	1.34119e-48	-1.07932e-09	0.256195
55548723	chr3:55548723:A:T	3.88822e-50	-1.92219	-1.36239
55548743	chr3:55548743:T:C	2.65394e-49	-1.07932e-09	-1.3639
55548772	chr3:55548772:T:C	4.30949e-50	-1.76908	-1.41263
55548841	chr3:55548841:A:C	3.4122e-49	-1.07932e-09	-1.11259
55549059	chr3:55549059:C:T	2.4046e-49	-1.07932e-09	-1.46256
55549125	chr3:55549125:T:A	2.159e-50	-2.4136	-1.45928
55549265	chr3:55549265:C:T	2.1351e-50	-2.42671	-1.45731
55549384	chr3:55549384:C:T	4.01116e-50	-1.82533	-1.42812
55549458	chr3:55549458:G:A	2.40519e-49	-1.07932e-09	-1.46232
55549556	chr3:55549556:A:G	2.71145e-49	-1.07932e-09	-1.34246
55549823	chr3:55549823:G:A	2.13698e-49	-1.58055	-4.45018e-10
55550109	chr3:55550109:G:C	7.53122e-49	-1.07932e-09	-0.320887
55550125	chr3:55550125:C:T	3.35721e-50	-2.58959	-0.841828
55550175	chr3:55550175:T:C	5.0379e-50	-1.66076	-1.36478
55550263	chr3:55550263:C:T	2.92668e-49	-1.07932e-09	-1.26608
55550553	chr3:55550553:A:T	1.65292e-50	-2.684	-1.45598
55550626	chr3:55550626:T:C	6.84775e-50	-1.80775	-0.910856
55550720	chr3:55550720:A:G	1.09633e-49	-0.784122	-1.46386
55550738	chr3:55550738:C:T	1.05572e-48	-1.07932e-09	0.0168619
55550833	chr3:55550833:G:A	3.77542e-49	-1.07932e-09	-1.01143
55550951	chr3:55550951:T:G	2.43444e-49	-1.07932e-09	-1.45023
55550970	chr3:55550970:C:T	2.24443e-50	-2.62859	-1.20548
55550972	chr3:55550972:C:T	8.40777e-50	-2.51337	-4.45018e-10
55551491	chr3:55551491:C:A	5.47859e-49	-1.07932e-09	-0.639096
55551696	chr3:55551696:C:T	1.77585e-50	-2.64614	-1.42211
55551759	chr3:55551759:C:T	1.00347e-49	-2.33648	-4.45018e-10
55551803	chr3:55551803:C:T	2.47806e-49	-1.07932e-09	-1.43247
55552069	chr3:55552069:G:A	2.57682e-50	-2.25721	-1.43876
55552294	chr3:55552294:T:A	2.53216e-49	-1.07932e-09	-1.41087
55552372	chr3:55552372:T:C	2.70268e-50	-2.64419	-1.0041
55552405	chr3:55552405:C:T	2.66306e-49	-0.529217	-0.831251
55552444	chr3:55552444:G:T	2.04148e-49	-0.239894	-1.38638
55552501	chr3:55552501:G:A	2.83307e-49	-0.0126632	-1.28592
55552529	chr3:55552529:T:C	2.15329e-50	-2.64839	-1.22714
55552600	chr3:55552600:C:T	1.91326e-49	-0.227497	-1.46364
55552612	chr3:55552612:AC:A	2.64499e-49	-1.07932e-09	-1.36728
55552692	chr3:55552692:T:A	6.40465e-50	-2.34283	-0.442677
55552710	chr3:55552710:C:T	6.22718e-50	-2.33478	-0.478826
55552747	chr3:55552747:T:C	2.643e-49	-1.07932e-09	-1.36803
55553210	chr3:55553210:C:T	2.86503e-49	-1.07932e-09	-1.28736
55553514	chr3:55553514:C:T	1.25091e-49	-0.709007	-1.40707
55553570	chr3:55553570:G:C	3.51379e-50	-1.92287	-1.46297
55553643	chr3:55553643:A:G	4.47884e-50	-1.71768	-1.42549
55553736	chr3:55553736:C:T	2.57831e-49	-1.07932e-09	-1.39281
55553745	chr3:55553745:T:A	3.31869e-49	-0.251672	-0.888703
55553861	chr3:55553861:G:A	2.86201e-49	-0.425197	-0.863222
55554134	chr3:55554134:T:C	2.95726e-49	-1.07932e-09	-1.25568
55554854	chr3:55554854:C:G	2.38517e-50	-2.35671	-1.41655
55554898	chr3:55554898:A:G	1.28079e-49	-0.655974	-1.4365
55554954	chr3:55554954:G:A	2.42495e-50	-2.29391	-1.46281
55554976	chr3:55554976:C:T	5.56039e-49	-1.07932e-09	-0.624276
55555150	chr3:55555150:C:T	1.50314e-49	-0.553899	-1.37849
55555294	chr3:55555294:G:A	3.45889e-49	-1.07932e-09	-1.099
55555742	chr3:55555742:C:T	3.12967e-49	-1.07932e-09	-1.19902
55555776	chr3:55555776:T:C	2.45369e-50	-2.33726	-1.40767
55555783	chr3:55555783:A:G	1.64324e-50	-2.68213	-1.46373
55555813	chr3:55555813:A:G	1.69724e-50	-2.6472	-1.46633
55556771	chr3:55556771:G:A	1.10312e-48	-1.07932e-09	0.060784
55556890	chr3:55556890:G:C	2.40507e-49	-1.07932e-09	-1.46236
55557239	chr3:55557239:C:T	9.03914e-50	-2.44097	-4.45018e-10
55557611	chr3:55557611:C:G	7.23297e-50	-2.66388	-4.45018e-10
55557819	chr3:55557819:C:G	3.43683e-50	-2.46635	-0.941635
55557960	chr3:55557960:C:T	1.16353e-49	-2.18849	-4.45018e-10
55557967	chr3:55557967:G:T	2.2373e-50	-2.37838	-1.45888
55558191	chr3:55558191:G:A	2.70126e-50	-2.53787	-1.11094
55558238	chr3:55558238:C:A	3.96642e-49	-1.07932e-09	-0.962079
55558239	chr3:55558239:A:G	4.1805e-49	-1.07932e-09	-0.909514
55558426	chr3:55558426:C:T	1.05105e-49	-1.10675	-1.1834
55558451	chr3:55558451:T:C	2.71916e-50	-2.2872	-1.35501
55558548	chr3:55558548:A:G	3.22516e-49	-1.07932e-09	-1.16896
55558946	chr3:55558946:A:G	1.24843e-49	-0.651918	-1.46614
55559704	chr3:55559704:C:T	1.38078e-49	-0.571382	-1.44591
55559750	chr3:55559750:G:C	1.08694e-49	-2.25658	-4.45018e-10
55559903	chr3:55559903:A:G	1.83498e-50	-2.6401	-1.3954
55559973	chr3:55559973:G:A	2.88667e-50	-2.34705	-1.23538
55560050	chr3:55560050:G:C	3.06603e-50	-2.05579	-1.46636
55560204	chr3:55560204:C:T	4.43305e-49	-1.07932e-09	-0.850857
55560392	chr3:55560392:T:C	1.62634e-49	-1.85361	-4.45018e-10
55560670	chr3:55560670:T:C	7.41825e-50	-2.63859	-4.45018e-10
55561141	chr3:55561141:C:T	4.86688e-49	-1.07932e-09	-0.757491
55561145	chr3:55561145:T:A	5.31139e-49	-0.670091	-4.45018e-10
55561501	chr3:55561501:T:G	3.7274e-49	-1.07932e-09	-1.02423
55561610	chr3:55561610:G:C	2.40752e-49	-1.07932e-09	-1.46135
55561786	chr3:55561786:G:A	1.14986e-49	-0.757027	-1.44327
55561820	chr3:55561820:C:A	2.40151e-49	-1.07932e-09	-1.46385
55561949	chr3:55561949:A:G	2.57275e-49	-1.07932e-09	-1.39497
55562245	chr3:55562245:T:C	3.44633e-49	-1.07932e-09	-1.10263
55562453	chr3:55562453:C:T	2.4635e-50	-2.31955	-1.4214
55562711	chr3:55562711:C:A	3.8756e-50	-2.12214	-1.16569
55562749	chr3:55562749:T:G	9.70191e-50	-1.44848	-0.92173
55562888	chr3:55562888:T:C	2.17807e-50	-2.41878	-1.44531
55562943	chr3:55562943:T:C	1.57586e-49	-0.658785	-1.22636
55563037	chr3:55563037:C:T	2.57494e-49	-1.07932e-09	-1.39412
55563258	chr3:55563258:C:T	2.9828e-50	-2.1537	-1.39596
55563311	chr3:55563311:C:T	2.75135e-49	-1.07932e-09	-1.32785
55563596	chr3:55563596:A:T	2.5579e-49	-1.07932e-09	-1.40076
55564194	chr3:55564194:G:A	3.78912e-49	-1.07932e-09	-1.00781
55564468	chr3:55564468:G:A	2.44328e-49	-1.07932e-09	-1.4466
55564566	chr3:55564566:G:A	2.2126e-50	-2.59669	-1.25167
55564729	chr3:55564729:A:C	2.48686e-49	-1.07932e-09	-1.42892
55564801	chr3:55564801:C:T	3.77042e-49	-1.07932e-09	-1.01276
55564895	chr3:55564895:G:A	2.38468e-50	-2.31001	-1.46346
55564918	chr3:55564918:G:A	2.41481e-49	-1.07932e-09	-1.45832
55565296	chr3:55565296:A:G	8.64102e-50	-1.13614	-1.34987
55565478	chr3:55565478:G:A	1.64236e-49	-0.451046	-1.39276
55565796	chr3:55565796:A:G	2.72171e-49	-1.07932e-09	-1.33868
55565991	chr3:55565991:C:T	2.70869e-50	-2.4071	-1.23896
55566382	chr3:55566382:G:A	1.00338e-49	-2.33657	-4.45018e-10
55566454	chr3:55566454:G:A	3.11552e-50	-2.05116	-1.45497
55566518	chr3:55566518:A:G	2.82582e-50	-2.43636	-1.16737
55566523	chr3:55566523:C:T	2.85488e-49	-1.07932e-09	-1.29091
55566767	chr3:55566767:T:C	3.14465e-49	-1.07932e-09	-1.19424
55567134	chr3:55567134:T:C	3.14694e-49	-1.07932e-09	-1.19351
55567473	chr3:55567473:G:C	2.69147e-49	-1.07932e-09	-1.34986
55567584	chr3:55567584:T:A	7.46496e-50	-2.63231	-4.45018e-10
55568048	chr3:55568048:G:A	8.31721e-50	-1.07371	-1.45049
55568109	chr3:55568109:T:A	2.71374e-50	-2.17788	-1.46632
55568204	chr3:55568204:C:T	1.13567e-48	-1.07932e-09	0.0898642
55568250	chr3:55568250:G:A	2.76922e-49	-1.07932e-09	-1.32138
55568800	chr3:55568800:T:C	2.4569e-50	-2.27739	-1.46624
55569340	chr3:55569340:C:T	2.40918e-49	-1.07932e-09	-1.46066
55569368	chr3:55569368:A:C	2.73805e-49	-1.07932e-09	-1.3327
55569893	chr3:55569893:T:G	2.64717e-49	-1.07932e-09	-1.36645
55570048	chr3:55570048:C:T	2.47127e-49	-1.07932e-09	-1.43521
55570249	chr3:55570249:A:G	2.80043e-49	-1.07932e-09	-1.31017
55570865	chr3:55570865:C:T	8.63434e-50	-2.48678	-4.45018e-10
55571040	chr3:55571040:A:G	3.25813e-50	-1.99696	-1.46442
55571093	chr3:55571093:A:ACT	4.87675e-50	-1.64209	-1.41596
55571172	chr3:55571172:C:T	5.85541e-50	-1.40918	-1.46598
55571333	chr3:55571333:C:T	6.96277e-49	1.02592	-1.42529
55572049	chr3:55572049:A:G	2.14297e-50	-2.45141	-1.42893
55572080	chr3:55572080:G:A	2.16074e-50	-2.63963	-1.23245
55572448	chr3:55572448:T:C	3.35549e-50	-1.98469	-1.44724
55572665	chr3:55572665:C:T	4.28038e-50	-1.90011	-1.28838
55572745	chr3:55572745:C:T	3.19722e-50	-2.0534	-1.42685
55573045	chr3:55573045:C:T	2.43654e-49	-1.07932e-09	-1.44937
55573218	chr3:55573218:A:G	2.51617e-49	-1.07932e-09	-1.4172
55573222	chr3:55573222:T:TTA	2.80859e-49	-1.07932e-09	-1.30726
55573319	chr3:55573319:T:C	3.29637e-49	-1.07932e-09	-1.14712
55573601	chr3:55573601:G:A	2.85324e-50	-2.17444	-1.41963
55573608	chr3:55573608:T:C	3.81147e-49	-1.07932e-09	-1.00193
55573709	chr3:55573709:C:T	4.77085e-50	-1.80614	-1.27387
55573765	chr3:55573765:G:A	2.63359e-49	-1.07932e-09	-1.3716
55573783	chr3:55573783:T:C	3.85953e-49	-1.07932e-09	-0.989398
55574312	chr3:55574312:C:A	1.35179e-49	-0.796307	-1.24221
55574473	chr3:55574473:G:A	8.15788e-50	-2.54355	-4.45018e-10
55574529	chr3:55574529:TG:T	2.93242e-49	-1.07932e-09	-1.26411
55574560	chr3:55574560:T:C	4.33589e-49	-1.07932e-09	-0.873017
55575237	chr3:55575237:C:T	2.71219e-49	-1.07932e-09	-1.34219
55575309	chr3:55575309:C:T	9.12526e-50	-1.23314	-1.19834
55575602	chr3:55575602:T:C	2.85627e-50	-2.18482	-1.40819
55575816	chr3:55575816:CT:C	2.90573e-49	-1.07932e-09	-1.27326
55576319	chr3:55576319:A:T	3.81626e-49	-1.00067	-4.45018e-10
55576322	chr3:55576322:A:T	1.80832e-49	-1.74755	-4.45018e-10
55576378	chr3:55576378:G:A	6.03163e-50	-1.46797	-1.37754
55576557	chr3:55576557:T:A	2.5423e-49	-1.07932e-09	-1.40688
55576776	chr3:55576776:C:T	9.89334e-50	-2.35067	-4.45018e-10
55576936	chr3:55576936:C:T	2.84659e-49	-1.07932e-09	-1.29382
55576960	chr3:55576960:T:G	1.80557e-50	-2.66134	-1.39031
55577709	chr3:55577709:C:T	2.49261e-49	-1.07932e-09	-1.42662
55577717	chr3:55577717:G:A	2.48532e-49	-1.07932e-09	-1.42954
55577957	chr3:55577957:G:C	3.07099e-49	-1.07932e-09	-1.21794
55579006	chr3:55579006:C:T	2.39619e-49	-1.07932e-09	-1.46606
55579257	chr3:55579257:T:C	2.89537e-49	-1.07932e-09	-1.27683
55579260	chr3:55579260:G:A	6.00228e-50	-1.42695	-1.42344
55579531	chr3:55579531:G:A	3.56438e-50	-1.91245	-1.45908
55579741	chr3:55579741:A:G	4.37354e-50	-1.8914	-1.27556
55579934	chr3:55579934:A:G	2.13488e-49	-0.267069	-1.31446
55579981	chr3:55579981:C:T	2.39969e-49	-1.07932e-09	-1.4646
55580021	chr3:55580021:G:A	1.88005e-50	-2.6274	-1.38383
55580354	chr3:55580354:C:T	3.02946e-49	-1.07932e-09	-1.23156
55580512	chr3:55580512:G:A	2.25149e-49	-0.186743	-1.34161
55581137	chr3:55581137:C:T	5.34132e-50	-1.53405	-1.433
55581232	chr3:55581232:A:G	3.37664e-50	-1.96341	-1.46224
55581679	chr3:55581679:A:T	3.41095e-49	-1.07932e-09	-1.11295
55581822	chr3:55581822:T:G	2.64272e-49	-1.07932e-09	-1.36813
55582340	chr3:55582340:A:C	2.74237e-49	-1.07932e-09	-1.33112
55582576	chr3:55582576:T:G	2.93321e-50	-2.23683	-1.3296
55582619	chr3:55582619:G:A	7.20717e-50	-1.37124	-1.29622
55582997	chr3:55582997:G:C	2.63394e-49	-1.07932e-09	-1.37146
55583085	chr3:55583085:A:G	1.83302e-50	-2.68385	-1.35271
55583302	chr3:55583302:A:G	2.58276e-49	-1.07932e-09	-1.39109
55583779	chr3:55583779:A:G	2.44789e-49	-1.07932e-09	-1.44472
55583910	chr3:55583910:A:T	3.39694e-50	-2.40272	-1.01693
55584126	chr3:55584126:C:T	9.3763e-50	-1.1015	-1.30285
55584464	chr3:55584464:G:A	1.66024e-50	-2.68396	-1.4516
55584638	chr3:55584638:C:T	7.32639e-50	-2.65105	-4.45018e-10
55584848	chr3:55584848:G:A	4.03214e-49	-0.29546	-0.650186
55585053	chr3:55585053:C:T	3.76598e-49	-1.07932e-09	-1.01394
55585065	chr3:55585065:G:A	3.3909e-50	-2.42948	-0.991951
55585145	chr3:55585145:C:T	3.02095e-49	-1.07932e-09	-1.23437
55585305	chr3:55585305:C:T	3.86426e-49	-1.07932e-09	-0.988175
55585390	chr3:55585390:A:C	6.00535e-49	-1.07932e-09	-0.547293
55585433	chr3:55585433:C:T	2.84822e-49	-1.07932e-09	-1.29325
55586021	chr3:55586021:C:T	2.5585e-49	-1.07932e-09	-1.40052
55586433	chr3:55586433:C:T	1.85161e-50	-2.684	-1.34247
55586538	chr3:55586538:T:C	2.13757e-50	-2.527	-1.35586
55586702	chr3:55586702:G:A	2.72068e-49	-1.07932e-09	-1.33906
55588095	chr3:55588095:T:C	1.83093e-49	-1.73512	-4.45018e-10
55588784	chr3:55588784:T:C	7.06331e-50	-1.66582	-1.02179
55588928	chr3:55588928:G:A	1.19544e-49	-2.49146	0.330032
55589005	chr3:55589005:A:G	4.78613e-49	-1.07932e-09	-0.774221
55589143	chr3:55589143:C:T	2.13568e-50	-2.51333	-1.37041
55589291	chr3:55589291:A:T	2.39735e-49	-1.07932e-09	-1.46558
55589317	chr3:55589317:C:A	3.30938e-49	-1.07932e-09	-1.14318
55590134	chr3:55590134:A:G	2.4238e-49	-1.07932e-09	-1.45461
55590436	chr3:55590436:C:T	2.12338e-50	-2.4784	-1.41112
55591030	chr3:55591030:C:T	2.40219e-49	-1.07932e-09	-1.46357
55591049	chr3:55591049:G:A	2.26835e-50	-2.43227	-1.39121
55591134	chr3:55591134:C:T	2.42048e-49	-1.07932e-09	-1.45598
55591658	chr3:55591658:C:T	1.56977e-48	-1.07932e-09	0.413567
55591681	chr3:55591681:A:G	5.22274e-49	-1.07932e-09	-0.686922
55592037	chr3:55592037:A:C	1.82315e-50	-2.59392	-1.44804
55592288	chr3:55592288:A:G	2.71418e-49	-1.07932e-09	-1.34145
55592302	chr3:55592302:G:A	2.88037e-50	-2.47905	-1.10556
55592887	chr3:55592887:C:T	2.22787e-50	-2.67693	-1.16455
55593591	chr3:55593591:A:G	2.39592e-49	-1.07932e-09	-1.46618
55593618	chr3:55593618:C:A	3.27058e-48	-1.07932e-09	1.14761
55594096	chr3:55594096:T:C	2.17102e-48	-1.07932e-09	0.737837
55594468	chr3:55594468:T:TA	4.05083e-49	-1.07932e-09	-0.941022
55594552	chr3:55594552:A:G	2.11079e-48	-1.07932e-09	0.709703
55595162	chr3:55595162:C:T	5.9824e-49	-1.07932e-09	-0.551122
55595425	chr3:55595425:C:T	2.1429e-50	-2.46675	-1.41362
55595905	chr3:55595905:A:G	2.40007e-49	-1.07932e-09	-1.46445
55596480	chr3:55596480:G:A	2.53813e-49	-1.07932e-09	-1.40852
55596549	chr3:55596549:G:A	5.16205e-48	-1.07932e-09	1.60397
55596600	chr3:55596600:A:G	2.60179e-49	-1.07932e-09	-1.38375
55596752	chr3:55596752:T:A	1.60861e-48	-1.07932e-09	0.438012
55597173	chr3:55597173:C:A	9.16742e-49	-1.07932e-09	-0.124288
55597191	chr3:55597191:T:C	8.96432e-49	-1.07932e-09	-0.146692
55597236	chr3:55597236:T:C	5.12084e-49	-1.07932e-09	-0.706626
55597656	chr3:55597656:T:C	9.8687e-50	-0.950437	-1.40272
55597985	chr3:55597985:A:G	1.62708e-48	-1.07932e-09	0.449428
55598570	chr3:55598570:T:C	2.4003e-49	-1.07932e-09	-1.46435
55598717	chr3:55598717:C:T	7.92287e-49	-1.07932e-09	-0.270191
55598726	chr3:55598726:T:C	7.95579e-50	-2.56863	-4.45018e-10
55598892	chr3:55598892:GA:G	5.35982e-50	-1.9223	-1.0413
55599094	chr3:55599094:C:T	1.00157e-48	-1.07932e-09	-0.0357902
55599398	chr3:55599398:T:C	2.42577e-49	-1.07932e-09	-1.45379
55599714	chr3:55599714:G:A	6.50216e-50	-1.98017	-0.790224
55600182	chr3:55600182:T:C	2.60596e-49	-1.07932e-09	-1.38214
55600333	chr3:55600333:C:G	8.85794e-49	-1.07932e-09	-0.15863
55600448	chr3:55600448:T:C	2.75865e-50	-2.68259	-0.945196
55600704	chr3:55600704:T:C	2.66986e-49	-1.07932e-09	-1.35792
55601059	chr3:55601059:A:C	1.17699e-48	-1.07932e-09	0.125601
55601858	chr3:55601858:C:T	2.57276e-49	-1.07932e-09	-1.39497
55601923	chr3:55601923:C:G	2.66956e-49	-1.07932e-09	-1.35803
55601942	chr3:55601942:C:T	2.15593e-50	-2.68113	-1.19318
55601963	chr3:55601963:C:T	2.54048e-49	-1.07932e-09	-1.40759
55602717	chr3:55602717:A:G	2.40345e-50	-2.38574	-1.37989
55603498	chr3:55603498:GGT:G	4.27262e-50	-2.00989	-1.18041
55603505	chr3:55603505:G:GTA	4.35287e-50	-1.99974	-1.17196
55603735	chr3:55603735:T:C	5.63949e-50	-1.64748	-1.26526
55603757	chr3:55603757:A:G	3.18691e-49	-1.07932e-09	-1.18089
55603866	chr3:55603866:A:G	2.75898e-49	-1.07932e-09	-1.32508
55604491	chr3:55604491:T:C	2.52841e-50	-2.27408	-1.44086
55604497	chr3:55604497:C:T	1.98552e-50	-2.56069	-1.39596
55605004	chr3:55605004:G:A	3.18595e-49	-1.07932e-09	-1.18119
55605194	chr3:55605194:C:T	9.53314e-50	-2.38776	-4.45018e-10
55605462	chr3:55605462:C:T	4.46142e-49	-1.07932e-09	-0.844477
55605861	chr3:55605861:T:C	6.69629e-49	-1.07932e-09	-0.438391
55605935	chr3:55605935:G:A	2.65448e-48	0.938888	-4.45018e-10
55605989	chr3:55605989:AG:A	1.77679e-50	-2.60356	-1.46417
55606198	chr3:55606198:G:A	2.32387e-50	-2.33764	-1.46166
55606682	chr3:55606682:G:A	3.35913e-50	-2.03497	-1.39588
55607782	chr3:55607782:A:G	4.45677e-49	-1.07932e-09	-0.84552
55608081	chr3:55608081:A:G	1.7729e-50	-2.60767	-1.46224
55608478	chr3:55608478:A:G	2.26945e-50	-2.67254	-1.15045
55609043	chr3:55609043:C:T	2.22994e-50	-2.62133	-1.21923
55609185	chr3:55609185:G:A	1.75338e-50	-2.61461	-1.46637
55610324	chr3:55610324:C:G	5.20443e-49	-1.07932e-09	-0.690435
55610475	chr3:55610475:G:A	5.20314e-49	-1.07932e-09	-0.690682
55610482	chr3:55610482:A:G	4.7331e-49	-1.07932e-09	-0.785363
55612174	chr3:55612174:T:G	2.44569e-49	-1.07932e-09	-1.44562
55612379	chr3:55612379:A:G	4.81779e-49	-1.07932e-09	-0.767628
55613639	chr3:55613639:G:A	6.67101e-49	-1.07932e-09	-0.442173
55614211	chr3:55614211:G:C	2.57979e-49	-1.07932e-09	-1.39224
55614572	chr3:55614572:T:A	2.72491e-49	-1.07932e-09	-1.33751
55615045	chr3:55615045:C:T	9.5967e-49	-1.07932e-09	-0.0785247
55615736	chr3:55615736:T:C	3.72599e-50	-2.56142	-0.765777
55616086	chr3:55616086:T:G	7.08914e-50	-2.68397	-4.45018e-10
55616308	chr3:55616308:AG:A	2.6161e-50	-2.24743	-1.43341
55616310	chr3:55616310:T:A	2.61515e-50	-2.24219	-1.43902
55616395	chr3:55616395:C:T	6.04218e-49	-1.07932e-09	-0.54118
55616676	chr3:55616676:A:G	1.71983e-50	-2.66567	-1.43464
55616825	chr3:55616825:C:T	9.37505e-49	-1.07932e-09	-0.101892
55616970	chr3:55616970:C:T	2.42585e-49	-1.07932e-09	-1.45376
55617320	chr3:55617320:T:C	2.45972e-49	-1.07932e-09	-1.4399
55617700	chr3:55617700:A:G	8.2803e-49	-1.07932e-09	-0.226066
55617725	chr3:55617725:G:C	6.03946e-50	-2.50996	-0.334257
55618128	chr3:55618128:T:C	2.47157e-49	-1.07932e-09	-1.43509
55619391	chr3:55619391:C:G	1.24385e-48	-1.07932e-09	0.180854
55619559	chr3:55619559:G:A	3.28815e-50	-2.30857	-1.14363
55619677	chr3:55619677:A:G	6.69631e-50	-2.46611	-0.274863
55619784	chr3:55619784:G:A	3.37798e-50	-2.2934	-1.13185
55620153	chr3:55620153:C:G	7.78622e-49	-1.07932e-09	-0.287589
55622061	chr3:55622061:G:A	1.6382e-49	-1.84634	-4.45018e-10
55623055	chr3:55623055:T:C	5.23167e-49	-1.07932e-09	-0.685214
55623605	chr3:55623605:C:T	2.06433e-50	-2.66386	-1.25387
55623662	chr3:55623662:A:G	2.65863e-49	-1.07932e-09	-1.36213
55623677	chr3:55623677:T:C	2.4541e-50	-2.50658	-1.23819
55623713	chr3:55623713:A:G	2.41731e-49	-1.07932e-09	-1.45729
55623930	chr3:55623930:C:T	3.21688e-50	-2.64258	-0.831541
55624010	chr3:55624010:C:T	2.52938e-49	-1.07932e-09	-1.41197
55624268	chr3:55624268:A:G	7.17996e-50	-2.182	-0.489238
55624306	chr3:55624306:G:C	7.26516e-49	-1.07932e-09	-0.356854
55624323	chr3:55624323:T:C	4.02988e-50	-2.43126	-0.817529
55624324	chr3:55624324:G:A	5.61561e-49	-1.07932e-09	-0.614395
55625008	chr3:55625008:TC:T	1.78018e-49	-1.76323	-4.45018e-10
55625284	chr3:55625284:T:C	2.42783e-49	-1.07932e-09	-1.45295
55625699	chr3:55625699:C:T	2.06723e-50	-2.45007	-1.46626
55625706	chr3:55625706:G:A	1.95211e-50	-2.50726	-1.46636
55625721	chr3:55625721:A:T	2.06904e-50	-2.44908	-1.46636
55625731	chr3:55625731:A:T	1.91628e-49	-1.68956	-4.45018e-10
55625927	chr3:55625927:A:T	1.6626e-49	-1.83156	-4.45018e-10
55626149	chr3:55626149:A:G	4.0593e-49	-1.07932e-09	-0.938935
55626241	chr3:55626241:G:C	1.44827e-49	-1.96957	-4.45018e-10
55626846	chr3:55626846:G:A	1.82192e-50	-2.63299	-1.40965
55626922	chr3:55626922:A:G	3.57764e-49	-1.07932e-09	-1.06524
55626973	chr3:55626973:G:A	3.26837e-49	-1.07932e-09	-1.15565
55627701	chr3:55627701:T:C	3.57868e-49	-1.07932e-09	-1.06495
55628100	chr3:55628100:T:C	2.03856e-50	-2.46652	-1.46376
55629117	chr3:55629117:GATGAGACCCACCCTCCATAAAGCAAGGATTCATT:G	2.73331e-49	-1.07932e-09	-1.33443
55629320	chr3:55629320:T:C	3.87909e-49	-1.07932e-09	-0.984343
55629379	chr3:55629379:A:G	2.59158e-49	-1.07932e-09	-1.38768
55629565	chr3:55629565:T:C	3.02005e-50	-2.43859	-1.09867
55630421	chr3:55630421:G:A	2.20458e-50	-2.39751	-1.45448
55630539	chr3:55630539:G:C	3.3372e-50	-2.45154	-0.985862
55630589	chr3:55630589:G:C	4.00963e-49	-1.07932e-09	-0.951246
55631355	chr3:55631355:G:A	1.71825e-50	-2.67388	-1.42735
55631608	chr3:55631608:G:A	5.55621e-49	-1.07932e-09	-0.625028
55631726	chr3:55631726:C:T	3.00765e-49	-1.07932e-09	-1.23879
55631761	chr3:55631761:T:C	1.81793e-50	-2.68345	-1.36138
55631862	chr3:55631862:A:G	4.17773e-50	-2.48243	-0.730328
55631947	chr3:55631947:C:A	1.71576e-50	-2.684	-1.41867
55632156	chr3:55632156:G:A	1.33475e-49	-2.0512	-4.45018e-10
55632926	chr3:55632926:T:C	3.78796e-49	-1.07932e-09	-1.00812
55633047	chr3:55633047:C:T	8.08007e-50	-2.55313	-4.45018e-10
55633065	chr3:55633065:C:T	3.01064e-49	-1.07932e-09	-1.23779
55633512	chr3:55633512:C:G	1.93612e-50	-2.56693	-1.41492
55633902	chr3:55633902:G:A	8.10919e-49	-1.07932e-09	-0.246946
55633931	chr3:55633931:C:T	2.59836e-49	-1.07932e-09	-1.38506
55634214	chr3:55634214:A:G	5.22047e-49	-1.07932e-09	-0.687357
55634442	chr3:55634442:G:A	1.87503e-50	-2.61802	-1.39588
55634449	chr3:55634449:A:G	2.4342e-49	-1.07932e-09	-1.45033
55634967	chr3:55634967:C:T	2.42564e-49	-2.6168	1.16295
55634996	chr3:55634996:C:T	2.10168e-50	-2.60714	-1.29265
55635114	chr3:55635114:C:T	2.20845e-50	-2.58565	-1.26459
55635180	chr3:55635180:G:A	1.52842e-49	-1.91571	-4.45018e-10
55635603	chr3:55635603:C:T	2.54716e-49	-1.07932e-09	-1.40496
55635736	chr3:55635736:T:C	3.54924e-50	-2.43493	-0.940862
55635962	chr3:55635962:C:T	1.35796e-49	-2.03396	-4.45018e-10
55636108	chr3:55636108:T:A	2.9681e-49	-1.07932e-09	-1.25202
55636261	chr3:55636261:AG:A	2.70847e-49	-1.07932e-09	-1.34356
55636383	chr3:55636383:G:C	3.63808e-50	-2.45226	-0.898812
55636612	chr3:55636612:C:A	1.5875e-49	-1.87778	-4.45018e-10
55636722	chr3:55636722:C:T	1.81389e-49	-2.60792	0.863454
55636779	chr3:55636779:G:A	5.44766e-49	-1.07932e-09	-0.644759
55636892	chr3:55636892:A:C	8.83538e-50	-1.50063	-0.963139
55637015	chr3:55637015:T:G	2.7008e-49	-2.20284	0.856445
55637357	chr3:55637357:A:G	2.81296e-50	-2.49613	-1.11216
55637537	chr3:55637537:C:T	1.39568e-49	-2.00657	-4.45018e-10
55637558	chr3:55637558:T:C	4.15385e-50	-2.64601	-0.572479
55637731	chr3:55637731:C:T	3.13063e-50	-2.62739	-0.873906
55638474	chr3:55638474:A:G	7.4886e-48	-1.07932e-09	1.97602
55638654	chr3:55638654:C:A	4.62759e-49	-1.07932e-09	-0.807907
55638727	chr3:55638727:A:G	3.74081e-49	-1.07932e-09	-1.02064
55639027	chr3:55639027:A:G	2.35249e-49	-1.48447	-4.45018e-10
55639134	chr3:55639134:T:C	2.1887e-48	-1.07932e-09	0.745948
55639387	chr3:55639387:A:C	1.54157e-48	-1.07932e-09	0.39544
55639847	chr3:55639847:C:T	1.38846e-49	-2.01175	-4.45018e-10
55639856	chr3:55639856:C:T	4.4039e-49	-1.07932e-09	-0.857453
55640171	chr3:55640171:A:G	2.46979e-49	-1.07932e-09	-1.43581
55640206	chr3:55640206:C:T	2.61923e-49	-1.07932e-09	-1.37706
55640240	chr3:55640240:C:A	1.32846e-49	-2.05592	-4.45018e-10
55640358	chr3:55640358:C:A	8.40419e-50	-1.16074	-1.35306
55640550	chr3:55640550:A:G	2.48445e-49	-1.07932e-09	-1.42989
55640634	chr3:55640634:G:A	4.12263e-49	-1.07932e-09	-0.923453
55640701	chr3:55640701:G:A	4.06601e-49	-1.07932e-09	-0.937283
55640786	chr3:55640786:A:G	2.91311e-49	-1.07932e-09	-1.27072
55640789	chr3:55640789:AG:A	7.38908e-49	-1.07932e-09	-0.339941
55640805	chr3:55640805:T:A	7.75598e-50	-2.59406	-4.45018e-10
55640895	chr3:55640895:G:C	2.42009e-49	-1.07932e-09	-1.45614
55640983	chr3:55640983:C:T	2.92232e-49	-1.07932e-09	-1.26757
55641729	chr3:55641729:C:T	2.68133e-49	-1.07932e-09	-1.35363
55642011	chr3:55642011:G:A	2.41844e-49	-1.07932e-09	-1.45682
55642195	chr3:55642195:C:CAT	1.75526e-49	-1.77733	-4.45018e-10
55642586	chr3:55642586:A:C	3.1829e-49	-1.07932e-09	-1.18215
55642831	chr3:55642831:T:G	2.41264e-49	-1.07932e-09	-1.45922
55642992	chr3:55642992:G:A	2.59158e-49	-1.07932e-09	-1.38768
55643005	chr3:55643005:C:T	2.08454e-50	-2.61805	-1.28993
55643238	chr3:55643238:T:A	2.6489e-50	-2.33193	-1.33645
55643709	chr3:55643709:C:T	2.4911e-49	-1.07932e-09	-1.42722
55644550	chr3:55644550:C:T	2.0361e-50	-2.62061	-1.31089
55644564	chr3:55644564:T:C	2.41889e-49	-1.07932e-09	-1.45664
55644855	chr3:55644855:C:G	2.57369e-49	-1.07932e-09	-1.3946
55645025	chr3:55645025:T:C	2.54833e-49	-1.07932e-09	-1.4045
55645029	chr3:55645029:C:T	1.30725e-49	-2.07202	-4.45018e-10
55645266	chr3:55645266:A:G	2.60417e-49	-1.07932e-09	-1.38283
55645271	chr3:55645271:G:A	2.88724e-49	-1.07932e-09	-1.27964
55645289	chr3:55645289:G:A	2.60216e-49	-1.07932e-09	-1.3836
55645347	chr3:55645347:G:A	3.53527e-49	-1.07932e-09	-1.07716
55645428	chr3:55645428:C:T	2.83806e-49	-1.07932e-09	-1.29683
55645780	chr3:55645780:C:G	1.84354e-50	-2.64735	-1.3835
55645813	chr3:55645813:G:A	1.94703e-50	-2.54062	-1.4356
55645830	chr3:55645830:C:T	2.55548e-49	-1.07932e-09	-1.4017
55645886	chr3:55645886:T:G	2.4504e-49	-1.07932e-09	-1.44369
55646178	chr3:55646178:T:C	3.16161e-50	-2.63651	-0.85494
55647048	chr3:55647048:G:A	3.81138e-48	-1.07932e-09	1.30063
55647178	chr3:55647178:C:A	2.60409e-49	-1.07932e-09	-1.38286
55647188	chr3:55647188:C:G	2.55389e-49	-1.07932e-09	-1.40233
55647773	chr3:55647773:T:C	7.0778e-49	-1.07932e-09	-0.382981
55648566	chr3:55648566:C:A	4.03559e-49	-1.07932e-09	-0.944792
55648698	chr3:55648698:C:T	2.34921e-50	-2.58953	-1.19892
55648728	chr3:55648728:G:A	1.32371e-48	-1.07932e-09	0.243082
55648986	chr3:55648986:G:A	2.2523e-50	-2.56229	-1.26829
55649898	chr3:55649898:G:A	2.03376e-50	-2.60197	-1.33068
55650719	chr3:55650719:A:G	2.38759e-48	-1.07932e-09	0.832924
55650848	chr3:55650848:TTTTC:T	1.82307e-49	-1.73942	-4.45018e-10
55651140	chr3:55651140:C:T	2.45557e-49	-1.07932e-09	-1.44159
55651232	chr3:55651232:T:C	1.79947e-49	-1.75245	-4.45018e-10
55651986	chr3:55651986:C:T	1.75403e-50	-2.61631	-1.46431
55651987	chr3:55651987:A:G	5.02494e-49	-1.07932e-09	-0.725531
55652012	chr3:55652012:T:A	2.42531e-49	-1.07932e-09	-1.45398
55652186	chr3:55652186:T:G	2.45282e-49	-1.07932e-09	-1.44271
55652785	chr3:55652785:G:A	7.08912e-50	-2.68397	-4.45018e-10
55653427	chr3:55653427:A:G	1.67264e-48	-1.07932e-09	0.477045
55653462	chr3:55653462:C:T	2.58771e-49	-1.07932e-09	-1.38917
55653471	chr3:55653471:A:G	1.4848e-48	-1.07932e-09	0.35792
55653694	chr3:55653694:G:T	2.62482e-50	-2.28623	-1.39129
55654783	chr3:55654783:G:C	1.17832e-49	-2.17585	-4.45018e-10
55655090	chr3:55655090:GAC:G	6.20475e-50	-1.65323	-1.16398
55655241	chr3:55655241:GC:G	6.22538e-50	-1.76276	-1.05114
55655324	chr3:55655324:T:C	1.07571e-49	-1.88362	-0.383341
55655355	chr3:55655355:C:G	1.02006e-49	-1.40303	-0.917051
55655568	chr3:55655568:C:G	9.94676e-50	-2.34528	-4.45018e-10
55655650	chr3:55655650:G:A	2.96428e-49	-1.07932e-09	-1.25331
55655659	chr3:55655659:G:A	3.25947e-49	-1.07932e-09	-1.15838
55655841	chr3:55655841:G:A	2.39814e-49	-1.07932e-09	-1.46525
55655936	chr3:55655936:C:A	4.66244e-50	-1.71448	-1.38851
55656160	chr3:55656160:G:A	7.34691e-50	-2.64825	-4.45018e-10
55656961	chr3:55656961:C:T	5.85605e-50	-2.42436	-0.450692
55657369	chr3:55657369:T:C	7.66378e-50	-1.15584	-1.45018
55658355	chr3:55658355:C:A	7.09152e-50	-2.68363	-4.45018e-10
55658934	chr3:55658934:C:T	2.80328e-49	-1.07932e-09	-1.30916
55659263	chr3:55659263:A:G	4.00044e-50	-2.09764	-1.15849
55659288	chr3:55659288:C:T	2.06524e-50	-2.60536	-1.31192
55660033	chr3:55660033:T:C	2.21853e-49	-0.278541	-1.26456
55660308	chr3:55660308:T:G	3.87047e-50	-2.02669	-1.26246
55660710	chr3:55660710:C:T	3.60276e-50	-2.61982	-0.741009
55661197	chr3:55661197:C:T	2.57245e-49	-1.39508	-4.45018e-10
55661615	chr3:55661615:T:C	1.88793e-48	-1.07932e-09	0.598122
55661997	chr3:55661997:A:G	4.7337e-49	-1.07932e-09	-0.785238
55662265	chr3:55662265:C:A	8.7138e-50	-2.47762	-4.45018e-10
55662424	chr3:55662424:C:T	2.39561e-49	-1.07932e-09	-1.46631
55663576	chr3:55663576:C:T	7.16233e-50	-2.67369	-4.45018e-10
55663764	chr3:55663764:A:G	2.73411e-49	-1.07932e-09	-1.33414
55663952	chr3:55663952:C:T	1.99494e-50	-2.52937	-1.42254
55664023	chr3:55664023:T:C	1.45025e-47	-1.07932e-09	2.63696
55664081	chr3:55664081:A:C	7.18414e-50	-2.67065	-4.45018e-10
55664148	chr3:55664148:T:C	3.2399e-50	-2.0567	-1.41028
55664592	chr3:55664592:C:T	3.72536e-49	-1.07932e-09	-1.02478
55665212	chr3:55665212:A:G	5.20967e-50	-1.52564	-1.46637
55665303	chr3:55665303:T:A	2.16667e-49	-0.479564	-1.08719
55665748	chr3:55665748:T:A	2.75726e-49	-1.07932e-09	-1.32571
55665852	chr3:55665852:T:C	5.72808e-50	-2.2581	-0.639052
55665978	chr3:55665978:T:C	2.41803e-49	-1.07932e-09	-1.45699
55666055	chr3:55666055:G:A	7.53059e-50	-2.30045	-0.323107
55666294	chr3:55666294:C:T	3.16109e-50	-2.19017	-1.30144
55666317	chr3:55666317:C:T	3.04223e-49	-1.07932e-09	-1.22735
55666484	chr3:55666484:G:A	1.094e-49	-1.69258	-0.557524
55666565	chr3:55666565:C:T	4.21034e-49	-1.07932e-09	-0.902402
55666624	chr3:55666624:T:C	7.78858e-50	-2.29078	-0.29909
55666691	chr3:55666691:G:T	3.11623e-50	-2.25868	-1.24722
55666797	chr3:55666797:A:G	1.01798e-49	-2.01555	-0.306576
55666862	chr3:55666862:T:G	8.23816e-50	-2.02049	-0.513266
55666929	chr3:55666929:AAT:A	1.92687e-50	-2.548	-1.43864
55666961	chr3:55666961:T:C	2.8665e-49	-1.07932e-09	-1.28685
55667730	chr3:55667730:C:T	1.70627e-50	-2.64228	-1.46594
55667790	chr3:55667790:A:C	1.3611e-49	-2.40656	0.374906
55667808	chr3:55667808:A:G	1.40785e-49	-2.39584	0.397956
55667987	chr3:55667987:C:T	1.28167e-48	-1.07932e-09	0.210806
55668261	chr3:55668261:G:A	2.40482e-49	-1.07932e-09	-1.46247
55668342	chr3:55668342:T:C	2.13385e-48	-1.07932e-09	0.720568
55668429	chr3:55668429:G:A	7.14568e-50	-2.67602	-4.45018e-10
55668895	chr3:55668895:G:T	2.32183e-50	-2.66151	-1.13866
55668970	chr3:55668970:A:G	2.92157e-49	-1.07932e-09	-1.26782
55669073	chr3:55669073:T:C	4.70148e-50	-2.33355	-0.761107
55669245	chr3:55669245:T:C	1.71508e-50	-2.67681	-1.42625
55669575	chr3:55669575:T:G	3.91105e-50	-2.50827	-0.770456
55670051	chr3:55670051:A:G	3.84239e-50	-2.51379	-0.782649
55670373	chr3:55670373:T:C	3.89834e-50	-2.51365	-0.768328
55670610	chr3:55670610:G:C	3.7346e-48	-1.07932e-09	1.28028
55670838	chr3:55670838:A:G	3.37043e-50	-2.68401	-0.743483
55672026	chr3:55672026:C:T	2.51732e-49	-1.07932e-09	-1.41675
55672403	chr3:55672403:G:T	5.39239e-49	-1.07932e-09	-0.654955
55673307	chr3:55673307:G:A	1.66345e-49	-1.83105	-4.45018e-10
55673323	chr3:55673323:G:A	3.62873e-49	-1.05106	-4.45018e-10
55673324	chr3:55673324:C:T	1.5364e-48	-1.07932e-09	0.392081
55673505	chr3:55673505:C:T	8.8383e-50	-2.46344	-4.45018e-10
55674176	chr3:55674176:C:T	2.90127e-49	-1.07932e-09	-1.2748
55674540	chr3:55674540:A:C	3.77223e-49	-1.07932e-09	-1.01228
55674582	chr3:55674582:C:G	3.03737e-49	-1.07932e-09	-1.22895
55674665	chr3:55674665:C:T	1.85096e-50	-2.56819	-1.45864
55674792	chr3:55674792:C:T	2.55605e-49	-1.07932e-09	-1.40148
55674891	chr3:55674891:A:G	1.11766e-48	-1.07932e-09	0.0738801
55675395	chr3:55675395:T:A	4.17421e-49	-1.07932e-09	-0.91102
55676409	chr3:55676409:G:A	3.60294e-49	-1.07932e-09	-1.0582
55676427	chr3:55676427:C:T	2.18332e-50	-2.43454	-1.42714
55676634	chr3:55676634:CA:C	1.80076e-50	-2.63294	-1.42138
55676829	chr3:55676829:T:C	4.86232e-49	-0.758428	-4.45018e-10
55676989	chr3:55676989:C:T	2.62623e-49	-1.07932e-09	-1.3744
55677342	chr3:55677342:T:C	2.72147e-50	-2.61662	-1.02474
55677476	chr3:55677476:C:A	1.80673e-50	-2.60057	-1.45044
55677769	chr3:55677769:A:T	5.29754e-48	-1.07932e-09	1.62988
55678152	chr3:55678152:T:C	6.0235e-49	-1.07932e-09	-0.544277
55678510	chr3:55678510:C:T	2.87044e-49	-1.07932e-09	-1.28548
55679897	chr3:55679897:C:A	3.0614e-49	-1.07932e-09	-1.22107
55680827	chr3:55680827:G:C	7.12675e-50	-2.67867	-4.45018e-10
55681159	chr3:55681159:T:G	8.86021e-49	-1.07932e-09	-0.158373
55682226	chr3:55682226:T:C	3.20867e-49	-1.07932e-09	-1.17409
55682623	chr3:55682623:T:C	2.74652e-50	-2.65649	-0.975708
55682784	chr3:55682784:A:G	4.33071e-48	-1.07932e-09	1.42837
55682817	chr3:55682817:A:G	1.3758e-49	-0.555805	-1.4651
55683011	chr3:55683011:T:C	2.40614e-49	-1.07932e-09	-1.46192
55683090	chr3:55683090:C:G	2.77136e-50	-2.16152	-1.46167
55683490	chr3:55683490:A:G	2.44503e-49	-1.07932e-09	-1.44589
55685524	chr3:55685524:C:A	1.68145e-50	-2.66644	-1.45643
55685536	chr3:55685536:T:C	3.08741e-49	-1.07932e-09	-1.21261
55685799	chr3:55685799:C:T	1.66841e-50	-2.66435	-1.46631
55685809	chr3:55685809:G:A	2.56476e-49	-1.07932e-09	-1.39808
55686336	chr3:55686336:T:C	3.71715e-49	-1.02699	-4.45018e-10
55686434	chr3:55686434:T:C	1.50608e-49	-2.04839	0.117952
55686732	chr3:55686732:G:A	5.1032e-49	-0.710076	-4.45018e-10
55687661	chr3:55687661:G:A	3.6698e-47	-1.07932e-09	3.56536
55687868	chr3:55687868:G:A	1.55828e-48	-1.07932e-09	0.406224
55688207	chr3:55688207:T:C	2.1308e-50	-2.42125	-1.46478
55688328	chr3:55688328:G:A	2.77067e-49	-1.07932e-09	-1.32085
55688341	chr3:55688341:C:A	2.49543e-49	-1.07932e-09	-1.42548
55688759	chr3:55688759:TGTGCCA:T	5.55465e-49	-1.07932e-09	-0.625308
55688767	chr3:55688767:G:C	5.54556e-49	-1.07932e-09	-0.626947
55688882	chr3:55688882:G:T	2.94951e-49	-1.07932e-09	-1.25831
55689107	chr3:55689107:G:T	4.72555e-49	-1.07932e-09	-0.78696
55689635	chr3:55689635:A:G	2.41114e-49	-1.07932e-09	-1.45984
55689740	chr3:55689740:C:A	7.9438e-50	-2.57014	-4.45018e-10
55689784	chr3:55689784:C:T	7.13751e-50	-2.67717	-4.45018e-10
55690793	chr3:55690793:G:A	8.22881e-49	-1.07932e-09	-0.232303
55691390	chr3:55691390:C:T	8.00089e-50	-2.56298	-4.45018e-10
55691841	chr3:55691841:C:T	3.48072e-49	-1.07932e-09	-1.0927
55692501	chr3:55692501:T:C	7.17295e-50	-2.67221	-4.45018e-10
55693144	chr3:55693144:G:C	1.39726e-49	-0.646809	-1.35862
55693274	chr3:55693274:C:T	7.11764e-50	-2.67995	-4.45018e-10
55693317	chr3:55693317:T:C	3.87674e-50	-2.01182	-1.27572
55693579	chr3:55693579:G:C	3.66131e-50	-2.01725	-1.32746
55693684	chr3:55693684:A:G	2.98985e-49	-1.07932e-09	-1.24472
55693923	chr3:55693923:C:G	1.64917e-50	-2.67981	-1.46245
55695283	chr3:55695283:T:C	2.38078e-49	-1.47252	-4.45018e-10
55695636	chr3:55695636:T:C	3.69604e-49	-1.07932e-09	-1.03268
55696322	chr3:55696322:C:A	8.15969e-50	-2.54332	-4.45018e-10
55696497	chr3:55696497:A:G	2.47298e-49	-1.07932e-09	-1.43452
55696845	chr3:55696845:T:C	2.41413e-49	-1.07932e-09	-1.45861
55697117	chr3:55697117:G:A	2.09062e-50	-2.66423	-1.24084
55698206	chr3:55698206:G:A	2.89212e-49	-1.07932e-09	-1.27796
55698566	chr3:55698566:T:C	5.45652e-48	-2.01267	3.67212
55698660	chr3:55698660:G:A	3.27048e-49	-1.07932e-09	-1.15501
55699362	chr3:55699362:C:T	6.38773e-50	-2.6824	-0.105753
55699460	chr3:55699460:T:C	3.62853e-49	-1.07932e-09	-1.05112
55699689	chr3:55699689:A:G	1.71092e-50	-2.64948	-1.45601
55700089	chr3:55700089:A:G	4.92461e-50	-2.01102	-1.03726
55700645	chr3:55700645:C:T	3.56487e-50	-2.17793	-1.19347
55700653	chr3:55700653:C:T	3.00406e-50	-2.67675	-0.865817
55700748	chr3:55700748:G:A	4.60744e-50	-1.81055	-1.30431
55701026	chr3:55701026:C:A	8.92644e-49	-1.07932e-09	-0.150927
55701150	chr3:55701150:A:G	3.4633e-49	-1.07932e-09	-1.09772
55701476	chr3:55701476:G:A	6.91143e-49	-1.07932e-09	-0.406767
55701768	chr3:55701768:A:G	2.40545e-49	-1.07932e-09	-1.46221
55702114	chr3:55702114:G:C	2.52568e-49	-1.07932e-09	-1.41344
55702544	chr3:55702544:T:C	2.5356e-50	-2.36801	-1.3441
55702579	chr3:55702579:C:T	3.28728e-49	-1.07932e-09	-1.14988
55702839	chr3:55702839:C:A	2.17097e-50	-2.66252	-1.20483
55702849	chr3:55702849:A:T	1.97816e-50	-2.49938	-1.46099
55703108	chr3:55703108:C:T	4.22711e-49	-1.07932e-09	-0.898426
55703156	chr3:55703156:T:C	1.29926e-49	-2.07815	-4.45018e-10
55703453	chr3:55703453:C:T	7.57565e-50	-2.61759	-4.45018e-10
55703909	chr3:55703909:G:A	2.39546e-49	-1.07932e-09	-1.46637
55704272	chr3:55704272:A:T	2.69428e-50	-2.6231	-1.0283
55704318	chr3:55704318:ACTTTG:A	7.43873e-50	-2.63583	-4.45018e-10
55704353	chr3:55704353:G:A	6.99936e-50	-2.45817	-0.238537
55704373	chr3:55704373:G:A	3.12581e-49	-1.07932e-09	-1.20025
55704481	chr3:55704481:T:G	2.0663e-50	-2.46077	-1.456
55704530	chr3:55704530:G:A	2.67569e-49	-1.07932e-09	-1.35574
55704719	chr3:55704719:T:C	2.8369e-50	-2.33945	-1.26037
55704749	chr3:55704749:T:C	2.2137e-50	-2.46632	-1.38154
55704836	chr3:55704836:A:G	2.00006e-50	-2.48958	-1.45978
55704886	chr3:55704886:G:C	9.90683e-50	-1.60238	-0.746923
55705663	chr3:55705663:G:A	1.94935e-50	-2.51476	-1.46028
55705738	chr3:55705738:G:A	2.79232e-49	-1.07932e-09	-1.31307
55706198	chr3:55706198:C:T	2.51127e-49	-1.07932e-09	-1.41916
55706240	chr3:55706240:C:T	1.96906e-50	-2.5126	-1.45238
55706258	chr3:55706258:T:C	2.75081e-49	-1.07932e-09	-1.32805
55706327	chr3:55706327:A:C	1.89733e-50	-2.54835	-1.45374
55706362	chr3:55706362:TTTTG:T	1.77456e-50	-2.68013	-1.38884
55706505	chr3:55706505:C:T	6.4145e-50	-2.55253	-0.231434
55706596	chr3:55706596:G:C	2.13254e-50	-2.42216	-1.46306
55706696	chr3:55706696:G:A	2.00441e-50	-2.49588	-1.4513
55706794	chr3:55706794:G:A	3.65255e-49	-1.07932e-09	-1.04452
55707043	chr3:55707043:C:T	2.95052e-49	-1.07932e-09	-1.25796
55707113	chr3:55707113:G:A	1.95381e-50	-2.52154	-1.45121
55707224	chr3:55707224:G:A	1.98098e-50	-2.50765	-1.45129
55707569	chr3:55707569:G:C	2.74908e-49	-1.07932e-09	-1.32868
55707714	chr3:55707714:A:G	2.14823e-50	-2.51401	-1.36388
55707850	chr3:55707850:G:A	2.51228e-49	-1.07932e-09	-1.41876
55707866	chr3:55707866:T:A	1.89346e-50	-2.5378	-1.46632
55707896	chr3:55707896:TGAA:T	2.43276e-49	-1.07932e-09	-1.45092
55707967	chr3:55707967:T:C	6.23616e-49	-1.07932e-09	-0.50958
55708007	chr3:55708007:A:G	2.11474e-50	-2.47077	-1.42283
55708067	chr3:55708067:C:G	1.96655e-50	-2.52362	-1.44263
55708295	chr3:55708295:A:G	2.69194e-49	-1.07932e-09	-1.34968
55708651	chr3:55708651:A:G	2.50625e-50	-2.3198	-1.40394
55709149	chr3:55709149:G:C	3.7886e-49	-1.07932e-09	-1.00795
55709170	chr3:55709170:T:C	3.47049e-50	-1.93286	-1.46537
55709247	chr3:55709247:G:A	3.42808e-50	-1.9827	-1.42783
55709283	chr3:55709283:G:A	2.40048e-49	-1.07932e-09	-1.46428
55709689	chr3:55709689:C:T	2.63068e-49	-1.07932e-09	-1.3727
55709750	chr3:55709750:A:T	4.4896e-50	-1.67538	-1.46539
55710132	chr3:55710132:C:T	4.29449e-50	-1.71895	-1.46624
55710622	chr3:55710622:A:T	2.55092e-49	-1.07932e-09	-1.40349
55710707	chr3:55710707:A:T	4.23258e-50	-1.7335	-1.46621
55710747	chr3:55710747:G:A	6.45617e-49	-1.07932e-09	-0.474907
55710757	chr3:55710757:G:A	2.58003e-49	-1.07932e-09	-1.39214
55710988	chr3:55710988:G:A	5.44902e-49	-1.07932e-09	-0.644508
55710994	chr3:55710994:T:C	4.42712e-50	-1.7105	-1.44428
55711541	chr3:55711541:G:A	1.8906e-50	-2.63693	-1.3687
55711596	chr3:55711596:G:A	7.8748e-50	-2.57886	-4.45018e-10
55712008	chr3:55712008:C:T	4.05302e-50	-1.80123	-1.44184
55712399	chr3:55712399:G:A	8.1628e-50	-2.54294	-4.45018e-10
55712779	chr3:55712779:G:A	4.47362e-50	-1.69103	-1.4533
55713968	chr3:55713968:G:A	3.63213e-50	-1.93337	-1.41934
55714266	chr3:55714266:G:T	7.63544e-50	-2.60973	-4.45018e-10
55714467	chr3:55714467:T:C	3.19291e-49	-1.07932e-09	-1.17901
55715134	chr3:55715134:T:C	4.28306e-50	-1.81101	-1.37685
55715166	chr3:55715166:T:C	3.86957e-50	-1.86535	-1.42404
55715283	chr3:55715283:G:A	4.06289e-50	-1.78265	-1.45799
55715681	chr3:55715681:A:G	2.4848e-49	-1.07932e-09	-1.42975
55715854	chr3:55715854:T:A	4.62359e-50	-1.64502	-1.46634
55716516	chr3:55716516:G:A	7.89066e-50	-2.57685	-4.45018e-10
55716744	chr3:55716744:C:T	4.22248e-50	-1.74169	-1.46042
55716832	chr3:55716832:C:T	3.20374e-49	-1.07932e-09	-1.17563
55716911	chr3:55716911:G:A	4.98302e-50	-1.57028	-1.46622
55717301	chr3:55717301:G:A	4.24407e-50	-1.84339	-1.35361
55717408	chr3:55717408:T:C	1.64656e-49	-1.84125	-4.45018e-10
55717511	chr3:55717511:G:A	2.41792e-49	-1.07932e-09	-1.45704
55717604	chr3:55717604:G:A	2.4103e-49	-1.07932e-09	-1.46019
55717745	chr3:55717745:T:C	3.37514e-50	-1.95986	-1.46623
55717983	chr3:55717983:A:G	8.09758e-50	-2.55096	-4.45018e-10
55718101	chr3:55718101:T:C	5.91243e-50	-2.54279	-0.322683
55718271	chr3:55718271:G:C	5.25497e-50	-1.51914	-1.46422
55718631	chr3:55718631:C:T	3.75584e-50	-1.97139	-1.34783
55718888	chr3:55718888:T:C	2.45677e-49	-1.07932e-09	-1.4411
55719090	chr3:55719090:C:A	1.42786e-49	-1.78354	-0.200225
55719091	chr3:55719091:T:C	5.15615e-50	-1.54681	-1.45553
55719147	chr3:55719147:T:C	1.16295e-48	-1.07932e-09	0.113605
55719941	chr3:55719941:ATTCCTTTCT:A	2.37053e-50	-2.38497	-1.39445
55720442	chr3:55720442:C:T	2.42857e-49	-1.07932e-09	-1.45264
55720465	chr3:55720465:T:C	2.42237e-49	-1.07932e-09	-1.4552
55720654	chr3:55720654:C:T	2.45996e-49	-1.07932e-09	-1.4398
55720707	chr3:55720707:A:G	3.7105e-49	-1.07932e-09	-1.02878
55720955	chr3:55720955:G:C	2.92684e-49	-1.07932e-09	-1.26602
55720974	chr3:55720974:A:G	5.56129e-50	-1.47568	-1.45102
55721466	chr3:55721466:T:C	4.38305e-50	-1.72153	-1.44326
55721505	chr3:55721505:A:G	3.15487e-49	-1.07932e-09	-1.191
55721659	chr3:55721659:C:A	1.87275e-50	-2.58638	-1.42874
55722093	chr3:55722093:T:C	5.78857e-50	-1.43133	-1.45531
55722379	chr3:55722379:T:A	1.86379e-50	-2.59115	-1.42876
55722665	chr3:55722665:C:T	4.57651e-50	-1.67785	-1.44374
55723009	chr3:55723009:T:C	5.95297e-50	-1.40257	-1.45607
55723022	chr3:55723022:T:C	3.92685e-50	-1.84928	-1.42541
55723501	chr3:55723501:T:C	2.45068e-49	-1.07932e-09	-1.44358
55724112	chr3:55724112:CA:C	2.40058e-49	-1.07932e-09	-1.46424
55724378	chr3:55724378:C:T	3.05536e-49	-1.07932e-09	-1.22305
55724471	chr3:55724471:T:G	4.19912e-50	-1.77124	-1.43641
55724714	chr3:55724714:G:A	4.56023e-50	-1.71636	-1.4088
55724770	chr3:55724770:C:T	2.40504e-49	-1.07932e-09	-1.46238
55725038	chr3:55725038:G:C	2.69354e-49	-1.07932e-09	-1.34909
55725270	chr3:55725270:T:C	4.21653e-49	-1.07932e-09	-0.900932
55725478	chr3:55725478:A:G	6.1142e-49	-1.07932e-09	-0.52933
55725528	chr3:55725528:T:G	5.00373e-50	-1.58613	-1.44622
55725633	chr3:55725633:TG:T	3.53011e-49	-1.07932e-09	-1.07862
55725639	chr3:55725639:T:A	3.5385e-49	-1.07932e-09	-1.07624
55726137	chr3:55726137:G:A	5.50523e-50	-2.47429	-0.462537
55726551	chr3:55726551:C:T	2.8115e-49	-1.07932e-09	-1.30623
55726583	chr3:55726583:C:T	4.85721e-50	-1.96364	-1.09843
55726785	chr3:55726785:G:T	5.50362e-50	-2.49391	-0.443216
55726860	chr3:55726860:C:T	7.0083e-49	-1.07932e-09	-0.39285
55727054	chr3:55727054:C:T	2.39568e-49	-1.07932e-09	-1.46628
55727159	chr3:55727159:C:T	2.39549e-49	-1.07932e-09	-1.46636
55727659	chr3:55727659:C:T	2.42865e-49	-1.07932e-09	-1.45261
55727870	chr3:55727870:T:A	3.6821e-50	-1.87376	-1.46529
55728088	chr3:55728088:T:C	3.55091e-50	-1.91391	-1.46142
55728226	chr3:55728226:C:G	2.42519e-49	-1.07932e-09	-1.45403
55728237	chr3:55728237:A:G	3.58852e-50	-1.89871	-1.46608
55728400	chr3:55728400:C:T	2.39589e-49	-1.07932e-09	-1.46619
55728556	chr3:55728556:C:A	2.43979e-49	-1.07932e-09	-1.44803
55729960	chr3:55729960:C:T	2.41417e-49	-1.07932e-09	-1.45859
55730129	chr3:55730129:C:T	2.39819e-49	-1.07932e-09	-1.46523
55730131	chr3:55730131:T:C	4.26152e-50	-1.78792	-1.40499
55730499	chr3:55730499:C:T	4.2159e-49	-1.07932e-09	-0.901081
55730637	chr3:55730637:G:A	3.30225e-50	-2.10304	-1.34488
55730928	chr3:55730928:G:A	2.47679e-49	-1.07932e-09	-1.43298
55731050	chr3:55731050:T:C	2.41003e-49	-1.07932e-09	-1.4603
55731197	chr3:55731197:AG:A	4.94952e-50	-1.64159	-1.40165
55731690	chr3:55731690:C:A	4.2e-50	-1.75237	-1.45507
55732341	chr3:55732341:G:A	2.48787e-49	-1.07932e-09	-1.42852
55732382	chr3:55732382:C:T	1.97451e-50	-2.50567	-1.45654
55732426	chr3:55732426:T:C	2.6258e-49	-1.07932e-09	-1.37456
55732637	chr3:55732637:T:C	2.41198e-49	-1.07932e-09	-1.4595
55732844	chr3:55732844:C:A	2.41378e-49	-1.07932e-09	-1.45875
55733212	chr3:55733212:T:C	7.6368e-49	-1.07932e-09	-0.306966
55733357	chr3:55733357:C:G	2.39588e-49	-1.07932e-09	-1.4662
55733705	chr3:55733705:G:T	3.93657e-49	-0.969636	-4.45018e-10
55733960	chr3:55733960:C:T	2.87793e-50	-2.38612	-1.19934
55733965	chr3:55733965:A:G	8.13857e-50	-2.54592	-4.45018e-10
55734102	chr3:55734102:T:C	2.82061e-50	-2.40149	-1.20408
55734623	chr3:55734623:C:T	1.3285e-48	-1.07932e-09	0.246693
55735274	chr3:55735274:A:C	3.51876e-50	-1.9475	-1.43692
55735540	chr3:55735540:T:C	4.6767e-50	-1.69042	-1.40952
55735723	chr3:55735723:G:A	4.14945e-49	-1.07932e-09	-0.916968
55735957	chr3:55735957:T:C	4.31726e-50	-1.72828	-1.45163
55736275	chr3:55736275:C:T	1.24497e-48	-1.07932e-09	0.181752
55736288	chr3:55736288:T:C	1.05001e-48	-1.07932e-09	0.011437
55736301	chr3:55736301:T:G	1.66972e-48	-1.07932e-09	0.475294
55736337	chr3:55736337:G:A	7.21363e-50	-2.66656	-4.45018e-10
55737323	chr3:55737323:C:T	4.46762e-49	-1.07932e-09	-0.843089
55737647	chr3:55737647:G:A	2.73162e-48	-1.07932e-09	0.967536
55737846	chr3:55737846:G:T	4.75129e-49	-1.07932e-09	-0.781528
55737927	chr3:55737927:G:A	3.29311e-50	-1.99899	-1.45171
55738213	chr3:55738213:C:T	4.01491e-48	-1.07932e-09	1.35266
55738338	chr3:55738338:G:A	2.38241e-50	-2.41485	-1.35957
55738345	chr3:55738345:A:G	2.67625e-49	-2.64388	1.28835
55738803	chr3:55738803:G:A	8.84066e-50	-2.46317	-4.45018e-10
55739337	chr3:55739337:C:T	2.39732e-49	-1.07932e-09	-1.46559
55739352	chr3:55739352:T:C	7.51381e-50	-2.62579	-4.45018e-10
55739707	chr3:55739707:G:T	3.41658e-50	-1.97691	-1.43698
55739814	chr3:55739814:G:A	1.38556e-48	-1.07932e-09	0.288748
55740043	chr3:55740043:T:C	4.76277e-49	-1.07932e-09	-0.779115
55740182	chr3:55740182:G:A	3.17317e-50	-2.05011	-1.43769
55740309	chr3:55740309:T:C	8.025e-50	-2.55997	-4.45018e-10
55740452	chr3:55740452:T:C	1.05867e-48	-1.07932e-09	0.0196544
55740882	chr3:55740882:C:A	6.26805e-49	-1.07932e-09	-0.504478
55740996	chr3:55740996:T:C	7.88226e-50	-2.57791	-4.45018e-10
55741067	chr3:55741067:A:G	3.63779e-49	-1.07932e-09	-1.04857
55741134	chr3:55741134:T:C	8.46014e-50	-2.50716	-4.45018e-10
55741505	chr3:55741505:A:T	3.29083e-50	-1.99971	-1.45168
55741593	chr3:55741593:A:G	4.4005e-49	-1.07932e-09	-0.858226
55741671	chr3:55741671:T:C	5.08613e-50	-1.61644	-1.39957
55742989	chr3:55742989:T:C	2.43914e-49	-1.07932e-09	-1.4483
55743093	chr3:55743093:A:T	2.58351e-49	-1.07932e-09	-1.39079
55744147	chr3:55744147:A:G	3.37506e-50	-2.00148	-1.42464
55744594	chr3:55744594:G:A	2.94807e-50	-2.11277	-1.44861
55744837	chr3:55744837:A:G	3.62061e-50	-1.94308	-1.41281
55744908	chr3:55744908:G:T	1.11283e-48	-1.07932e-09	0.0695485
55745111	chr3:55745111:A:G	4.04495e-50	-1.82697	-1.41809
55745196	chr3:55745196:A:G	3.12271e-49	-1.07932e-09	-1.20124
55745491	chr3:55745491:T:G	8.68098e-50	-2.4814	-4.45018e-10
55745664	chr3:55745664:A:G	3.80861e-49	-1.07932e-09	-1.00268
55746138	chr3:55746138:G:A	4.7379e-50	-1.9356	-1.15134
55746327	chr3:55746327:G:A	3.78481e-49	-1.07932e-09	-1.00895
55746521	chr3:55746521:C:A	4.70865e-50	-1.64273	-1.4504
55746780	chr3:55746780:A:G	3.36862e-50	-1.96227	-1.46575
55746788	chr3:55746788:A:T	7.78342e-50	-1.78259	-0.807941
55747351	chr3:55747351:C:T	5.85927e-49	-1.07932e-09	-0.57192
55747529	chr3:55747529:G:A	8.35505e-50	-2.51966	-4.45018e-10
55747632	chr3:55747632:T:C	3.60606e-50	-1.89576	-1.46415
55747667	chr3:55747667:G:A	3.70203e-50	-1.8677	-1.46594
55747714	chr3:55747714:A:T	8.3419e-50	-2.52124	-4.45018e-10
55747831	chr3:55747831:T:C	3.49932e-50	-1.9271	-1.46286
55748741	chr3:55748741:G:A	6.75553e-50	-1.77483	-0.957334
55749052	chr3:55749052:C:T	2.39545e-49	-1.07932e-09	-1.46637
55749499	chr3:55749499:A:C	3.05863e-50	-2.06266	-1.46191
55749579	chr3:55749579:C:T	2.41595e-49	-1.07932e-09	-1.45785
55749654	chr3:55749654:G:A	8.03422e-50	-2.55882	-4.45018e-10
55750151	chr3:55750151:T:TAAAG	3.96893e-50	-1.80033	-1.4637
55750299	chr3:55750299:T:C	3.21579e-50	-2.01708	-1.45737
55750575	chr3:55750575:G:A	3.88526e-49	-1.07932e-09	-0.982754
55750603	chr3:55750603:G:A	3.55451e-50	-1.90808	-1.46623
55750784	chr3:55750784:G:A	4.75774e-49	-1.07932e-09	-0.780171
55750911	chr3:55750911:T:A	4.82152e-49	-1.07932e-09	-0.766854
55750962	chr3:55750962:ATAGT:A	1.30227e-49	-2.07583	-4.45018e-10
55751203	chr3:55751203:C:T	4.67868e-48	-1.07932e-09	1.50566
55751219	chr3:55751219:T:G	8.53084e-49	-1.07932e-09	-0.196257
55751392	chr3:55751392:T:G	2.40031e-49	-1.07932e-09	-1.46435
55752044	chr3:55752044:T:C	3.98514e-50	-1.84522	-1.41473
55752412	chr3:55752412:T:C	2.39994e-49	-1.07932e-09	-1.4645
55752512	chr3:55752512:C:G	3.66589e-50	-1.95833	-1.38513
55752649	chr3:55752649:T:G	2.39994e-49	-1.07932e-09	-1.4645
55752774	chr3:55752774:T:TC	5.84336e-50	-2.45093	-0.426297
55753805	chr3:55753805:T:C	7.538e-50	-2.62257	-4.45018e-10
55754126	chr3:55754126:C:T	3.13856e-49	-1.07932e-09	-1.19618
55754318	chr3:55754318:G:A	6.04989e-50	-2.39032	-0.452168
55754480	chr3:55754480:G:A	2.42215e-49	-1.07932e-09	-1.45529
55754756	chr3:55754756:G:A	2.60736e-49	-1.07932e-09	-1.38161
55754784	chr3:55754784:A:T	1.00428e-49	-2.33568	-4.45018e-10
55754888	chr3:55754888:T:C	1.16072e-48	-1.07932e-09	0.111679
55755219	chr3:55755219:G:A	1.1573e-49	-2.19385	-4.45018e-10
55755506	chr3:55755506:T:C	2.40361e-49	-1.07932e-09	-1.46297
55755696	chr3:55755696:T:C	2.75352e-50	-2.16667	-1.46298
55755885	chr3:55755885:T:A	1.84036e-50	-2.5664	-1.46617
55756072	chr3:55756072:T:C	2.96911e-49	-1.25168	-4.45018e-10
55756291	chr3:55756291:G:A	5.72177e-49	-1.07932e-09	-0.595667
55756740	chr3:55756740:C:G	3.05851e-50	-2.5703	-0.954297
55757098	chr3:55757098:A:G	3.83147e-48	-1.07932e-09	1.30589
55757173	chr3:55757173:C:T	3.62797e-50	-2.04734	-1.30652
55757308	chr3:55757308:A:G	4.66765e-50	-1.7274	-1.37448
55757338	chr3:55757338:G:A	8.00953e-49	-1.07932e-09	-0.259312
55757340	chr3:55757340:A:G	3.32828e-50	-1.9788	-1.46128
55757824	chr3:55757824:C:T	8.93424e-49	-1.07932e-09	-0.150053
55757886	chr3:55757886:G:C	2.4331e-50	-2.30826	-1.4451
55758084	chr3:55758084:A:G	3.0382e-49	-1.07932e-09	-1.22868
55758152	chr3:55758152:C:G	8.40751e-49	-1.07932e-09	-0.210819
55758168	chr3:55758168:T:A	9.87332e-49	-1.07932e-09	-0.0501078
55758198	chr3:55758198:A:C	4.24598e-50	-1.95406	-1.2425
55758843	chr3:55758843:G:C	1.93713e-49	-2.5239	0.845162
55759049	chr3:55759049:A:G	8.70657e-50	-1.52739	-0.951064
55760336	chr3:55760336:T:G	5.23548e-49	-1.07932e-09	-0.684485
55760366	chr3:55760366:C:T	3.22994e-50	-2.47713	-0.992935
55760559	chr3:55760559:C:G	4.07577e-50	-2.64008	-0.597395
55761268	chr3:55761268:G:C	2.49634e-49	-1.07932e-09	-1.42512
55761362	chr3:55761362:C:CA	8.40893e-49	-1.07932e-09	-0.21065
55761461	chr3:55761461:C:G	5.9332e-49	-1.07932e-09	-0.559381
55762376	chr3:55762376:A:T	4.26367e-48	-1.07932e-09	1.41277
55762383	chr3:55762383:T:C	1.09308e-48	-1.07932e-09	0.0516443
55762526	chr3:55762526:C:T	2.48104e-49	-1.07932e-09	-1.43127
55762693	chr3:55762693:C:T	2.51299e-49	-1.07932e-09	-1.41847
55762898	chr3:55762898:C:A	2.32277e-48	-1.07932e-09	0.805403
55763007	chr3:55763007:GT:G	9.20911e-50	-1.94638	-0.47596
55763473	chr3:55763473:T:C	7.75906e-49	-1.07932e-09	-0.291084
55764404	chr3:55764404:C:T	7.38055e-50	-2.64368	-4.45018e-10
55764537	chr3:55764537:T:C	8.12332e-49	-1.07932e-09	-0.245206
55764563	chr3:55764563:T:C	9.08352e-50	-2.43607	-4.45018e-10
55764645	chr3:55764645:C:T	3.88806e-49	-1.07932e-09	-0.982035
55765113	chr3:55765113:C:CA	5.85499e-49	-1.07932e-09	-0.572649
55765338	chr3:55765338:C:G	8.68421e-50	-2.48102	-4.45018e-10
55765790	chr3:55765790:C:T	5.25847e-50	-2.37573	-0.606964
55765795	chr3:55765795:C:T	3.0521e-49	-1.07932e-09	-1.22411
55765855	chr3:55765855:C:T	3.07189e-50	-2.06558	-1.45465
55765916	chr3:55765916:G:A	4.84665e-49	-1.07932e-09	-0.761656
55766349	chr3:55766349:A:ATTGAT	8.29706e-49	-1.07932e-09	-0.224043
55766823	chr3:55766823:G:A	2.64891e-48	-1.07932e-09	0.936788
55766982	chr3:55766982:A:G	5.52686e-50	-1.59016	-1.34275
55767060	chr3:55767060:G:A	2.86445e-50	-2.12994	-1.46021
55767394	chr3:55767394:T:C	4.25266e-49	-1.07932e-09	-0.892399
55767410	chr3:55767410:C:T	2.39768e-49	-1.07932e-09	-1.46544
55767655	chr3:55767655:C:T	1.27237e-49	-2.10734	0.00827358
55767895	chr3:55767895:A:C	3.32877e-49	-1.07932e-09	-1.13734
55768035	chr3:55768035:A:T	9.01862e-49	-1.07932e-09	-0.140653
55768055	chr3:55768055:C:T	5.66357e-49	-1.07932e-09	-0.605891
55768135	chr3:55768135:A:C	1.4003e-48	-1.07932e-09	0.299327
55768219	chr3:55768219:T:G	4.61552e-49	-2.6135	1.80298
55768363	chr3:55768363:G:A	2.75012e-47	3.27687	-4.45018e-10
55768721	chr3:55768721:G:A	5.58115e-50	-2.1417	-0.781439
55768774	chr3:55768774:G:C	9.35849e-50	-2.11914	-0.287102
55768828	chr3:55768828:G:A	2.40783e-49	-1.07932e-09	-1.46122
55768954	chr3:55768954:G:A	7.34935e-50	-2.63192	-0.0160012
55769051	chr3:55769051:T:C	2.53465e-49	-1.07932e-09	-1.40989
55769263	chr3:55769263:T:C	3.19e-50	-2.62983	-0.852675
55769304	chr3:55769304:A:G	3.3114e-50	-2.62542	-0.819735
55769321	chr3:55769321:C:G	3.06013e-49	-1.07932e-09	-1.22149
55769407	chr3:55769407:A:T	3.37892e-50	-2.62019	-0.804778
55769495	chr3:55769495:A:G	3.41092e-50	-2.60054	-0.815009
55769633	chr3:55769633:G:T	3.12013e-48	-1.07932e-09	1.10052
55770368	chr3:55770368:T:C	1.87407e-50	-2.65668	-1.35773
55770596	chr3:55770596:G:A	1.67546e-50	-2.68248	-1.44396
55770711	chr3:55770711:T:C	1.64931e-50	-2.68393	-1.45824
55770797	chr3:55770797:G:T	1.6737e-50	-2.6833	-1.44419
55770866	chr3:55770866:A:G	7.18928e-50	-2.66994	-4.45018e-10
55770998	chr3:55770998:G:A	2.40133e-49	-1.07932e-09	-1.46392
55771035	chr3:55771035:C:T	2.40142e-49	-1.07932e-09	-1.46389
55771294	chr3:55771294:G:C	9.61475e-50	-2.58932	0.210085
55771419	chr3:55771419:C:T	9.03677e-50	-2.5977	0.156474
55771561	chr3:55771561:G:A	3.00782e-49	-1.07932e-09	-1.23873
55771615	chr3:55771615:A:C	2.91245e-49	-1.07932e-09	-1.27095
55771639	chr3:55771639:A:C	3.98978e-50	-2.68137	-0.577421
55771730	chr3:55771730:T:C	2.43902e-49	-1.07932e-09	-1.44835
55771827	chr3:55771827:A:T	2.41085e-49	-1.07932e-09	-1.45996
55771968	chr3:55771968:G:A	8.83001e-50	-2.63976	0.175388
55772148	chr3:55772148:T:C	3.03283e-49	-1.07932e-09	-1.23045
55772277	chr3:55772277:G:A	2.59674e-49	-1.07932e-09	-1.38569
55772328	chr3:55772328:T:G	6.67581e-49	-1.07932e-09	-0.441454
55772337	chr3:55772337:C:T	4.45165e-49	-1.07932e-09	-0.84667
55772375	chr3:55772375:C:T	2.39554e-49	-1.07932e-09	-1.46634
55772419	chr3:55772419:A:G	1.52012e-48	-1.07932e-09	0.381431
55772461	chr3:55772461:C:T	2.66944e-49	-1.07932e-09	-1.35807
55772526	chr3:55772526:C:A	5.25408e-48	-1.07932e-09	1.62165
55772786	chr3:55772786:G:A	1.90091e-50	-2.67258	-1.32762
55773043	chr3:55773043:C:T	3.66489e-50	-1.89038	-1.45335
55773171	chr3:55773171:C:T	2.67183e-49	-1.07932e-09	-1.35718
55773203	chr3:55773203:C:T	4.28195e-49	-1.07932e-09	-0.885535
55773227	chr3:55773227:C:T	2.54021e-50	-2.65922	-1.05106
55773271	chr3:55773271:C:T	2.476e-50	-2.66604	-1.06985
55773473	chr3:55773473:T:C	2.40919e-49	-1.07932e-09	-1.46066
55773732	chr3:55773732:A:T	1.00312e-48	-1.07932e-09	-0.0342422
55773750	chr3:55773750:C:T	4.29445e-49	-1.07932e-09	-0.88262
55774002	chr3:55774002:G:T	7.97368e-50	-2.56638	-4.45018e-10
55774174	chr3:55774174:T:C	7.74358e-50	-2.6061	0.0104304
55774266	chr3:55774266:T:G	3.73696e-49	-1.07932e-09	-1.02167
55774294	chr3:55774294:G:A	7.08977e-50	-2.68388	-4.45018e-10
55774355	chr3:55774355:G:A	1.60346e-48	-1.07932e-09	0.434807
55774423	chr3:55774423:G:A	2.55686e-49	-1.07932e-09	-1.40116
55774437	chr3:55774437:C:T	9.0809e-50	-2.63812	0.201768
55774473	chr3:55774473:C:T	2.86169e-49	-1.07932e-09	-1.28853
55774514	chr3:55774514:C:T	3.25547e-49	-1.07932e-09	-1.15961
55774599	chr3:55774599:G:A	7.76587e-50	-2.62907	0.0362815
55774615	chr3:55774615:C:T	1.00557e-49	-2.58377	0.249381
55774658	chr3:55774658:C:A	2.39584e-49	-1.07932e-09	-1.46621
55774988	chr3:55774988:A:C	2.4958e-49	-1.07932e-09	-1.42533
55775395	chr3:55775395:G:A	2.59232e-49	-1.07932e-09	-1.38739
55775455	chr3:55775455:C:A	1.70408e-50	-2.67865	-1.43085
55776179	chr3:55776179:GACCAAGTGAACTGGAATTAT:G	4.54009e-50	-2.67523	-0.454348
55776202	chr3:55776202:AG:A	1.05256e-48	-1.07932e-09	0.0138629
55776462	chr3:55776462:G:A	4.61951e-50	-2.64712	-0.465125
55776468	chr3:55776468:G:A	1.36683e-49	-2.02745	-4.45018e-10
55776496	chr3:55776496:G:C	4.5412e-49	-1.07932e-09	-0.826754
55776738	chr3:55776738:A:T	3.729e-50	-2.60817	-0.718221
55776840	chr3:55776840:C:T	1.99724e-48	-1.07932e-09	0.654408
55776849	chr3:55776849:G:A	2.44546e-49	-1.07932e-09	-1.44571
55776901	chr3:55776901:C:T	1.79407e-50	-2.5952	-1.46285
55776902	chr3:55776902:G:A	5.33605e-49	-1.07932e-09	-0.665459
55777720	chr3:55777720:A:G	1.96414e-50	-2.67724	-1.29024
55777835	chr3:55777835:G:A	1.94533e-50	-2.67893	-1.29817
55778028	chr3:55778028:G:T	5.24079e-49	-1.07932e-09	-0.683473
55778493	chr3:55778493:A:C	2.39584e-49	-1.07932e-09	-1.46621
55778802	chr3:55778802:A:C	3.49599e-49	-1.07932e-09	-1.08833
55778968	chr3:55778968:A:T	2.81805e-49	-1.07932e-09	-1.3039
55779010	chr3:55779010:A:C	4.90701e-49	-1.07932e-09	-0.74928
55779210	chr3:55779210:G:A	3.95437e-49	-1.07932e-09	-0.965123
55779370	chr3:55779370:C:T	2.38487e-49	-2.45235	0.981546
55779853	chr3:55779853:G:A	7.08934e-50	-2.68394	-4.45018e-10
55780006	chr3:55780006:T:C	2.41135e-49	-1.07932e-09	-1.45976
55780811	chr3:55780811:G:A	7.09835e-50	-2.68267	-4.45018e-10
55781128	chr3:55781128:T:C	2.53149e-49	-1.41114	-4.45018e-10
55781554	chr3:55781554:A:G	7.24658e-50	-2.53996	-0.12204
55781734	chr3:55781734:A:C	4.27463e-50	-2.60665	-0.583178
55781744	chr3:55781744:C:T	2.93045e-49	-1.07932e-09	-1.26479
55781820	chr3:55781820:C:T	2.61652e-49	-1.07932e-09	-1.3781
55781821	chr3:55781821:G:A	1.07849e-48	-1.07932e-09	0.0381989
55782096	chr3:55782096:C:G	2.43892e-49	-1.07932e-09	-1.44839
55782240	chr3:55782240:G:C	4.00529e-50	-2.58559	-0.669326
55782397	chr3:55782397:G:A	3.93062e-50	-2.58244	-0.691291
55782557	chr3:55782557:A:G	1.64542e-50	-2.68312	-1.46142
55782604	chr3:55782604:A:C	2.56099e-49	-1.07932e-09	-1.39955
55782871	chr3:55782871:T:C	1.69069e-50	-2.67246	-1.44493
55783657	chr3:55783657:C:T	2.53525e-49	-1.07932e-09	-1.40965
55783843	chr3:55783843:C:T	8.34075e-48	-1.07932e-09	2.08379
55783930	chr3:55783930:ACTACT:A	4.02403e-49	-0.947661	-4.45018e-10
55783957	chr3:55783957:T:C	1.67082e-50	-2.66788	-1.46134
55784201	chr3:55784201:A:G	6.29717e-50	-2.53599	-0.266438
55784214	chr3:55784214:A:C	4.30911e-50	-2.51639	-0.665413
55784221	chr3:55784221:A:G	6.34782e-50	-2.52942	-0.265
55784605	chr3:55784605:A:G	2.12262e-50	-2.68063	-1.20925
55784804	chr3:55784804:A:G	1.79749e-50	-2.59174	-1.4644
55784993	chr3:55784993:G:T	1.67219e-50	-2.66288	-1.46552
55785051	chr3:55785051:C:T	1.65557e-50	-2.67271	-1.46567
55785055	chr3:55785055:G:A	3.83938e-50	-2.52844	-0.768774
55785331	chr3:55785331:A:C	2.33352e-48	-1.07932e-09	0.810018
55785396	chr3:55785396:A:G	2.3376e-48	-1.07932e-09	0.811766
55785715	chr3:55785715:C:T	1.67021e-50	-2.66938	-1.4602
55785791	chr3:55785791:G:A	4.02755e-50	-2.50647	-0.742905
55786247	chr3:55786247:C:T	1.6744e-50	-2.6788	-1.44827
55786519	chr3:55786519:G:C	7.14733e-50	-2.67579	-4.45018e-10
55786562	chr3:55786562:T:C	2.43968e-49	-1.07932e-09	-1.44808
55787002	chr3:55787002:T:C	2.40001e-49	-1.07932e-09	-1.46447
55787014	chr3:55787014:A:G	1.65287e-48	-1.07932e-09	0.465153
55787083	chr3:55787083:C:T	4.40899e-50	-2.55554	-0.603346
55787511	chr3:55787511:T:C	1.66404e-50	-2.67558	-1.45769
55787672	chr3:55787672:T:C	2.55673e-49	-1.07932e-09	-1.40122
55787976	chr3:55787976:T:A	1.71118e-50	-2.67895	-1.42639
55788223	chr3:55788223:T:A	1.71722e-50	-2.67569	-1.42613
55788603	chr3:55788603:T:G	2.45522e-49	-1.07932e-09	-1.44173
55788692	chr3:55788692:T:C	2.4018e-49	-1.07932e-09	-1.46373
55788731	chr3:55788731:T:C	3.10022e-50	-2.57431	-0.936748
55788948	chr3:55788948:T:A	1.81819e-50	-2.58091	-1.46377
55788991	chr3:55788991:A:G	2.57525e-50	-2.50342	-1.19317
55789050	chr3:55789050:CTT:C	3.15326e-49	-1.07932e-09	-1.19151
55789059	chr3:55789059:T:TCA	1.52152e-49	-1.92023	-4.45018e-10
55789099	chr3:55789099:A:G	2.4407e-49	-1.07932e-09	-1.44766
55789340	chr3:55789340:A:G	3.73309e-50	-2.50573	-0.819566
55789406	chr3:55789406:T:C	1.80805e-50	-2.58556	-1.46472
55789408	chr3:55789408:C:T	1.8256e-50	-2.57619	-1.46443
55789426	chr3:55789426:G:A	2.4188e-49	-1.07932e-09	-1.45667
55789564	chr3:55789564:G:T	2.43004e-49	-1.07932e-09	-1.45204
55789649	chr3:55789649:T:C	3.85291e-50	-2.52486	-0.768836
55789796	chr3:55789796:A:C	1.34138e-49	-2.04624	-4.45018e-10
55789808	chr3:55789808:T:A	3.81251e-50	-2.5111	-0.793141
55789862	chr3:55789862:A:G	5.23877e-49	-0.683858	-4.45018e-10
55790321	chr3:55790321:G:A	9.89354e-50	-2.60342	0.252771
55790350	chr3:55790350:C:T	7.32747e-50	-2.6509	-4.45018e-10
55790558	chr3:55790558:C:T	4.61537e-49	-1.07932e-09	-0.810553
55790736	chr3:55790736:C:T	7.37005e-50	-2.6451	-4.45018e-10
55790850	chr3:55790850:T:C	2.43996e-49	-1.07932e-09	-1.44796
55790923	chr3:55790923:A:T	2.59995e-48	0.918134	-4.45018e-10
55790931	chr3:55790931:T:C	2.41158e-49	-1.07932e-09	-1.45966
55791039	chr3:55791039:T:C	2.98222e-49	-1.07932e-09	-1.24728
55791300	chr3:55791300:G:C	4.97208e-50	-2.49876	-0.539936
55791673	chr3:55791673:C:T	7.45342e-50	-2.61213	-0.0217288
55792362	chr3:55792362:T:C	2.42756e-49	-1.07932e-09	-1.45306
55792451	chr3:55792451:A:T	3.0072e-49	-1.07932e-09	-1.23894
55792752	chr3:55792752:A:G	5.71674e-50	-2.67332	-0.225808
55792948	chr3:55792948:C:G	2.41595e-49	-1.07932e-09	-1.45785
55792986	chr3:55792986:C:A	2.42687e-49	-1.07932e-09	-1.45334
55793054	chr3:55793054:A:G	2.79094e-48	-1.07932e-09	0.98902
55793151	chr3:55793151:G:A	2.36706e-48	-1.07932e-09	0.824287
55793153	chr3:55793153:C:T	2.42679e-49	-1.07932e-09	-1.45338
55793386	chr3:55793386:A:G	8.15672e-50	-2.51487	-0.0288128
55793408	chr3:55793408:G:A	2.41509e-49	-1.07932e-09	-1.45821
55793423	chr3:55793423:T:G	2.13618e-50	-2.61634	-1.26717
55793464	chr3:55793464:G:C	1.58881e-48	-1.07932e-09	0.425624
55793577	chr3:55793577:G:A	1.78473e-50	-2.68399	-1.37927
55793592	chr3:55793592:T:C	2.75044e-49	-1.07932e-09	-1.32818
55793720	chr3:55793720:G:A	4.15952e-50	-2.49631	-0.72082
55793740	chr3:55793740:GC:G	2.99066e-49	-1.07932e-09	-1.24445
55793971	chr3:55793971:G:T	2.42679e-49	-1.07932e-09	-1.45338
55793983	chr3:55793983:G:A	2.42679e-49	-1.07932e-09	-1.45338
55793992	chr3:55793992:A:C	2.45942e-49	-1.07932e-09	-1.44002
55794417	chr3:55794417:G:A	2.61048e-50	-2.68023	-1.00277
55794577	chr3:55794577:T:C	2.63487e-49	-1.07932e-09	-1.37111
55794768	chr3:55794768:C:T	4.05194e-49	-1.07932e-09	-0.940749
55795032	chr3:55795032:C:T	2.04048e-50	-2.46458	-1.46476
55795197	chr3:55795197:C:T	2.69088e-49	-1.07932e-09	-1.35007
55795376	chr3:55795376:T:C	4.06852e-49	-1.07932e-09	-0.936665
55795823	chr3:55795823:A:G	4.79821e-50	-2.40104	-0.673248
55795957	chr3:55795957:A:T	2.39685e-49	-1.07932e-09	-1.46579
55796121	chr3:55796121:A:G	2.4035e-49	-1.07932e-09	-1.46302
55796760	chr3:55796760:A:C	7.08955e-50	-2.68391	-4.45018e-10
55796778	chr3:55796778:G:A	2.71812e-49	-1.07932e-09	-1.34
55796867	chr3:55796867:G:A	2.68379e-49	-1.07932e-09	-1.35272
55796883	chr3:55796883:A:G	2.40247e-49	-1.07932e-09	-1.46344
55796898	chr3:55796898:AAAC:A	2.46129e-49	-1.07932e-09	-1.43926
55796981	chr3:55796981:C:T	4.13536e-49	-1.07932e-09	-0.92037
55797034	chr3:55797034:T:C	1.13623e-49	-2.21223	-4.45018e-10
55797728	chr3:55797728:C:T	2.6233e-49	-1.07932e-09	-1.37551
55797826	chr3:55797826:T:C	2.39967e-49	-1.07932e-09	-1.46461
55798365	chr3:55798365:G:A	1.93919e-50	-2.62944	-1.35082
55798527	chr3:55798527:G:A	2.70177e-48	-1.07932e-09	0.956547
55798574	chr3:55798574:G:C	1.14695e-48	-1.07932e-09	0.0997482
55798802	chr3:55798802:A:C	2.0222e-50	-2.58033	-1.35801
55798816	chr3:55798816:A:G	2.5589e-50	-2.66008	-1.04287
55798823	chr3:55798823:T:C	4.10721e-49	-1.07932e-09	-0.927201
55799294	chr3:55799294:T:C	1.77414e-48	-1.07932e-09	0.535954
55799363	chr3:55799363:T:TAG	2.41118e-49	-1.07932e-09	-1.45983
55799858	chr3:55799858:C:T	1.77532e-48	-1.07932e-09	0.536623
55799867	chr3:55799867:A:T	2.67317e-49	-1.07932e-09	-1.35668
55800143	chr3:55800143:CTCTT:C	3.23181e-49	-1.07932e-09	-1.1669
55800175	chr3:55800175:C:G	2.84587e-49	-1.07932e-09	-1.29408
55800206	chr3:55800206:T:G	1.77059e-48	-1.07932e-09	0.533952
55800290	chr3:55800290:C:T	2.60292e-49	-1.07932e-09	-1.38331
55800343	chr3:55800343:C:T	4.08278e-49	-1.07932e-09	-0.933165
55800394	chr3:55800394:G:A	1.90776e-50	-2.62382	-1.37278
55800489	chr3:55800489:T:C	3.65612e-50	-2.51986	-0.826269
55800521	chr3:55800521:G:A	4.2775e-50	-2.47216	-0.717003
55800743	chr3:55800743:C:T	2.72176e-49	-1.07932e-09	-1.33867
55800806	chr3:55800806:G:C	1.80799e-50	-2.68273	-1.36758
55800944	chr3:55800944:G:T	1.83314e-50	-2.6568	-1.3797
55801007	chr3:55801007:C:T	2.39924e-49	-1.07932e-09	-1.46479
55801242	chr3:55801242:T:A	1.7733e-50	-2.6079	-1.46179
55801660	chr3:55801660:C:T	2.92157e-49	-1.07932e-09	-1.26782
55801919	chr3:55801919:C:T	2.40176e-49	-1.07932e-09	-1.46374
55801993	chr3:55801993:T:G	1.76858e-50	-2.61854	-1.45382
55801995	chr3:55801995:T:C	1.76774e-50	-2.61901	-1.45382
55802303	chr3:55802303:C:T	2.93189e-49	-1.07932e-09	-1.2643
55802354	chr3:55802354:T:G	1.76368e-50	-2.62158	-1.45355
55802698	chr3:55802698:G:T	2.40016e-49	-1.07932e-09	-1.46441
55802837	chr3:55802837:C:A	3.84096e-50	-2.44163	-0.855182
55802947	chr3:55802947:A:G	3.03709e-49	-1.07932e-09	-1.22905
55802994	chr3:55802994:T:C	2.4119e-49	-1.07932e-09	-1.45953
55803048	chr3:55803048:T:C	6.55715e-50	-2.5954	-0.166578
55803437	chr3:55803437:C:T	2.3958e-49	-1.07932e-09	-1.46623
55803506	chr3:55803506:A:AT	2.39591e-49	-1.07932e-09	-1.46618
55803722	chr3:55803722:G:A	2.85805e-49	-1.07932e-09	-1.2898
55803782	chr3:55803782:T:C	3.09525e-50	-2.45254	-1.06012
55803791	chr3:55803791:T:C	1.67757e-49	-1.8226	-4.45018e-10
55803864	chr3:55803864:G:C	4.81282e-49	-0.76866	-4.45018e-10
55804001	chr3:55804001:A:G	1.76402e-50	-2.68363	-1.39131
55804285	chr3:55804285:G:T	2.40022e-49	-1.07932e-09	-1.46439
55804312	chr3:55804312:T:G	2.32888e-48	-1.07932e-09	0.808029
55804314	chr3:55804314:C:T	2.97662e-49	-1.07932e-09	-1.24915
55804403	chr3:55804403:C:T	2.39832e-49	-1.07932e-09	-1.46517
55804437	chr3:55804437:T:C	2.5258e-49	-1.07932e-09	-1.41339
55804442	chr3:55804442:G:T	3.03095e-49	-1.07932e-09	-1.23107
55804667	chr3:55804667:C:T	2.41144e-49	-1.07932e-09	-1.45972
55804693	chr3:55804693:C:T	4.34661e-49	-1.07932e-09	-0.870548
55804770	chr3:55804770:T:C	2.49035e-49	-1.07932e-09	-1.42752
55804793	chr3:55804793:G:A	3.17448e-48	-1.07932e-09	1.11778
55804920	chr3:55804920:T:C	4.66425e-50	-2.4903	-0.612303
55805025	chr3:55805025:T:TCCA	1.23663e-48	-1.07932e-09	0.175027
55805223	chr3:55805223:C:T	3.77572e-50	-2.54694	-0.766997
55805382	chr3:55805382:A:G	4.0598e-50	-2.51959	-0.721806
55805513	chr3:55805513:G:A	3.0833e-50	-2.42763	-1.0889
55805993	chr3:55805993:A:G	2.68421e-50	-2.48168	-1.17346
55806068	chr3:55806068:A:G	3.62789e-50	-2.59181	-0.76207
55806107	chr3:55806107:C:T	1.76907e-50	-2.61125	-1.46083
55806108	chr3:55806108:G:A	3.54232e-48	-1.07932e-09	1.22742
55806147	chr3:55806147:C:T	2.27654e-48	-1.07932e-09	0.785298
55806695	chr3:55806695:A:G	1.17415e-49	-2.1794	-4.45018e-10
55806739	chr3:55806739:T:G	1.8277e-50	-2.59219	-1.44728
55806894	chr3:55806894:C:T	7.10192e-50	-2.68216	-4.45018e-10
55807169	chr3:55807169:C:T	3.67201e-50	-2.60397	-0.737817
55807229	chr3:55807229:C:T	3.19784e-48	-1.07932e-09	1.12512
55807254	chr3:55807254:A:G	1.95429e-50	-2.58964	-1.38286
55807559	chr3:55807559:G:A	4.02556e-50	-2.43063	-0.819238
55807572	chr3:55807572:T:C	1.94327e-50	-2.59336	-1.3848
55807621	chr3:55807621:CT:C	2.23458e-50	-2.54126	-1.29721
55807723	chr3:55807723:T:C	1.94193e-50	-2.59919	-1.37966
55807899	chr3:55807899:C:T	2.50022e-50	-2.63649	-1.08967
55808088	chr3:55808088:A:G	1.95828e-50	-2.58072	-1.38974
55808202	chr3:55808202:C:T	2.97168e-49	-1.07932e-09	-1.25082
55808773	chr3:55808773:T:C	2.7953e-48	-1.07932e-09	0.99058
55808878	chr3:55808878:G:A	3.17046e-48	-1.07932e-09	1.11652
55809029	chr3:55809029:C:T	3.5525e-48	-1.07932e-09	1.23029
55809092	chr3:55809092:A:G	3.30167e-49	-1.07932e-09	-1.14552
55809199	chr3:55809199:A:T	3.20923e-48	-1.07932e-09	1.12867
55809244	chr3:55809244:C:T	1.78468e-50	-2.684	-1.37929
55809258	chr3:55809258:C:T	1.73068e-50	-2.64061	-1.4534
55809593	chr3:55809593:C:G	4.26594e-50	-2.50187	-0.689999
55809719	chr3:55809719:G:A	2.54381e-48	-1.07932e-09	0.896303
55810080	chr3:55810080:C:T	2.78137e-49	-1.07932e-09	-1.317
55810152	chr3:55810152:A:T	4.09842e-49	-1.07932e-09	-0.929343
55810219	chr3:55810219:A:G	2.86259e-50	-2.64232	-0.948477
55810383	chr3:55810383:C:A	2.46048e-49	-1.07932e-09	-1.43959
55810548	chr3:55810548:C:T	1.7732e-50	-2.60871	-1.46104
55810586	chr3:55810586:C:T	2.4279e-49	-1.07932e-09	-1.45292
55810828	chr3:55810828:AAAT:A	2.8587e-49	-1.07932e-09	-1.28958
55810853	chr3:55810853:C:T	2.40176e-49	-1.07932e-09	-1.46374
55810877	chr3:55810877:T:C	2.8587e-49	-1.07932e-09	-1.28958
55810918	chr3:55810918:C:T	2.9735e-50	-2.47697	-1.07582
55811193	chr3:55811193:A:G	2.5633e-50	-2.65612	-1.04512
55811394	chr3:55811394:C:T	2.84547e-49	-1.07932e-09	-1.29422
55811544	chr3:55811544:T:C	1.89452e-48	-1.07932e-09	0.601605
55811638	chr3:55811638:C:G	1.85457e-48	-1.07932e-09	0.580291
55811760	chr3:55811760:C:T	2.40509e-49	-1.07932e-09	-1.46236
55811782	chr3:55811782:A:T	2.7856e-49	-1.07932e-09	-1.31548
55811794	chr3:55811794:C:T	9.2123e-50	-2.42199	-4.45018e-10
55811803	chr3:55811803:T:A	1.88965e-48	-1.07932e-09	0.599031
55812035	chr3:55812035:C:T	2.90153e-50	-2.68384	-0.893449
55812155	chr3:55812155:G:A	1.88499e-48	-1.07932e-09	0.596561
55812597	chr3:55812597:G:A	3.6988e-48	-1.07932e-09	1.27065
55812632	chr3:55812632:G:A	3.19784e-48	-1.07932e-09	1.12512
55812652	chr3:55812652:G:A	2.85418e-49	-1.07932e-09	-1.29116
55812656	chr3:55812656:G:A	2.40176e-49	-1.07932e-09	-1.46374
55812934	chr3:55812934:G:T	3.68947e-49	-1.07932e-09	-1.03446
55812970	chr3:55812970:C:T	5.29117e-50	-2.40596	-0.570534
55812977	chr3:55812977:G:A	3.74818e-49	-1.07932e-09	-1.01867
55813162	chr3:55813162:G:A	2.41237e-49	-1.07932e-09	-1.45934
55813294	chr3:55813294:A:G	2.41029e-49	-1.07932e-09	-1.4602
55813490	chr3:55813490:C:T	2.82068e-49	-1.07932e-09	-1.30297
55813614	chr3:55813614:C:T	1.43123e-49	-1.98141	-4.45018e-10
55813738	chr3:55813738:G:A	3.95915e-49	-1.07932e-09	-0.963916
55814011	chr3:55814011:A:G	2.3996e-49	-1.07932e-09	-1.46464
55814222	chr3:55814222:A:T	4.0606e-49	-1.07932e-09	-0.938613
55814823	chr3:55814823:G:A	3.23427e-49	-1.07932e-09	-1.16614
55814918	chr3:55814918:T:C	1.15275e-48	-1.07932e-09	0.104794
55814991	chr3:55814991:T:C	1.75981e-50	-2.68274	-1.39459
55815212	chr3:55815212:G:GACA	6.04236e-50	-2.47907	-0.364661
55815638	chr3:55815638:C:T	4.18959e-49	-1.07932e-09	-0.907342
55815819	chr3:55815819:G:A	3.28258e-48	-1.07932e-09	1.15127
55815833	chr3:55815833:G:C	2.85107e-49	-1.07932e-09	-1.29225
55815950	chr3:55815950:G:T	3.61177e-50	-2.46478	-0.893548
55816203	chr3:55816203:A:AGCGTGAC	2.8705e-49	-1.07932e-09	-1.28546
55816624	chr3:55816624:C:T	2.7126e-49	-1.07932e-09	-1.34204
55816837	chr3:55816837:A:G	3.95532e-49	-1.07932e-09	-0.964884
55816943	chr3:55816943:G:A	3.02614e-50	-2.28164	-1.2536
55816992	chr3:55816992:C:T	3.40899e-50	-2.30246	-1.11365
55817363	chr3:55817363:T:C	7.11757e-50	-2.67996	-4.45018e-10
55817420	chr3:55817420:T:C	3.96514e-49	-1.07932e-09	-0.962403
55817733	chr3:55817733:T:C	2.54867e-49	-1.07932e-09	-1.40437
55817869	chr3:55817869:T:C	2.39873e-49	-1.07932e-09	-1.465
55818255	chr3:55818255:C:T	8.0719e-50	-2.55414	-4.45018e-10
55818705	chr3:55818705:A:G	2.55052e-49	-1.07932e-09	-1.40365
55818887	chr3:55818887:A:T	4.40311e-49	-1.07932e-09	-0.857632
55818954	chr3:55818954:A:G	2.54867e-49	-1.07932e-09	-1.40437
55819241	chr3:55819241:T:A	2.73048e-50	-2.36099	-1.27706
55819470	chr3:55819470:A:G	3.24572e-50	-2.57484	-0.890356
55819618	chr3:55819618:C:T	2.54867e-49	-1.07932e-09	-1.40437
55819745	chr3:55819745:G:A	2.66514e-49	-1.07932e-09	-1.35969
55819937	chr3:55819937:G:A	2.65785e-49	-1.07932e-09	-1.36243
55820205	chr3:55820205:A:G	3.97331e-49	-1.07932e-09	-0.960345
55820461	chr3:55820461:C:T	2.40608e-49	-1.07932e-09	-1.46194
55820523	chr3:55820523:A:G	1.90424e-49	-2.61475	0.918882
55820621	chr3:55820621:T:C	8.23155e-50	-2.53456	-4.45018e-10
55820876	chr3:55820876:C:T	1.78588e-50	-2.67157	-1.39105
55820922	chr3:55820922:G:A	6.79249e-49	-1.07932e-09	-0.424127
55821010	chr3:55821010:G:A	2.00045e-50	-2.64747	-1.30168
55821143	chr3:55821143:C:T	2.60688e-50	-2.68358	-1.00079
55821200	chr3:55821200:T:A	2.62513e-50	-2.68397	-0.993433
55821371	chr3:55821371:C:T	3.96888e-49	-1.07932e-09	-0.96146
55821400	chr3:55821400:T:C	4.23625e-50	-2.62825	-0.570605
55821792	chr3:55821792:G:A	2.42101e-50	-2.46928	-1.28907
55821962	chr3:55821962:C:A	2.67165e-49	-1.07932e-09	-1.35725
55821994	chr3:55821994:T:C	7.22062e-50	-2.66559	-4.45018e-10
55822335	chr3:55822335:G:A	1.10594e-48	-1.07932e-09	0.0633354
55822825	chr3:55822825:G:A	2.54867e-49	-1.07932e-09	-1.40437
55822834	chr3:55822834:C:T	3.17038e-50	-2.61386	-0.874821
55823423	chr3:55823423:G:A	2.14522e-48	-1.07932e-09	0.725882
55823465	chr3:55823465:T:C	3.42137e-50	-2.67888	-0.733607
55823679	chr3:55823679:C:G	2.58193e-49	-1.07932e-09	-1.39141
55823930	chr3:55823930:A:G	2.27428e-50	-2.35453	-1.46633
55824042	chr3:55824042:T:C	2.45132e-49	-1.07932e-09	-1.44332
55824048	chr3:55824048:T:G	2.39889e-49	-1.07932e-09	-1.46494
55824068	chr3:55824068:C:T	2.13739e-48	-1.07932e-09	0.722227
55824330	chr3:55824330:T:C	4.13569e-49	-1.07932e-09	-0.920291
55824470	chr3:55824470:G:A	2.60513e-49	-1.07932e-09	-1.38246
55824944	chr3:55824944:C:G	3.23e-50	-2.58314	-0.88691
55825090	chr3:55825090:A:G	8.68366e-50	-2.48109	-4.45018e-10
55825127	chr3:55825127:G:C	2.42982e-49	-1.07932e-09	-1.45213
55825269	chr3:55825269:T:C	2.60337e-49	-1.07932e-09	-1.38314
55825569	chr3:55825569:T:G	4.1008e-49	-1.07932e-09	-0.928763
55825580	chr3:55825580:A:C	2.7734e-49	-1.07932e-09	-1.31987
55826260	chr3:55826260:G:A	2.60297e-49	-1.07932e-09	-1.38329
55826433	chr3:55826433:A:C	5.67641e-49	-1.07932e-09	-0.603626
55827134	chr3:55827134:G:A	2.15105e-48	-1.07932e-09	0.728595
55827184	chr3:55827184:T:C	2.4088e-49	-1.07932e-09	-1.46082
55827321	chr3:55827321:AAAG:A	2.52626e-49	-1.07932e-09	-1.4132
55827348	chr3:55827348:A:G	4.31929e-50	-1.71463	-1.46481
55827614	chr3:55827614:T:C	3.10745e-48	-1.07932e-09	1.09644
55827835	chr3:55827835:T:C	2.48135e-50	-2.59822	-1.13551
55827926	chr3:55827926:C:T	2.52449e-49	-1.07932e-09	-1.41391
55828092	chr3:55828092:G:T	1.9607e-50	-2.65413	-1.3151
55828185	chr3:55828185:T:A	2.49021e-49	-1.07932e-09	-1.42758
55828268	chr3:55828268:C:T	1.01933e-48	-1.07932e-09	-0.0182123
55828628	chr3:55828628:A:G	2.87373e-49	-1.07932e-09	-1.28433
55828677	chr3:55828677:T:C	2.93765e-49	-1.07932e-09	-1.26233
55828682	chr3:55828682:T:C	2.61509e-49	-1.07932e-09	-1.37865
55828749	chr3:55828749:G:A	1.29974e-48	0.224808	-4.45018e-10
55828881	chr3:55828881:A:G	2.04971e-50	-2.63763	-1.28721
55828961	chr3:55828961:G:A	3.09406e-50	-2.682	-0.83104
55829009	chr3:55829009:C:T	2.61046e-49	-1.07932e-09	-1.38042
55829046	chr3:55829046:G:A	8.05079e-50	-2.56569	0.00892847
55829197	chr3:55829197:T:C	2.49425e-49	-1.07932e-09	-1.42596
55829321	chr3:55829321:C:T	1.83676e-50	-2.65253	-1.38199
55829368	chr3:55829368:T:C	2.48834e-49	-1.07932e-09	-1.42833
55829397	chr3:55829397:C:T	2.65984e-50	-2.67511	-0.989155
55829483	chr3:55829483:A:G	2.5886e-49	-1.07932e-09	-1.38883
55829724	chr3:55829724:T:C	3.1107e-48	1.09749	-4.45018e-10
55829748	chr3:55829748:C:A	2.82493e-49	-1.07932e-09	-1.30146
55829777	chr3:55829777:A:G	2.61085e-49	-1.07932e-09	-1.38027
55829831	chr3:55829831:A:T	2.97153e-50	-2.61191	-0.941548
55829843	chr3:55829843:T:C	1.87152e-50	-2.6408	-1.37498
55829848	chr3:55829848:T:C	2.41867e-49	-1.07932e-09	-1.45673
55830104	chr3:55830104:C:T	2.87923e-49	-1.07932e-09	-1.28242
55830217	chr3:55830217:C:T	2.54867e-49	-1.07932e-09	-1.40437
55830477	chr3:55830477:A:G	2.21022e-50	-2.62541	-1.22403
55830794	chr3:55830794:A:T	7.40153e-50	-2.64084	-4.45018e-10
55830967	chr3:55830967:T:C	2.6589e-49	-1.07932e-09	-1.36203
55831000	chr3:55831000:A:G	8.90546e-50	-2.54499	0.0891293
55831183	chr3:55831183:A:AC	2.49814e-49	-1.07932e-09	-1.4244
55831210	chr3:55831210:G:A	3.20406e-50	-2.68398	-0.794136
55831234	chr3:55831234:C:A	1.20651e-49	-2.15221	-4.45018e-10
55831249	chr3:55831249:C:T	2.49468e-49	-1.07932e-09	-1.42578
55831722	chr3:55831722:G:A	1.79724e-50	-2.59822	-1.45806
55831807	chr3:55831807:C:T	2.92094e-50	-2.62474	-0.945881
55831833	chr3:55831833:A:G	2.24546e-50	-2.62369	-1.20993
55831887	chr3:55831887:G:A	2.47774e-49	-1.07932e-09	-1.4326
55831938	chr3:55831938:A:G	2.81617e-50	-2.66422	-0.94293
55831982	chr3:55831982:T:C	2.7796e-50	-2.66952	-0.950697
55831992	chr3:55831992:T:C	2.48768e-49	-1.07932e-09	-1.42859
55832060	chr3:55832060:C:T	3.71416e-49	-1.07932e-09	-1.02779
55832268	chr3:55832268:C:T	2.01415e-50	-2.66296	-1.27937
55832441	chr3:55832441:A:C	2.41331e-49	-1.07932e-09	-1.45894
55832474	chr3:55832474:T:C	2.64543e-50	-2.58212	-1.08757
55832762	chr3:55832762:A:G	8.1407e-50	-2.50526	-0.0403986
55832789	chr3:55832789:C:T	2.37099e-50	-2.59982	-1.1794
55832854	chr3:55832854:C:A	6.23985e-49	-1.07932e-09	-0.508989
55833212	chr3:55833212:T:C	3.71398e-50	-2.6775	-0.652924
55833642	chr3:55833642:C:G	2.40763e-49	-1.07932e-09	-1.4613
55833647	chr3:55833647:G:A	7.61048e-49	-1.07932e-09	-0.310418
55833705	chr3:55833705:C:T	2.25361e-50	-2.68111	-1.14888
55833730	chr3:55833730:T:A	3.86985e-50	-2.50172	-0.787592
55833749	chr3:55833749:A:G	4.34662e-50	-2.44613	-0.727005
55833908	chr3:55833908:GA:G	2.85053e-50	-2.62748	-0.967545
55834186	chr3:55834186:C:T	2.33209e-50	-2.57876	-1.217
55834263	chr3:55834263:A:G	4.47905e-49	-1.07932e-09	-0.840534
55834889	chr3:55834889:T:C	2.63338e-49	-1.07932e-09	-1.37168
55835317	chr3:55835317:C:T	2.10123e-50	-2.64333	-1.25668
55835423	chr3:55835423:T:C	2.70318e-50	-2.67599	-0.972111
55835494	chr3:55835494:A:G	2.6996e-49	-1.07932e-09	-1.34684
55835518	chr3:55835518:T:C	2.97016e-49	-1.07932e-09	-1.25133
55835799	chr3:55835799:G:C	2.62858e-50	-2.6728	-1.00328
55836400	chr3:55836400:A:G	7.55813e-50	-2.5444	-0.0755069
55836527	chr3:55836527:G:A	2.26112e-50	-2.60265	-1.22402
55837207	chr3:55837207:G:A	4.16418e-49	-1.07932e-09	-0.913426
55837272	chr3:55837272:A:T	3.07441e-48	-1.07932e-09	1.08575
55837469	chr3:55837469:C:T	1.9107e-50	-2.57333	-1.42173
55837489	chr3:55837489:C:T	2.46342e-50	-2.61272	-1.12826
55837505	chr3:55837505:C:T	8.58926e-50	-2.52205	0.0300375
55837828	chr3:55837828:C:T	2.67574e-50	-2.68385	-0.974456
55837854	chr3:55837854:TA:T	7.15825e-50	-2.67487	0.000609127
55838022	chr3:55838022:G:A	3.12635e-49	-1.07932e-09	-1.20008
55838173	chr3:55838173:C:T	9.29492e-50	-2.41306	-4.45018e-10
55838178	chr3:55838178:TAGA:T	1.74961e-50	-2.67969	-1.40345
55838257	chr3:55838257:T:C	1.14032e-48	-1.07932e-09	0.0939499
55838302	chr3:55838302:G:C	2.49629e-49	-1.07932e-09	-1.42514
55838784	chr3:55838784:G:A	1.96578e-50	-2.58792	-1.37872
55838787	chr3:55838787:A:G	5.03237e-49	-1.07932e-09	-0.724053
55838986	chr3:55838986:G:A	1.05296e-48	-1.07932e-09	0.0142453
55839092	chr3:55839092:C:G	2.76693e-50	-2.68389	-0.940906
55839530	chr3:55839530:A:C	1.5439e-46	5.00212	-4.45018e-10
55839545	chr3:55839545:C:T	3.07277e-49	-1.07932e-09	-1.21737
55839613	chr3:55839613:A:G	5.04913e-50	-2.67223	-0.351085
55839658	chr3:55839658:A:T	2.3699e-48	-1.07932e-09	0.825489
55839803	chr3:55839803:C:T	2.81545e-50	-2.67526	-0.93215
55840344	chr3:55840344:A:G	2.80106e-50	-2.68303	-0.929497
55840905	chr3:55840905:A:G	5.99706e-49	-1.07932e-09	-0.548674
55841035	chr3:55841035:A:T	2.94608e-50	-2.67471	-0.887346
55841107	chr3:55841107:T:C	2.42679e-48	-1.07932e-09	0.849209
55841121	chr3:55841121:T:C	2.39549e-49	-1.07932e-09	-1.46636
55841282	chr3:55841282:T:C	2.4021e-49	-1.07932e-09	-1.4636
55841313	chr3:55841313:G:T	7.13119e-50	-2.67944	0.00139296
55841504	chr3:55841504:G:A	2.77796e-49	-1.07932e-09	-1.31823
55841616	chr3:55841616:T:C	3.08212e-49	-1.07932e-09	-1.21433
55841741	chr3:55841741:AG:A	2.85997e-50	-2.67598	-0.915734
55841842	chr3:55841842:C:G	3.12583e-49	-1.07932e-09	-1.20025
55841992	chr3:55841992:G:C	2.87975e-50	-2.67117	-0.913658
55842185	chr3:55842185:T:C	4.90661e-50	-2.62922	-0.422725
55842564	chr3:55842564:A:G	2.0311e-48	-1.07932e-09	0.671217
55842594	chr3:55842594:G:T	1.78621e-50	-2.66953	-1.3929
55842609	chr3:55842609:G:A	2.67326e-48	-1.07932e-09	0.945941
55842748	chr3:55842748:A:G	1.90684e-50	-2.64322	-1.35386
55842771	chr3:55842771:T:C	2.44606e-48	-1.07932e-09	0.85712
55842800	chr3:55842800:T:C	2.75916e-50	-2.68193	-0.945679
55842922	chr3:55842922:A:T	9.05712e-50	-2.52596	0.0869811
55843526	chr3:55843526:C:T	3.11936e-49	-1.07932e-09	-1.20232
55843743	chr3:55843743:G:A	3.73388e-49	-1.07932e-09	-1.0225
55844499	chr3:55844499:A:T	2.36585e-49	-0.0301832	-1.44862
55844793	chr3:55844793:C:T	9.40068e-49	-1.07932e-09	-0.0991624
55845068	chr3:55845068:C:A	7.66311e-49	-1.07932e-09	-0.303526
55845241	chr3:55845241:A:G	5.80279e-49	-0.581606	-4.45018e-10
55845305	chr3:55845305:C:T	2.40142e-49	-1.07932e-09	-1.46388
55845343	chr3:55845343:T:A	2.55449e-50	-2.64788	-1.0568
55845393	chr3:55845393:G:A	1.9539e-50	-2.61856	-1.35414
55845398	chr3:55845398:G:T	2.33467e-50	-2.66131	-1.13335
55845814	chr3:55845814:T:C	9.8163e-50	-2.50075	0.142262
55845821	chr3:55845821:G:A	2.77894e-50	-2.66278	-0.957685
55845844	chr3:55845844:G:A	2.45458e-49	-1.07932e-09	-1.44199
55845998	chr3:55845998:T:C	5.06976e-50	-1.8272	-1.19204
55846037	chr3:55846037:C:T	2.74851e-50	-2.65867	-0.972802
55846055	chr3:55846055:A:T	3.11509e-49	-1.07932e-09	-1.20369
55846187	chr3:55846187:C:A	2.77666e-50	-2.66783	-0.95345
55846229	chr3:55846229:T:C	3.29517e-50	-2.64415	-0.805925
55846232	chr3:55846232:A:G	2.77473e-50	-2.66336	-0.958618
55846251	chr3:55846251:G:C	3.86907e-49	-1.07932e-09	-0.986929
55846346	chr3:55846346:C:T	3.71764e-49	-1.07932e-09	-1.02686
55846388	chr3:55846388:A:G	7.08884e-50	-2.68401	-4.45018e-10
55846401	chr3:55846401:T:C	3.72338e-49	-1.07932e-09	-1.02531
55846425	chr3:55846425:C:A	2.57408e-49	-1.07932e-09	-1.39445
55846490	chr3:55846490:C:T	2.53029e-50	-2.66571	-1.04849
55846850	chr3:55846850:G:A	2.62239e-50	-2.65939	-1.01905
55846993	chr3:55846993:A:C	2.27827e-50	-2.56146	-1.25766
55847275	chr3:55847275:T:C	2.40166e-49	-1.07932e-09	-1.46378
55847567	chr3:55847567:T:C	2.40673e-49	-1.07932e-09	-1.46168
55847693	chr3:55847693:G:GAGAAAAAGAAAGGAAAT	8.02383e-50	-2.66939	0.109274
55848549	chr3:55848549:C:T	6.98538e-50	-2.66207	-0.0366393
55848610	chr3:55848610:G:A	2.47173e-49	-1.07932e-09	-1.43502
55849204	chr3:55849204:C:T	1.80002e-50	-2.60081	-1.45392
55849235	chr3:55849235:C:A	5.40168e-50	-2.60173	-0.354094
55849244	chr3:55849244:GCTT:G	2.7427e-50	-2.62058	-1.01301
55849354	chr3:55849354:T:C	5.94706e-50	-2.59261	-0.267019
55849368	chr3:55849368:T:C	3.89738e-50	-2.65056	-0.631665
55849665	chr3:55849665:T:C	3.82902e-48	-1.07932e-09	1.30525
55849832	chr3:55849832:A:G	5.63249e-50	-2.5917	-0.322275
55850271	chr3:55850271:G:A	8.22684e-50	-2.6677	0.132575
55850305	chr3:55850305:C:T	1.09308e-48	0.0516413	-4.45018e-10
55850423	chr3:55850423:A:G	3.1355e-49	-1.07932e-09	-1.19716
55850516	chr3:55850516:G:T	1.76451e-50	-2.61136	-1.46329
55850566	chr3:55850566:T:C	8.20367e-49	-1.07932e-09	-0.235362
55850582	chr3:55850582:A:G	2.42518e-48	-1.07932e-09	0.848545
55850982	chr3:55850982:C:T	3.31956e-50	-2.62331	-0.819383
55851078	chr3:55851078:T:C	7.15708e-50	-2.68385	0.00942529
55851252	chr3:55851252:C:T	7.30871e-50	-2.65346	-4.45018e-10
55851336	chr3:55851336:T:G	5.74089e-49	-1.07932e-09	-0.592329
55851652	chr3:55851652:T:C	2.46208e-49	-1.07932e-09	-1.43894
55851762	chr3:55851762:AAAAAAAG:A	2.40158e-49	-1.07932e-09	-1.46382
55851967	chr3:55851967:T:A	3.31575e-49	-1.07932e-09	-1.14126
55852168	chr3:55852168:T:C	2.36048e-50	-2.62737	-1.15629
55852196	chr3:55852196:G:A	7.92284e-50	-2.57278	-4.45018e-10
55852580	chr3:55852580:G:A	3.80548e-49	-1.07932e-09	-1.0035
55852656	chr3:55852656:T:G	9.19123e-50	-2.66144	0.237158
55852673	chr3:55852673:C:T	3.68982e-49	-1.07932e-09	-1.03437
55853309	chr3:55853309:T:A	9.21886e-49	-1.07932e-09	-0.118693
55853498	chr3:55853498:G:A	2.64506e-49	-1.07932e-09	-1.36725
55854002	chr3:55854002:C:T	2.45191e-49	-1.07932e-09	-1.44308
55854104	chr3:55854104:G:A	2.53327e-49	-1.07932e-09	-1.41043
55854138	chr3:55854138:G:T	2.40111e-49	-1.07932e-09	-1.46401
55854284	chr3:55854284:C:A	3.06787e-49	-1.07932e-09	-1.21896
55854506	chr3:55854506:C:T	4.55368e-50	-2.66803	-0.458565
55854528	chr3:55854528:G:A	3.6398e-49	-1.07932e-09	-1.04802
55854828	chr3:55854828:A:G	3.08572e-49	-1.07932e-09	-1.21316
55854862	chr3:55854862:G:C	1.66235e-49	-0.984695	-0.847017
55855203	chr3:55855203:T:G	2.94992e-49	-1.07932e-09	-1.25817
55855379	chr3:55855379:C:T	6.84034e-50	-1.27806	-1.44163
55855618	chr3:55855618:T:C	2.71374e-49	-1.07932e-09	-1.34162
55855728	chr3:55855728:T:A	2.93135e-49	-1.07932e-09	-1.26448
55855793	chr3:55855793:A:C	2.914e-49	-1.07932e-09	-1.27042
55856448	chr3:55856448:T:C	4.99878e-50	-1.94893	-1.08441
55856536	chr3:55856536:ACAC:A	7.22039e-50	-2.66562	-4.45018e-10
55856755	chr3:55856755:C:T	1.27253e-48	-1.07932e-09	0.203645
55857970	chr3:55857970:C:T	2.44679e-49	-1.07932e-09	-1.44517
55858364	chr3:55858364:G:A	2.26662e-48	-1.07932e-09	0.78093
55858689	chr3:55858689:C:T	4.30555e-49	-0.880039	-4.45018e-10
55858781	chr3:55858781:G:A	2.98994e-50	-2.6828	-0.864472
55858829	chr3:55858829:T:C	2.73013e-49	-1.07932e-09	-1.33559
55859229	chr3:55859229:C:T	5.93252e-50	-1.40035	-1.46173
55859322	chr3:55859322:C:T	7.50002e-50	-2.62762	-4.45018e-10
55859431	chr3:55859431:G:A	2.35725e-50	-2.67748	-1.10756
55859640	chr3:55859640:G:A	9.21215e-50	-0.955632	-1.46637
55859879	chr3:55859879:A:G	6.24048e-50	-2.41148	-0.399994
55859957	chr3:55859957:T:C	4.92625e-49	-1.07932e-09	-0.745366
55860008	chr3:55860008:C:T	3.20709e-49	-1.07932e-09	-1.17458
55860115	chr3:55860115:G:A	3.24968e-49	-1.07932e-09	-1.16139
55860704	chr3:55860704:A:G	2.41637e-49	-1.07932e-09	-1.45768
55860790	chr3:55860790:C:G	2.05172e-48	-1.07932e-09	0.681319
55860923	chr3:55860923:G:A	1.44135e-49	-0.754285	-1.22008
55861317	chr3:55861317:G:A	3.42388e-49	-1.07932e-09	-1.10917
55861381	chr3:55861381:G:A	1.0379e-49	-0.841891	-1.46086
55862211	chr3:55862211:CA:C	3.26831e-49	-1.07932e-09	-1.15567
55862229	chr3:55862229:T:C	1.25313e-49	-1.0003	-1.114
55862803	chr3:55862803:A:G	3.12557e-49	-1.07932e-09	-1.20033
55863129	chr3:55863129:A:G	3.27614e-49	-1.07932e-09	-1.15328
55863165	chr3:55863165:CTCCTTGCTAA:C	7.47626e-50	-2.6308	-4.45018e-10
55863223	chr3:55863223:C:T	3.08929e-49	-1.07932e-09	-1.212
55863677	chr3:55863677:G:A	4.38948e-50	-1.81031	-1.35301
55863923	chr3:55863923:G:A	2.73163e-49	-1.07932e-09	-1.33505
55864071	chr3:55864071:C:G	9.65773e-50	-1.17528	-1.19949
55864740	chr3:55864740:C:T	3.32825e-49	-1.07932e-09	-1.1375
55864741	chr3:55864741:T:C	4.19128e-50	-1.76077	-1.44875
55864822	chr3:55864822:G:A	9.68215e-50	-1.23958	-1.13266
55865632	chr3:55865632:C:T	4.82383e-49	-1.07932e-09	-0.766376
55865722	chr3:55865722:T:C	1.0754e-49	-1.09435	-1.17291
55865817	chr3:55865817:T:C	2.05406e-50	-2.67403	-1.24869
55866061	chr3:55866061:A:G	1.68684e-50	-2.67879	-1.44088
55866452	chr3:55866452:A:C	4.70767e-49	-1.07932e-09	-0.790751
55866664	chr3:55866664:A:T	1.87107e-50	-2.59617	-1.41985
55866673	chr3:55866673:A:G	2.77794e-49	-1.07932e-09	-1.31823
55866911	chr3:55866911:G:A	4.67586e-49	-1.07932e-09	-0.797531
55866984	chr3:55866984:A:G	1.80089e-50	-2.65981	-1.39444
55867981	chr3:55867981:C:T	4.86909e-50	-1.85327	-1.20636
55868081	chr3:55868081:T:C	4.95779e-49	-0.738984	-4.45018e-10
55868312	chr3:55868312:T:G	7.21984e-48	-1.07932e-09	1.93947
55868424	chr3:55868424:G:A	2.23564e-50	-2.68385	-1.15415
55868791	chr3:55868791:G:A	6.45779e-49	-1.07932e-09	-0.474657
55869087	chr3:55869087:A:G	2.37007e-50	-2.44389	-1.33572
55869599	chr3:55869599:T:C	1.11214e-49	-1.13375	-1.09991
55869713	chr3:55869713:A:G	1.68052e-48	-1.07932e-09	0.481744
55869739	chr3:55869739:C:G	1.09787e-49	-1.15363	-1.09294
55869863	chr3:55869863:C:T	5.30225e-49	-1.07932e-09	-0.671813
55869888	chr3:55869888:G:A	2.16598e-50	-2.678	-1.19166
55870228	chr3:55870228:C:T	2.39768e-49	-1.07932e-09	-1.46544
55870645	chr3:55870645:G:A	1.53579e-48	-1.07932e-09	0.391685
55871318	chr3:55871318:A:G	3.71095e-49	-1.07932e-09	-1.02866
55871995	chr3:55871995:C:A	2.4833e-49	-1.07932e-09	-1.43036
55872134	chr3:55872134:C:T	2.93169e-48	-1.07932e-09	1.03822
55872986	chr3:55872986:C:T	5.80781e-50	-1.46479	-1.41854
55873200	chr3:55873200:G:A	2.58134e-49	-1.07932e-09	-1.39164
55873259	chr3:55873259:C:T	2.07775e-49	-1.60866	-4.45018e-10
55873399	chr3:55873399:G:A	4.17644e-49	-1.07932e-09	-0.910484
55873612	chr3:55873612:T:C	3.65474e-49	-1.07932e-09	-1.04392
55874215	chr3:55874215:G:T	8.48412e-50	-2.50433	-4.45018e-10
55874590	chr3:55874590:G:A	6.28025e-49	-1.07932e-09	-0.502534
55875438	chr3:55875438:G:A	2.58171e-49	-1.07932e-09	-1.39149
55875539	chr3:55875539:A:G	7.42793e-50	-2.63728	-4.45018e-10
55875728	chr3:55875728:T:A	6.15644e-49	-0.522446	-4.45018e-10
55875825	chr3:55875825:C:A	2.9523e-49	-1.07932e-09	-1.25736
55876978	chr3:55876978:A:G	6.7264e-50	-1.31753	-1.41896
55877109	chr3:55877109:C:T	2.4979e-50	-2.39481	-1.33228
55877239	chr3:55877239:T:C	1.30597e-49	-0.606793	-1.46621
55877501	chr3:55877501:A:T	2.30026e-50	-2.34792	-1.46159
55877766	chr3:55877766:G:A	3.54721e-49	-1.07932e-09	-1.07378
55878056	chr3:55878056:T:C	2.65375e-49	-1.07932e-09	-1.36397
55878293	chr3:55878293:A:G	3.13872e-49	-1.07932e-09	-1.19613
55878313	chr3:55878313:C:T	7.09701e-50	-2.68286	-4.45018e-10
55878538	chr3:55878538:GTTC:G	2.4709e-49	-1.07932e-09	-1.43536
55878743	chr3:55878743:T:C	1.6451e-48	-1.07932e-09	0.460445
55878987	chr3:55878987:T:C	2.15685e-50	-2.67322	-1.20066
55879069	chr3:55879069:TTTTTC:T	8.18558e-49	-1.07932e-09	-0.237571
55879209	chr3:55879209:G:A	2.33595e-50	-2.68401	-1.1101
55879449	chr3:55879449:A:T	2.87527e-49	-1.07932e-09	-1.2838
55879881	chr3:55879881:C:T	3.43298e-49	-1.07932e-09	-1.10651
55879943	chr3:55879943:T:C	2.39546e-49	-1.07932e-09	-1.46637
55880143	chr3:55880143:G:A	3.66409e-50	-2.61682	-0.727129
55880357	chr3:55880357:T:C	3.86049e-49	-1.07932e-09	-0.98915
55880512	chr3:55880512:C:T	2.39985e-49	-1.07932e-09	-1.46454
55880996	chr3:55880996:G:A	9.81676e-49	-1.07932e-09	-0.0558528
55881425	chr3:55881425:A:T	1.67939e-49	-0.712202	-1.10931
55881451	chr3:55881451:C:T	2.65865e-49	-1.07932e-09	-1.36213
55881584	chr3:55881584:G:A	2.0789e-50	-2.68332	-1.22737
55881636	chr3:55881636:A:G	2.05317e-49	-0.909485	-0.711074
55881820	chr3:55881820:A:C	9.63661e-50	-1.20126	-1.1757
55882876	chr3:55882876:A:T	1.16753e-49	-2.61294	0.427881
55883039	chr3:55883039:T:C	1.73841e-48	-1.07932e-09	0.51561
55883088	chr3:55883088:A:T	2.57661e-49	-1.39347	-4.45018e-10
55883209	chr3:55883209:A:G	2.84677e-49	-1.07932e-09	-1.29376
55883612	chr3:55883612:G:A	7.09709e-50	-2.68284	-4.45018e-10
55883717	chr3:55883717:G:T	3.65157e-49	-1.07932e-09	-1.04479
55883925	chr3:55883925:CAA:C	2.67707e-49	-1.07932e-09	-1.35522
55884387	chr3:55884387:C:T	3.41515e-49	-1.07932e-09	-1.11172
55884513	chr3:55884513:T:C	2.43659e-49	-1.07932e-09	-1.44934
55884528	chr3:55884528:C:T	2.79834e-49	-1.07932e-09	-1.31092
55884698	chr3:55884698:T:C	3.06275e-49	-1.07932e-09	-1.22063
55884731	chr3:55884731:T:C	4.03375e-49	-1.07932e-09	-0.945248
55885059	chr3:55885059:C:T	1.17788e-49	-0.737496	-1.43873
55885266	chr3:55885266:A:G	3.14482e-49	-1.07932e-09	-1.19419
55885424	chr3:55885424:A:C	3.48014e-49	-1.07932e-09	-1.09287
55885761	chr3:55885761:T:G	3.61426e-49	-0.470089	-0.584968
55885782	chr3:55885782:G:C	2.66306e-49	-1.07932e-09	-1.36047
55886335	chr3:55886335:AT:A	7.1193e-49	-1.07932e-09	-0.377135
55886528	chr3:55886528:T:C	2.63654e-49	-1.07932e-09	-1.37048
55887454	chr3:55887454:TTTCAAAG:T	2.63539e-49	-1.07932e-09	-1.37091
55887802	chr3:55887802:T:C	2.05048e-49	-1.62187	-4.45018e-10
55887812	chr3:55887812:T:G	3.85325e-49	-1.07932e-09	-0.991027
55887870	chr3:55887870:T:G	3.25183e-49	-1.07932e-09	-1.16073
55888074	chr3:55888074:C:T	2.8132e-50	-2.68117	-0.927034
55888672	chr3:55888672:G:A	3.21892e-49	-1.07932e-09	-1.1709
55888740	chr3:55888740:T:C	6.3804e-49	-1.07932e-09	-0.486714
55889673	chr3:55889673:TC:T	3.66452e-49	-1.07932e-09	-1.04125
55889904	chr3:55889904:T:C	3.46499e-49	-1.07932e-09	-1.09723
55890036	chr3:55890036:A:G	1.62075e-48	-1.07932e-09	0.44553
55890257	chr3:55890257:T:C	3.18523e-49	-0.188258	-0.993163
55890680	chr3:55890680:T:A	2.46766e-49	-1.07932e-09	-1.43667
55890939	chr3:55890939:C:T	2.2482e-50	-2.4794	-1.353
55891057	chr3:55891057:C:T	2.94254e-49	-1.07932e-09	-1.26067
55891295	chr3:55891295:C:T	2.58004e-49	-1.07932e-09	-1.39214
55891363	chr3:55891363:C:T	3.26355e-49	0.0956172	-1.25275
55892073	chr3:55892073:T:G	2.98397e-49	-1.07932e-09	-1.24669
55892094	chr3:55892094:G:A	9.65522e-49	-1.07932e-09	-0.0724457
55892473	chr3:55892473:T:G	2.58265e-49	-1.07932e-09	-1.39113
55892864	chr3:55892864:T:A	4.78863e-49	-1.07932e-09	-0.773699
55893007	chr3:55893007:T:G	3.56171e-50	-2.31711	-1.05518
55893537	chr3:55893537:G:A	2.41012e-50	-2.31073	-1.45212
55893704	chr3:55893704:C:A	2.42052e-49	-1.07932e-09	-1.45596
55893807	chr3:55893807:C:T	5.1554e-49	-1.07932e-09	-0.6999
55893876	chr3:55893876:G:A	3.08476e-49	-1.07932e-09	-1.21347
55893951	chr3:55893951:T:C	2.07914e-50	-2.57799	-1.33259
55894137	chr3:55894137:C:T	3.08163e-49	-1.07932e-09	-1.21449
55894752	chr3:55894752:T:C	2.69655e-50	-2.27354	-1.37702
55894772	chr3:55894772:T:C	3.60007e-49	-1.07932e-09	-1.05899
55894918	chr3:55894918:C:T	3.09425e-49	-1.07932e-09	-1.2104
55894923	chr3:55894923:C:T	2.67312e-49	-1.07932e-09	-1.3567
55895016	chr3:55895016:T:C	2.88895e-50	-2.25963	-1.322
55895132	chr3:55895132:A:G	2.2019e-50	-2.424	-1.4292
55895327	chr3:55895327:T:C	1.45926e-48	-1.07932e-09	0.340569
55895383	chr3:55895383:C:T	3.90334e-49	-0.514655	-0.463457
55895457	chr3:55895457:T:G	2.88578e-49	-1.07932e-09	-1.28015
55895694	chr3:55895694:C:T	8.02457e-50	-2.56002	-4.45018e-10
55895820	chr3:55895820:A:G	5.39348e-50	-1.62316	-1.33418
55896820	chr3:55896820:T:C	2.80958e-49	-0.91382	-0.39309
55896899	chr3:55896899:T:G	1.02665e-48	-1.07932e-09	-0.0110546
55896965	chr3:55896965:C:T	2.74732e-49	-0.933217	-0.396102
55897057	chr3:55897057:C:T	3.08476e-49	-1.07932e-09	-1.21347
55897304	chr3:55897304:C:T	3.07559e-49	-1.07932e-09	-1.21645
55897611	chr3:55897611:A:G	2.75201e-50	-2.33566	-1.29453
55898472	chr3:55898472:C:T	2.53001e-50	-2.59832	-1.11599
55898574	chr3:55898574:C:T	2.76091e-49	-1.07932e-09	-1.32438
55898624	chr3:55898624:C:T	8.05328e-50	-2.55645	-4.45018e-10
55898720	chr3:55898720:T:C	2.77615e-49	-1.07932e-09	-1.31888
55898799	chr3:55898799:G:A	2.0588e-49	-1.61782	-4.45018e-10
55899203	chr3:55899203:C:T	3.00118e-49	-1.07932e-09	-1.24094
55899265	chr3:55899265:A:G	2.93435e-50	-2.18248	-1.38356
55899534	chr3:55899534:A:G	3.07565e-49	-1.07932e-09	-1.21643
55899724	chr3:55899724:C:T	3.00176e-49	-1.07932e-09	-1.24075
55899939	chr3:55899939:T:C	1.98505e-49	-0.414619	-1.23968
55899951	chr3:55899951:T:C	1.64478e-49	-0.501134	-1.34121
55899965	chr3:55899965:C:G	3.32432e-50	-2.21391	-1.22735
55900000	chr3:55900000:C:T	2.52821e-49	-1.07932e-09	-1.41243
55900080	chr3:55900080:T:C	2.67334e-49	-1.07932e-09	-1.35662
55900122	chr3:55900122:G:A	1.58191e-49	-0.613045	-1.26827
55900273	chr3:55900273:A:G	6.05711e-50	-1.59771	-1.24358
55900387	chr3:55900387:C:T	2.45489e-50	-2.54555	-1.1989
55900797	chr3:55900797:A:G	1.82129e-46	6.61172	-1.44437
55900862	chr3:55900862:T:G	2.54014e-49	-1.07932e-09	-1.40772
55900911	chr3:55900911:G:A	7.57151e-50	-1.22011	-1.39803
55901315	chr3:55901315:A:T	2.86918e-49	-1.07932e-09	-1.28592
55901333	chr3:55901333:G:T	1.23026e-46	4.71811	0.0569282
55901428	chr3:55901428:T:C	4.74362e-49	-1.07932e-09	-0.783144
55901440	chr3:55901440:T:C	6.37001e-49	-1.07932e-09	-0.488344
55901442	chr3:55901442:A:G	1.66504e-49	-1.06478	-0.765313
55901474	chr3:55901474:T:C	3.21435e-49	-1.07932e-09	-1.17232
55901498	chr3:55901498:A:C	1.58073e-48	-1.07932e-09	0.420527
55901675	chr3:55901675:C:T	5.00961e-50	-2.45959	-0.571587
55901772	chr3:55901772:T:C	2.77006e-49	-1.07932e-09	-1.32107
55901850	chr3:55901850:A:G	1.4416e-49	-1.25208	-0.722112
55902094	chr3:55902094:C:T	2.1976e-49	-0.910169	-0.642409
55902456	chr3:55902456:A:G	2.54113e-49	-1.07932e-09	-1.40733
55902468	chr3:55902468:C:T	9.65562e-49	-1.07932e-09	-0.072404
55902837	chr3:55902837:G:A	2.42664e-49	-1.07932e-09	-1.45344
55903863	chr3:55903863:T:C	9.86503e-49	-1.07932e-09	-0.050948
55904360	chr3:55904360:T:C	9.19918e-49	-0.12083	-4.45018e-10
55904656	chr3:55904656:T:A	4.3972e-50	-2.42333	-0.738234
55904679	chr3:55904679:C:T	7.76648e-49	-0.290127	-4.45018e-10
55904972	chr3:55904972:A:G	3.68381e-49	-1.07932e-09	-1.036
55905173	chr3:55905173:C:T	9.94743e-50	-1.29512	-1.05009
55905328	chr3:55905328:G:A	2.1503e-50	-2.4956	-1.38132
55905339	chr3:55905339:C:T	2.42449e-49	-1.07932e-09	-1.45432
55905664	chr3:55905664:A:G	2.85176e-50	-2.54261	-1.05198
55906049	chr3:55906049:A:G	2.71003e-49	-1.07932e-09	-1.34299
55906154	chr3:55906154:CT:C	7.1012e-49	-0.37968	-4.45018e-10
55906155	chr3:55906155:T:C	1.19243e-46	5.51413	-0.770327
55906336	chr3:55906336:G:A	3.90104e-49	-1.07932e-09	-0.978701
55906349	chr3:55906349:G:A	9.06875e-50	-1.24117	-1.19653
55906380	chr3:55906380:C:T	2.69198e-49	-1.07932e-09	-1.34967
55907190	chr3:55907190:T:A	8.53192e-50	-2.49872	-4.45018e-10
55907531	chr3:55907531:T:C	7.35762e-50	-2.64679	-4.45018e-10
55907900	chr3:55907900:C:T	2.39545e-49	-1.07932e-09	-1.46637
55908166	chr3:55908166:A:G	3.39395e-50	-1.96347	-1.45707
55908404	chr3:55908404:T:C	2.4124e-49	-1.07932e-09	-1.45932
55908617	chr3:55908617:G:C	3.20364e-50	-2.0229	-1.45534
55908796	chr3:55908796:A:G	7.24992e-50	-1.19709	-1.46445
55908973	chr3:55908973:T:C	6.22516e-49	-1.07932e-09	-0.511346
55909080	chr3:55909080:G:A	3.23558e-49	-1.07932e-09	-1.16574
55909286	chr3:55909286:T:A	2.41246e-49	-1.07932e-09	-1.4593
55909310	chr3:55909310:T:A	6.23864e-49	-1.07932e-09	-0.509183
55909324	chr3:55909324:C:T	2.84872e-49	-1.07932e-09	-1.29307
55909390	chr3:55909390:A:C	4.91703e-47	5.32134	-1.46341
55909563	chr3:55909563:T:C	3.73973e-50	-1.86335	-1.46017
55909725	chr3:55909725:G:A	7.64959e-50	-1.14326	-1.46462
55909902	chr3:55909902:T:C	2.20024e-50	-2.43043	-1.42353
55910019	chr3:55910019:G:T	3.38365e-49	-1.07932e-09	-1.12099
55910264	chr3:55910264:C:T	9.79875e-47	5.96742	-1.41994
55910497	chr3:55910497:T:C	2.39551e-49	-1.07932e-09	-1.46635
55910529	chr3:55910529:C:T	2.7252e-49	-1.07932e-09	-1.3374
55910996	chr3:55910996:T:C	6.13551e-49	-1.07932e-09	-0.525851
55911214	chr3:55911214:C:T	3.62035e-49	-1.05337	-4.45018e-10
55911337	chr3:55911337:A:C	1.76028e-50	-2.66105	-1.416
55911638	chr3:55911638:C:T	1.50198e-49	-0.954526	-0.978633
55911833	chr3:55911833:A:G	3.77533e-49	-1.07932e-09	-1.01146
55911911	chr3:55911911:T:C	2.45213e-49	-1.07932e-09	-1.44299
55911979	chr3:55911979:T:C	1.67498e-50	-2.67002	-1.4567
55912169	chr3:55912169:G:A	2.50377e-49	-1.07932e-09	-1.42215
55912212	chr3:55912212:G:A	1.66198e-50	-2.66815	-1.46637
55912235	chr3:55912235:G:A	3.34919e-49	-1.07932e-09	-1.13123
55912580	chr3:55912580:C:G	1.13527e-49	-0.749636	-1.46344
55912873	chr3:55912873:C:G	6.97218e-50	-1.23454	-1.46606
55913242	chr3:55913242:G:A	2.62864e-49	-1.07932e-09	-1.37348
55913288	chr3:55913288:A:G	3.76143e-49	-1.07932e-09	-1.01515
55913600	chr3:55913600:C:T	1.04922e-49	-1.19031	-1.10159
55913838	chr3:55913838:T:C	7.82029e-50	-2.58581	-4.45018e-10
55914032	chr3:55914032:T:A	2.42231e-47	4.58902	-1.43907
55914498	chr3:55914498:C:T	2.62461e-49	-1.07932e-09	-1.37501
55914699	chr3:55914699:C:T	3.77749e-50	-2.49769	-0.815776
55914788	chr3:55914788:C:G	8.81496e-50	-1.00672	-1.45936
55914973	chr3:55914973:T:C	3.4029e-49	-1.07932e-09	-1.11532
55915026	chr3:55915026:C:T	1.69666e-49	-1.81128	-4.45018e-10
55915161	chr3:55915161:T:TGG	2.86383e-49	-1.07932e-09	-1.28778
55915171	chr3:55915171:T:C	2.6563e-49	-1.07932e-09	-1.36301
55915191	chr3:55915191:A:T	2.74113e-50	-2.27976	-1.35439
55915244	chr3:55915244:A:C	9.19906e-50	-1.0601	-1.36333
55915457	chr3:55915457:G:C	4.97888e-47	5.30631	-1.43588
55915853	chr3:55915853:A:G	7.6279e-50	-1.14919	-1.46153
55916101	chr3:55916101:A:G	7.43708e-50	-1.17028	-1.46577
55917050	chr3:55917050:C:T	1.18493e-48	-1.07932e-09	0.132324
55917132	chr3:55917132:C:G	2.59397e-50	-2.2849	-1.40444
55917192	chr3:55917192:A:G	3.75213e-49	-1.07932e-09	-1.01762
55917700	chr3:55917700:C:A	3.05688e-49	-1.07932e-09	-1.22255
55917728	chr3:55917728:C:T	3.31443e-49	-1.07932e-09	-1.14166
55917829	chr3:55917829:C:T	5.33512e-47	5.35424	-1.41471
55917923	chr3:55917923:T:C	2.39548e-49	-1.07932e-09	-1.46636
55918120	chr3:55918120:A:G	3.33138e-49	-1.07932e-09	-1.13656
55918208	chr3:55918208:A:G	2.3979e-49	-1.07932e-09	-1.46535
55918613	chr3:55918613:T:C	3.75013e-49	-1.07932e-09	-1.01815
55918754	chr3:55918754:A:G	1.30962e-49	-0.971762	-1.09844
55918805	chr3:55918805:A:G	3.60197e-49	-1.07932e-09	-1.05846
55919224	chr3:55919224:T:C	2.39547e-49	-1.07932e-09	-1.46637
55919298	chr3:55919298:C:T	2.39604e-49	-1.07932e-09	-1.46613
55920146	chr3:55920146:T:C	7.60322e-50	-2.61396	-4.45018e-10
55920187	chr3:55920187:A:C	3.92878e-50	-2.42668	-0.847518
55920395	chr3:55920395:C:T	1.48771e-49	-0.564249	-1.37846
55920482	chr3:55920482:A:T	9.41235e-50	-0.982758	-1.41775
55920643	chr3:55920643:T:G	8.8902e-49	-0.154994	-4.45018e-10
55920647	chr3:55920647:AC:A	3.34919e-49	-1.07932e-09	-1.13123
55920838	chr3:55920838:T:C	1.82174e-50	-2.58243	-1.4603
55920998	chr3:55920998:A:G	2.87704e-49	-1.07932e-09	-1.28318
55921186	chr3:55921186:G:A	3.16737e-49	0.279283	-1.46633
55921353	chr3:55921353:G:A	2.03918e-48	-1.07932e-09	0.675189
55921478	chr3:55921478:A:C	8.96564e-50	-1.04207	-1.40706
55921530	chr3:55921530:A:G	3.52165e-49	-1.07932e-09	-1.08101
55921562	chr3:55921562:T:C	5.21958e-47	5.27315	-1.35551
55921659	chr3:55921659:A:T	2.72097e-50	-2.47251	-1.16903
55921890	chr3:55921890:G:T	2.1504e-50	-2.45009	-1.42679
55921965	chr3:55921965:G:A	2.39643e-49	-1.07932e-09	-1.46597
55921979	chr3:55921979:A:T	1.14117e-49	-2.20789	-4.45018e-10
55922047	chr3:55922047:C:T	6.89612e-47	5.47436	-1.27817
55922347	chr3:55922347:A:T	2.5946e-50	-2.26412	-1.42498
55922767	chr3:55922767:T:C	2.41572e-50	-2.31823	-1.4423
55923072	chr3:55923072:G:A	2.43693e-49	-1.07932e-09	-1.44921
55923357	chr3:55923357:AAC:A	5.29455e-49	-1.07932e-09	-0.673267
55923380	chr3:55923380:G:A	9.4037e-50	-2.40143	-4.45018e-10
55923590	chr3:55923590:A:C	8.26718e-49	-0.227651	-4.45018e-10
55923975	chr3:55923975:T:C	4.21285e-49	-1.07932e-09	-0.901805
55924031	chr3:55924031:T:G	1.88074e-49	-0.841619	-0.86666
55924054	chr3:55924054:T:C	3.1886e-50	-2.02188	-1.46107
55924388	chr3:55924388:A:G	3.56501e-50	-1.93429	-1.43707
55924933	chr3:55924933:C:T	2.93711e-49	-1.07932e-09	-1.26252
55925651	chr3:55925651:C:T	2.50296e-50	-2.40254	-1.32251
55925694	chr3:55925694:A:C	2.73794e-47	4.70486	-1.43242
55926477	chr3:55926477:T:C	3.08519e-49	-1.07932e-09	-1.21333
55926529	chr3:55926529:C:T	2.69364e-49	-1.07932e-09	-1.34905
55926700	chr3:55926700:C:T	1.22691e-49	-2.13545	-4.45018e-10
55928039	chr3:55928039:G:A	1.4981e-48	-1.07932e-09	0.366836
55928741	chr3:55928741:C:G	4.35623e-50	-1.98695	-1.18398
55928992	chr3:55928992:T:C	3.48973e-49	-1.07932e-09	-1.09012
55929049	chr3:55929049:T:C	1.57371e-49	-0.951406	-0.935102
55929641	chr3:55929641:C:A	1.07802e-49	-2.26481	-4.45018e-10
55930392	chr3:55930392:G:T	2.61495e-49	-1.07932e-09	-1.3787
55930530	chr3:55930530:T:C	1.05889e-48	1.24581	-1.22595
55931701	chr3:55931701:T:C	3.16284e-49	-1.07932e-09	-1.18847
55931867	chr3:55931867:T:C	1.72244e-50	-2.64835	-1.45043
55932376	chr3:55932376:A:G	2.72112e-49	-1.07932e-09	-1.3389
55932426	chr3:55932426:T:C	3.60325e-49	-1.07932e-09	-1.05811
55932967	chr3:55932967:C:T	2.95664e-49	-1.07932e-09	-1.25589
55933165	chr3:55933165:C:T	2.65798e-50	-2.27587	-1.38909
55933555	chr3:55933555:A:G	2.42657e-49	-1.07932e-09	-1.45347
55933700	chr3:55933700:G:A	1.42168e-49	-1.98811	-4.45018e-10
55934488	chr3:55934488:A:G	3.1009e-49	-1.07932e-09	-1.20825
55934691	chr3:55934691:G:A	2.45891e-49	-1.07932e-09	-1.44023
55935026	chr3:55935026:A:T	4.28113e-47	5.15753	-1.43809
55935635	chr3:55935635:T:C	4.45517e-50	-1.74508	-1.40338
55936082	chr3:55936082:C:T	2.4342e-49	-1.07932e-09	-1.45033
55936098	chr3:55936098:T:A	2.40491e-49	-1.07932e-09	-1.46243
55936123	chr3:55936123:C:T	2.25443e-50	-2.43318	-1.39645
55936362	chr3:55936362:AG:A	3.6715e-48	2.35409	-1.09085
55936749	chr3:55936749:A:AT	1.4177e-49	-1.99091	-4.45018e-10
55936938	chr3:55936938:C:T	9.10063e-50	-0.988765	-1.44542
55937523	chr3:55937523:C:T	7.853e-49	-0.279048	-4.45018e-10
55938632	chr3:55938632:T:C	2.43303e-49	-1.07932e-09	-1.45081
55938813	chr3:55938813:C:T	2.66736e-49	-1.07932e-09	-1.35886
55939095	chr3:55939095:T:C	2.59533e-50	-2.32669	-1.36213
55939425	chr3:55939425:A:G	2.97112e-49	-1.07932e-09	-1.251
55940116	chr3:55940116:C:T	5.52717e-48	1.67232	-4.45018e-10
55940176	chr3:55940176:C:T	8.82786e-50	-1.00196	-1.46265
55940254	chr3:55940254:G:C	7.80391e-50	-2.58791	-4.45018e-10
55940285	chr3:55940285:AG:A	2.45123e-49	-1.07932e-09	-1.44335
55941438	chr3:55941438:A:G	2.91226e-49	-1.07932e-09	-1.27101
55942028	chr3:55942028:C:T	3.69055e-49	-1.07932e-09	-1.03417
55942105	chr3:55942105:C:T	2.39072e-48	2.02694	-1.19271
55942802	chr3:55942802:T:A	3.13764e-49	-1.07932e-09	-1.19647
55942967	chr3:55942967:T:A	3.69371e-49	-1.07932e-09	-1.03331
55943225	chr3:55943225:G:C	3.30511e-50	-2.44721	-0.999847
55943254	chr3:55943254:C:T	3.02496e-49	-1.07932e-09	-1.23305
55943521	chr3:55943521:CT:C	1.20955e-46	6.10211	-1.34405
55943526	chr3:55943526:G:A	1.06928e-46	6.0187	-1.3839
55943893	chr3:55943893:T:G	3.34464e-49	-1.07932e-09	-1.13258
55943901	chr3:55943901:G:C	1.79373e-50	-2.66224	-1.39599
55944033	chr3:55944033:G:C	2.86684e-49	-1.07932e-09	-1.28673
55944212	chr3:55944212:C:G	2.71896e-49	-1.07932e-09	-1.33969
55944758	chr3:55944758:A:G	2.3661e-50	-2.67308	-1.1082
55944806	chr3:55944806:A:G	3.1777e-49	-1.07932e-09	-1.18379
55945482	chr3:55945482:G:A	1.56633e-46	6.46205	-1.4455
55945647	chr3:55945647:A:G	3.18562e-49	-1.07932e-09	-1.1813
55945751	chr3:55945751:T:C	2.56076e-49	-1.07932e-09	-1.39964
55945936	chr3:55945936:A:G	9.81941e-50	-0.915553	-1.44262
55945939	chr3:55945939:T:A	2.39837e-49	-1.07932e-09	-1.46516
55946073	chr3:55946073:A:T	2.42398e-49	-1.07932e-09	-1.45454
55946517	chr3:55946517:T:G	2.73375e-49	-1.07932e-09	-1.33427
55946600	chr3:55946600:T:C	2.48993e-49	-1.07932e-09	-1.42769
55947193	chr3:55947193:C:G	4.35402e-46	6.03891	-4.45018e-10
55947217	chr3:55947217:A:T	2.05851e-48	-1.07932e-09	0.684625
55947260	chr3:55947260:CCCTCAACTATAT:C	6.9651e-50	-1.2353	-1.46631
55947274	chr3:55947274:C:T	1.68902e-46	6.31051	-1.21855
55947311	chr3:55947311:A:T	4.87503e-49	-1.07932e-09	-0.755818
55947590	chr3:55947590:GTTTTCCCTGGGT:G	3.18455e-50	-2.47607	-1.00815
55947631	chr3:55947631:G:A	3.11937e-49	-1.07932e-09	-1.20231
55947786	chr3:55947786:T:C	7.88195e-49	-0.275369	-4.45018e-10
55947974	chr3:55947974:G:T	3.18135e-48	2.30949	-1.18954
55947998	chr3:55947998:A:G	2.74019e-49	-1.07932e-09	-1.33192
55948316	chr3:55948316:T:C	2.83725e-48	2.32121	-1.31574
55948338	chr3:55948338:C:T	3.19889e-49	-1.07932e-09	-1.17714
55948992	chr3:55948992:G:A	3.95996e-49	-1.07932e-09	-0.963711
55949064	chr3:55949064:G:A	3.63321e-49	-1.07932e-09	-1.04983
55949108	chr3:55949108:A:G	2.64288e-49	-1.07932e-09	-1.36807
55949141	chr3:55949141:G:A	5.33456e-49	-1.07932e-09	-0.665739
55949263	chr3:55949263:G:A	2.40096e-49	-1.07932e-09	-1.46408
55949376	chr3:55949376:A:G	2.43148e-49	-1.07932e-09	-1.45144
55949588	chr3:55949588:C:T	3.27352e-49	-1.07932e-09	-1.15408
55949832	chr3:55949832:G:A	3.20816e-48	2.30916	-1.18082
55949909	chr3:55949909:T:C	2.61055e-49	-1.07932e-09	-1.38038
55950070	chr3:55950070:T:C	3.79788e-49	-1.07932e-09	-1.0055
55950315	chr3:55950315:C:A	3.275e-49	-1.07932e-09	-1.15363
55950333	chr3:55950333:T:A	3.52456e-49	-1.07932e-09	-1.08019
55950564	chr3:55950564:A:C	3.26217e-49	-1.07932e-09	-1.15755
55951044	chr3:55951044:T:A	4.37299e-49	-1.07932e-09	-0.864498
55951084	chr3:55951084:G:A	3.16446e-48	2.30387	-1.18925
55951369	chr3:55951369:A:T	7.91386e-50	-1.10765	-1.46626
55951723	chr3:55951723:T:C	7.11718e-50	-1.21956	-1.46046
55952031	chr3:55952031:C:T	7.0566e-45	9.90387	-1.07951
55952300	chr3:55952300:C:T	7.77843e-49	-0.28859	-4.45018e-10
55952548	chr3:55952548:T:A	3.33741e-49	-1.07932e-09	-1.13475
55952759	chr3:55952759:C:T	2.48459e-49	-1.07932e-09	-1.42984
55952855	chr3:55952855:A:C	5.23171e-46	7.38564	-1.16309
55953121	chr3:55953121:C:T	4.89952e-49	-1.07932e-09	-0.750808
55953174	chr3:55953174:C:T	1.65839e-50	-2.68292	-1.45377
55953795	chr3:55953795:A:G	2.23116e-49	-0.171173	-1.36625
55954366	chr3:55954366:A:G	7.40382e-50	-1.17557	-1.46496
55955679	chr3:55955679:G:T	1.04874e-49	-0.878723	-1.41364
55955732	chr3:55955732:C:T	3.04377e-49	-1.07932e-09	-1.22685
55955910	chr3:55955910:G:A	1.94163e-48	1.91493	-1.28877
55956071	chr3:55956071:C:G	2.61362e-49	-1.07932e-09	-1.37921
55956698	chr3:55956698:A:G	2.3942e-50	-2.45463	-1.31485
55956809	chr3:55956809:C:T	3.3777e-49	-1.07932e-09	-1.12275
55956948	chr3:55956948:G:GCTA	2.11062e-44	11.2267	-1.30676
55957058	chr3:55957058:C:T	2.59662e-49	-1.07932e-09	-1.38573
55957098	chr3:55957098:A:G	2.43348e-49	-1.07932e-09	-1.45062
55957518	chr3:55957518:G:A	6.37247e-49	-0.487958	-4.45018e-10
55957552	chr3:55957552:C:T	3.16893e-49	-1.07932e-09	-1.18655
55957782	chr3:55957782:AG:A	1.70043e-50	-2.67993	-1.43171
55957987	chr3:55957987:C:T	8.3146e-50	-1.0615	-1.46302
55958185	chr3:55958185:C:T	1.63847e-49	-1.84618	-4.45018e-10
55958595	chr3:55958595:G:A	3.07369e-49	-1.07932e-09	-1.21707
55958717	chr3:55958717:T:C	3.21692e-49	-1.07932e-09	-1.17152
55958746	chr3:55958746:C:A	1.63616e-50	-2.68381	-1.46637
55958784	chr3:55958784:G:C	2.28029e-48	2.06738	-1.28044
55959446	chr3:55959446:T:C	3.37829e-49	-1.07932e-09	-1.12258
55959500	chr3:55959500:C:T	1.16843e-49	-0.827557	-1.35672
55959501	chr3:55959501:A:G	2.68528e-49	-1.07932e-09	-1.35216
55959502	chr3:55959502:G:C	2.40123e-49	-1.07932e-09	-1.46396
55959515	chr3:55959515:A:G	3.38847e-44	11.4718	-1.07844
55959809	chr3:55959809:C:T	7.61307e-49	-0.310078	-4.45018e-10
55959923	chr3:55959923:C:T	8.47222e-50	-1.0567	-1.44904
55960095	chr3:55960095:C:T	1.73909e-50	-2.67833	-1.41084
55960446	chr3:55960446:C:A	7.11988e-49	-1.07932e-09	-0.377053
55960510	chr3:55960510:A:G	3.24441e-49	-1.07932e-09	-1.16301
55960563	chr3:55960563:A:G	1.64016e-50	-2.68278	-1.46495
55960727	chr3:55960727:C:T	1.64666e-50	-2.67987	-1.46391
55960779	chr3:55960779:C:A	5.00876e-49	-1.07932e-09	-0.728756
55960877	chr3:55960877:G:A	1.31682e-46	6.24367	-1.40064
55960900	chr3:55960900:C:T	3.54771e-49	-1.07932e-09	-1.07364
55961023	chr3:55961023:A:C	2.57949e-49	-1.07932e-09	-1.39235
55961254	chr3:55961254:T:C	2.02952e-48	1.72801	-1.05757
55961515	chr3:55961515:C:A	5.32036e-49	-1.07932e-09	-0.668404
55961524	chr3:55961524:C:T	3.19397e-49	-1.07932e-09	-1.17868
55961610	chr3:55961610:T:C	2.37561e-48	1.53529	-0.707399
55961707	chr3:55961707:TA:T	3.19515e-45	9.40284	-1.37081
55961991	chr3:55961991:C:A	5.52771e-49	-1.07932e-09	-0.630171
55962081	chr3:55962081:T:A	3.04134e-49	-1.07932e-09	-1.22765
55962238	chr3:55962238:A:G	7.90542e-49	-1.07932e-09	-0.272396
55962257	chr3:55962257:T:C	2.76257e-45	9.15295	-1.26639
55962398	chr3:55962398:C:T	1.6528e-50	-2.68029	-1.45977
55962453	chr3:55962453:C:T	2.42585e-49	-1.07932e-09	-1.45376
55962759	chr3:55962759:C:A	1.64342e-50	-2.68253	-1.46322
55962926	chr3:55962926:G:C	1.67012e-50	-2.68342	-1.44621
55962932	chr3:55962932:T:C	1.67928e-50	-2.67194	-1.45223
55962976	chr3:55962976:G:A	3.04635e-49	-1.07932e-09	-1.226
55963091	chr3:55963091:G:C	8.79541e-49	-0.165715	-4.45018e-10
55963120	chr3:55963120:T:C	2.40602e-49	-1.07932e-09	-1.46197
55963181	chr3:55963181:C:T	2.40574e-49	-1.07932e-09	-1.46209
55963359	chr3:55963359:C:T	8.12948e-50	-1.084	-1.46303
55963433	chr3:55963433:T:A	2.67471e-49	-1.07932e-09	-1.3561
55963490	chr3:55963490:A:G	1.06834e-46	5.79761	-1.16369
55963527	chr3:55963527:A:T	4.05936e-49	-1.07932e-09	-0.938919
55963865	chr3:55963865:C:T	1.72712e-50	-2.66625	-1.42983
55964286	chr3:55964286:A:G	3.012e-49	-1.07932e-09	-1.23734
55964318	chr3:55964318:C:T	1.28938e-49	-0.64169	-1.44409
55964608	chr3:55964608:C:A	6.10832e-49	-0.530293	-4.45018e-10
55965067	chr3:55965067:T:C	1.66776e-50	-2.68162	-1.44943
55965275	chr3:55965275:C:T	3.37033e-49	-1.07932e-09	-1.12494
55965276	chr3:55965276:G:A	3.973e-49	-1.07932e-09	-0.960422
55965313	chr3:55965313:T:C	1.75353e-50	-2.67184	-1.40906
55965325	chr3:55965325:A:G	7.64856e-45	10.2475	-1.34257
55965470	chr3:55965470:C:T	1.67069e-50	-2.68279	-1.4465
55965700	chr3:55965700:C:T	2.31782e-49	-0.0413128	-1.45801
55965726	chr3:55965726:C:T	1.67855e-49	-1.82201	-4.45018e-10
55966219	chr3:55966219:A:T	2.47816e-49	-1.07932e-09	-1.43243
55966652	chr3:55966652:C:A	3.30479e-49	-1.07932e-09	-1.14457
55966884	chr3:55966884:C:T	1.0756e-46	5.97952	-1.33883
55967515	chr3:55967515:T:C	3.56224e-49	-1.07932e-09	-1.06956
55967635	chr3:55967635:T:C	1.17202e-46	6.06089	-1.33435
55967766	chr3:55967766:G:A	2.71548e-49	-1.07932e-09	-1.34098
55967831	chr3:55967831:T:C	2.62091e-49	-1.07932e-09	-1.37642
55967926	chr3:55967926:T:C	2.43811e-49	-1.07932e-09	-1.44872
55968385	chr3:55968385:T:C	5.86284e-49	-0.57131	-4.45018e-10
55968542	chr3:55968542:C:T	2.41656e-49	-1.07932e-09	-1.4576
55968944	chr3:55968944:G:A	9.54791e-49	-1.07932e-09	-0.0836217
55969202	chr3:55969202:T:G	8.00839e-49	-1.07932e-09	-0.259455
55969546	chr3:55969546:T:C	3.14232e-49	-1.07932e-09	-1.19498
55969654	chr3:55969654:G:A	2.40622e-49	-1.07932e-09	-1.46189
55969858	chr3:55969858:T:C	2.55104e-49	-1.07932e-09	-1.40345
55970132	chr3:55970132:T:C	1.32557e-49	-0.602045	-1.45606
55970394	chr3:55970394:G:A	1.11242e-49	-0.809157	-1.42425
55970609	chr3:55970609:T:C	6.17142e-49	-0.520015	-4.45018e-10
55970739	chr3:55970739:C:T	4.79426e-47	4.90274	-1.07009
55971331	chr3:55971331:T:C	1.67294e-46	6.41966	-1.33727
55971395	chr3:55971395:C:G	2.06939e-50	-2.46085	-1.45443
55971425	chr3:55971425:T:C	5.59566e-49	-0.617952	-4.45018e-10
55971627	chr3:55971627:A:G	1.83506e-46	6.50339	-1.32851
55971687	chr3:55971687:T:C	1.89595e-50	-2.60461	-1.3982
55971763	chr3:55971763:T:C	2.43768e-46	6.64883	-1.18998
55972102	chr3:55972102:C:T	3.66283e-49	-1.07932e-09	-1.04171
55972149	chr3:55972149:A:G	4.05075e-49	-1.07932e-09	-0.941042
55972295	chr3:55972295:A:T	3.25871e-49	-1.07932e-09	-1.15861
55972828	chr3:55972828:T:C	3.00347e-49	-1.07932e-09	-1.24018
55972881	chr3:55972881:G:A	8.31342e-50	-2.52466	-4.45018e-10
55973328	chr3:55973328:A:G	2.27215e-50	-2.37129	-1.45051
55973337	chr3:55973337:C:T	1.61645e-46	6.45839	-1.41035
55973875	chr3:55973875:G:A	2.80003e-49	-1.07932e-09	-1.31032
55974668	chr3:55974668:A:G	4.55666e-49	-1.07932e-09	-0.823354
55975008	chr3:55975008:C:T	2.6645e-49	-1.07932e-09	-1.35993
55975139	chr3:55975139:C:T	1.56202e-46	6.42509	-1.4113
55975651	chr3:55975651:T:C	6.86038e-50	-1.2619	-1.45487
55976219	chr3:55976219:G:A	1.67188e-50	-2.68389	-1.44469
55976557	chr3:55976557:G:A	2.56617e-49	-1.07932e-09	-1.39753
55976929	chr3:55976929:A:G	5.82953e-47	5.38782	-1.35966
55977043	chr3:55977043:C:G	4.52784e-49	-1.07932e-09	-0.829699
55977663	chr3:55977663:C:T	4.27918e-49	-1.07932e-09	-0.886182
55977748	chr3:55977748:C:T	3.73438e-50	-1.8889	-1.43605
55977783	chr3:55977783:T:C	2.39551e-49	-1.07932e-09	-1.46635
55978068	chr3:55978068:A:G	1.03811e-49	-0.856318	-1.44622
55978349	chr3:55978349:A:G	3.39448e-49	-1.07932e-09	-1.1178
55978521	chr3:55978521:G:A	4.93837e-48	1.55968	-4.45018e-10
55978784	chr3:55978784:G:A	2.26178e-50	-2.54843	-1.27795
55978823	chr3:55978823:G:A	1.45376e-49	-0.549844	-1.41595
55978849	chr3:55978849:T:C	2.69469e-48	-1.07932e-09	0.953924
55978860	chr3:55978860:T:C	2.61163e-50	-2.22116	-1.4614
55978905	chr3:55978905:C:G	1.15182e-49	-0.875633	-1.32297
55978920	chr3:55978920:C:A	1.79968e-50	-2.67927	-1.37565
55979348	chr3:55979348:C:T	1.36323e-49	-0.573029	-1.45705
55979601	chr3:55979601:T:C	7.10548e-50	-2.68166	-4.45018e-10
55979606	chr3:55979606:G:T	2.94045e-49	-1.07932e-09	-1.26138
55979966	chr3:55979966:T:C	3.45089e-49	-1.07932e-09	-1.10131
55980024	chr3:55980024:A:C	2.53007e-50	-2.62697	-1.08731
55980089	chr3:55980089:G:T	2.89616e-50	-2.12913	-1.45002
55980429	chr3:55980429:C:T	2.71001e-49	-1.07932e-09	-1.34299
55980436	chr3:55980436:C:T	2.07254e-48	2.00243	-1.31101
55980487	chr3:55980487:G:A	1.11211e-49	-0.779254	-1.45443
55980489	chr3:55980489:G:C	4.58174e-50	-1.67968	-1.44077
55980735	chr3:55980735:G:T	4.61892e-50	-1.65949	-1.45287
55980753	chr3:55980753:A:G	4.29564e-50	-1.72363	-1.46129
55981114	chr3:55981114:C:T	2.58522e-49	-1.07932e-09	-1.39013
55981486	chr3:55981486:C:T	5.29788e-46	5.95583	0.279287
55981560	chr3:55981560:C:T	2.41019e-49	-1.07932e-09	-1.46024
55981642	chr3:55981642:A:G	6.34696e-45	9.018	-0.299628
55981711	chr3:55981711:T:C	3.03573e-49	-1.07932e-09	-1.22949
55981734	chr3:55981734:A:G	2.40604e-49	-1.07932e-09	-1.46196
55981897	chr3:55981897:G:A	2.02269e-50	-2.55046	-1.38764
55982176	chr3:55982176:T:C	7.52422e-49	-0.321818	-4.45018e-10
55982326	chr3:55982326:G:A	2.40471e-49	-1.07932e-09	-1.46251
55982650	chr3:55982650:G:A	4.14037e-50	-1.76057	-1.46118
55982729	chr3:55982729:A:G	8.44887e-47	5.86479	-1.46553
55982834	chr3:55982834:T:G	3.39377e-46	7.17085	-1.3811
55982856	chr3:55982856:T:C	1.14331e-48	-1.07932e-09	0.0965708
55982860	chr3:55982860:G:A	2.44384e-49	-1.07932e-09	-1.44637
55982988	chr3:55982988:A:G	7.49213e-50	-2.62868	-4.45018e-10
55983091	chr3:55983091:C:T	4.53457e-46	7.20977	-1.13023
55983570	chr3:55983570:T:C	6.07877e-47	5.53239	-1.46236
55984018	chr3:55984018:A:G	1.69875e-49	-1.00536	-0.804691
55984122	chr3:55984122:T:C	1.78094e-49	-2.58493	0.822129
55984275	chr3:55984275:T:A	3.90278e-50	-2.66401	-0.616829
55984512	chr3:55984512:G:C	3.162e-49	-1.07932e-09	-1.18874
55984811	chr3:55984811:T:C	2.74443e-49	-1.07932e-09	-1.33037
55984845	chr3:55984845:C:T	6.48796e-49	0.996265	-1.46626
55985042	chr3:55985042:A:G	4.02531e-49	-0.149296	-0.798047
55985123	chr3:55985123:T:C	2.45507e-49	-1.07932e-09	-1.44179
55985777	chr3:55985777:T:C	4.91632e-46	7.23243	-1.07206
55985877	chr3:55985877:C:A	3.7369e-46	7.11727	-1.23121
55985914	chr3:55985914:G:C	3.93671e-49	-1.07932e-09	-0.969599
55986131	chr3:55986131:G:A	8.92657e-46	8.16058	-1.40374
55986293	chr3:55986293:A:G	3.16824e-50	-2.09397	-1.39538
55987082	chr3:55987082:T:C	3.60885e-50	-2.67963	-0.679507
55987428	chr3:55987428:C:T	2.96055e-49	-1.07932e-09	-1.25457
55987608	chr3:55987608:A:G	1.67013e-49	-1.08119	-0.745853
55988165	chr3:55988165:T:A	1.31166e-49	-0.614986	-1.45367
55988306	chr3:55988306:G:C	2.59903e-49	-1.07932e-09	-1.38481
55988625	chr3:55988625:C:T	3.90309e-49	-1.07932e-09	-0.978177
55988744	chr3:55988744:T:C	9.61022e-50	-2.3797	-4.45018e-10
55989103	chr3:55989103:G:A	4.25484e-50	-2.23172	-0.962754
55989501	chr3:55989501:T:C	2.40838e-49	-1.07932e-09	-1.46099
55989535	chr3:55989535:G:A	4.52082e-47	3.89703	-0.123117
55989597	chr3:55989597:G:A	9.87774e-48	3.60482	-1.3519
55989996	chr3:55989996:G:A	2.65538e-49	-1.07932e-09	-1.36336
55990031	chr3:55990031:C:T	3.43784e-49	-1.07932e-09	-1.1051
55990371	chr3:55990371:C:T	2.46112e-49	-1.07932e-09	-1.43933
55990633	chr3:55990633:C:T	1.01592e-49	-2.32415	-4.45018e-10
55990942	chr3:55990942:A:G	2.39823e-48	0.83737	-4.45018e-10
55990995	chr3:55990995:C:T	4.17073e-50	-2.68378	-0.530656
55991434	chr3:55991434:G:A	9.44213e-50	-2.56412	0.166773
55991784	chr3:55991784:C:T	4.47283e-49	-1.07932e-09	-0.841924
55992176	chr3:55992176:C:T	2.44115e-49	-1.07932e-09	-1.44747
55992782	chr3:55992782:A:G	2.61434e-49	-1.07932e-09	-1.37893
55992849	chr3:55992849:C:T	1.89942e-46	6.65866	-1.4493
55993165	chr3:55993165:T:C	3.53008e-49	-1.07932e-09	-1.07862
55993277	chr3:55993277:G:A	8.14517e-47	5.74032	-1.37767
55993281	chr3:55993281:T:C	2.85645e-50	-2.67574	-0.917207
55993499	chr3:55993499:T:C	7.70867e-47	5.70406	-1.39649
55993632	chr3:55993632:T:C	3.89466e-49	-1.07932e-09	-0.980337
55993775	chr3:55993775:T:G	2.50995e-50	-2.38124	-1.34103
55993888	chr3:55993888:T:C	1.49485e-49	-1.15711	-0.780809
55994074	chr3:55994074:A:G	5.52115e-48	3.12595	-1.45472
55994107	chr3:55994107:C:T	2.2431e-46	6.81996	-1.44429
55994519	chr3:55994519:G:A	3.45778e-50	-1.94717	-1.45473
55994765	chr3:55994765:T:C	8.81906e-48	2.75211	-0.61255
55994821	chr3:55994821:A:G	9.84662e-48	2.7752	-0.52543
55995029	chr3:55995029:C:T	9.48919e-48	2.71038	-0.497591
55995243	chr3:55995243:G:T	5.41704e-48	2.48244	-0.830245
55995676	chr3:55995676:A:T	3.56264e-46	7.04782	-1.20951
55995698	chr3:55995698:A:G	7.97012e-50	-2.60398	0.0371459
55996067	chr3:55996067:A:G	2.66804e-49	-1.07932e-09	-1.3586
55996578	chr3:55996578:A:G	2.16996e-50	-2.49811	-1.36971
55996950	chr3:55996950:G:A	6.28195e-50	-2.63751	-0.167338
55997061	chr3:55997061:T:C	3.76224e-50	-2.3499	-0.967611
55997176	chr3:55997176:A:C	8.10923e-48	2.57184	-0.516196
55997209	chr3:55997209:C:T	3.555e-50	-2.37711	-0.997064
55997293	chr3:55997293:T:TC	2.47671e-46	6.92298	-1.44824
55997325	chr3:55997325:A:G	5.28521e-46	7.32828	-1.09555
55997577	chr3:55997577:T:C	7.06014e-50	-2.62639	-0.0616698
55998054	chr3:55998054:C:T	5.75259e-46	7.40902	-1.09156
55998585	chr3:55998585:G:A	4.01913e-50	-2.3356	-0.915861
55999019	chr3:55999019:G:A	9.73683e-48	2.82587	-0.587317
55999253	chr3:55999253:T:C	5.20836e-46	7.44768	-1.22961
55999668	chr3:55999668:C:T	1.22312e-49	-1.16831	-0.970224
56000233	chr3:56000233:A:G	2.18626e-50	-2.52762	-1.33272
56000240	chr3:56000240:A:G	2.19257e-50	-2.49016	-1.3673
56000270	chr3:56000270:T:C	1.84669e-49	-1.72655	-4.45018e-10
56000332	chr3:56000332:G:A	4.95373e-49	-1.07932e-09	-0.739803
56000874	chr3:56000874:C:T	3.89409e-46	7.37757	-1.4503
56001214	chr3:56001214:A:G	2.15344e-50	-2.52035	-1.35511
56001362	chr3:56001362:AT:A	2.48324e-49	-1.07932e-09	-1.43038
56001722	chr3:56001722:T:C	3.45235e-49	-1.07932e-09	-1.10089
56001740	chr3:56001740:G:C	3.74509e-50	-1.86218	-1.45991
56001857	chr3:56001857:C:T	4.62026e-46	7.34345	-1.24519
56001963	chr3:56001963:C:T	1.0702e-49	-1.03434	-1.23776
56002077	chr3:56002077:C:T	2.57482e-49	-1.07932e-09	-1.39416
56002291	chr3:56002291:G:A	2.61798e-49	-1.07932e-09	-1.37754
56002932	chr3:56002932:A:T	2.64455e-49	-1.07932e-09	-1.36744
56003571	chr3:56003571:C:T	4.63431e-49	-1.07932e-09	-0.806457
56003904	chr3:56003904:T:A	7.42527e-50	-2.58246	-0.055184
56003971	chr3:56003971:G:A	2.14482e-50	-2.41626	-1.46321
56005281	chr3:56005281:G:A	2.58019e-49	-1.07932e-09	-1.39208
56005513	chr3:56005513:T:C	6.76271e-49	-0.428521	-4.45018e-10
56005517	chr3:56005517:C:T	2.5784e-49	-1.07932e-09	-1.39278
56005549	chr3:56005549:T:C	3.69923e-49	-1.07932e-09	-1.03182
56005683	chr3:56005683:G:A	2.87066e-49	-1.07932e-09	-1.2854
56005838	chr3:56005838:C:T	3.13051e-49	-1.07932e-09	-1.19875
56006093	chr3:56006093:G:A	2.76816e-49	-1.07932e-09	-1.32176
56006175	chr3:56006175:C:A	3.31034e-50	-2.27974	-1.16574
56006529	chr3:56006529:G:A	2.02268e-48	1.60126	-0.934195
56006726	chr3:56006726:T:C	2.57038e-49	-1.07932e-09	-1.39589
56006927	chr3:56006927:T:C	2.46277e-48	-1.07932e-09	0.863926
56007159	chr3:56007159:C:T	3.02606e-50	-2.43376	-1.10151
56007343	chr3:56007343:T:C	1.10028e-49	-2.24438	-4.45018e-10
56007880	chr3:56007880:G:A	2.4301e-49	-1.07932e-09	-1.45201
56008200	chr3:56008200:T:C	5.78534e-48	3.15767	-1.4397
56008342	chr3:56008342:T:C	2.67495e-49	-1.07932e-09	-1.35601
56008809	chr3:56008809:A:G	1.79945e-49	-1.01854	-0.733928
56008827	chr3:56008827:T:C	4.97434e-49	-1.07932e-09	-0.735652
56009481	chr3:56009481:T:C	1.00686e-49	-2.33311	-4.45018e-10
56009659	chr3:56009659:C:T	2.44101e-49	-1.07932e-09	-1.44753
56009661	chr3:56009661:C:T	5.03333e-50	-2.6123	-0.414152
56010426	chr3:56010426:T:C	2.44967e-49	-1.07932e-09	-1.44399
56011361	chr3:56011361:C:T	8.314e-50	-2.52459	-4.45018e-10
56011387	chr3:56011387:C:A	2.43933e-49	-1.07932e-09	-1.44822
56011443	chr3:56011443:C:T	4.76244e-50	-2.61641	-0.465359
56012041	chr3:56012041:T:C	2.57875e-49	-1.07932e-09	-1.39264
56012557	chr3:56012557:T:C	4.72875e-49	-1.07932e-09	-0.786283
56012614	chr3:56012614:G:A	2.11426e-49	-0.723274	-0.867966
56012741	chr3:56012741:C:A	4.61384e-50	-2.62067	-0.492799
56012971	chr3:56012971:G:A	5.02146e-50	-2.61194	-0.416864
56013283	chr3:56013283:C:G	2.41368e-49	-1.07932e-09	-1.45879
56013361	chr3:56013361:G:A	4.31154e-49	-0.843901	-0.0347488
56013402	chr3:56013402:G:A	1.50786e-49	-1.92925	-4.45018e-10
56013544	chr3:56013544:A:T	4.58921e-50	-2.61761	-0.501213
56013668	chr3:56013668:T:G	4.16159e-49	-1.07932e-09	-0.914047
56013990	chr3:56013990:A:C	5.48441e-49	-0.638035	-4.45018e-10
56014270	chr3:56014270:A:G	3.96068e-49	-1.07932e-09	-0.963529
56014293	chr3:56014293:C:T	2.65342e-49	-1.07932e-09	-1.36409
56014873	chr3:56014873:G:A	4.52245e-49	-1.07932e-09	-0.830891
56014939	chr3:56014939:C:T	2.07736e-50	-2.59092	-1.32051
56014994	chr3:56014994:T:C	7.14116e-49	-1.07932e-09	-0.37407
56015281	chr3:56015281:G:A	2.56676e-49	-1.07932e-09	-1.3973
56015500	chr3:56015500:T:C	3.9345e-49	-1.07932e-09	-0.970162
56015681	chr3:56015681:C:T	2.0638e-50	-2.60769	-1.31029
56015850	chr3:56015850:C:T	3.82534e-49	-1.07932e-09	-0.998296
56017010	chr3:56017010:G:A	2.04111e-50	-2.63571	-1.29333
56017574	chr3:56017574:G:T	2.95136e-49	-1.07932e-09	-1.25768
56017634	chr3:56017634:G:A	6.10006e-50	-1.97318	-0.861052
56017751	chr3:56017751:G:A	1.4058e-47	3.88472	-1.27889
56019246	chr3:56019246:T:C	9.31508e-49	-1.07932e-09	-0.10831
56019783	chr3:56019783:A:G	3.17157e-49	-1.07932e-09	-1.18572
56019873	chr3:56019873:G:A	1.21205e-47	3.91587	-1.45833
56020049	chr3:56020049:T:C	2.73289e-45	8.02881	-0.153052
56020262	chr3:56020262:T:C	2.4338e-49	-1.07932e-09	-1.45049
56020599	chr3:56020599:A:G	2.43591e-50	-2.66514	-1.08706
56020706	chr3:56020706:C:T	1.18919e-47	3.85161	-1.41311
56020754	chr3:56020754:A:G	1.04208e-48	-1.07932e-09	0.00385686
56020897	chr3:56020897:T:C	5.07383e-50	-2.30059	-0.717848
56021529	chr3:56021529:G:C	1.68453e-50	-2.65631	-1.46474
56022413	chr3:56022413:A:C	1.81997e-50	-2.6789	-1.36481
56022423	chr3:56022423:C:A	2.18314e-50	-2.43381	-1.42796
56022430	chr3:56022430:A:C	1.25666e-46	4.69631	0.099956
56023969	chr3:56023969:G:A	6.33086e-50	-1.33114	-1.46595
56023976	chr3:56023976:T:C	3.99724e-48	2.69709	-1.34885
56024072	chr3:56024072:T:C	4.35985e-50	-2.05711	-1.11298
56024141	chr3:56024141:C:T	4.3669e-50	-2.05805	-1.11043
56024271	chr3:56024271:C:A	1.51358e-48	-1.07932e-09	0.377115
56024490	chr3:56024490:T:C	2.85955e-50	-2.59312	-0.998741
56024683	chr3:56024683:C:T	4.43136e-50	-2.05811	-1.09571
56024820	chr3:56024820:G:A	2.62649e-49	-1.07932e-09	-1.37429
56025345	chr3:56025345:G:A	4.51171e-50	-2.07205	-1.0638
56025610	chr3:56025610:A:C	4.5522e-50	-2.06762	-1.0593
56025623	chr3:56025623:T:C	4.8312e-48	2.82632	-1.28859
56026164	chr3:56026164:C:T	4.69897e-50	-2.15315	-0.942035
56026291	chr3:56026291:C:T	4.24994e-50	-2.06989	-1.12574
56026302	chr3:56026302:G:A	2.50884e-50	-2.41133	-1.31137
56026440	chr3:56026440:T:G	7.40044e-50	-2.64099	-4.45018e-10
56026663	chr3:56026663:A:G	4.02976e-49	-1.07932e-09	-0.946238
56027071	chr3:56027071:T:A	2.53241e-49	-1.07932e-09	-1.41077
56027462	chr3:56027462:T:C	4.87318e-48	2.84354	-1.29715
56029134	chr3:56029134:C:T	3.09501e-49	-1.07932e-09	-1.21015
56029698	chr3:56029698:C:T	2.59657e-49	-1.07932e-09	-1.38575
56029706	chr3:56029706:ATCT:A	4.28191e-48	2.70811	-1.29107
56029925	chr3:56029925:T:C	1.57994e-48	-1.07932e-09	0.420029
56031543	chr3:56031543:C:G	1.14804e-49	-2.20189	-4.45018e-10
56031926	chr3:56031926:G:T	2.39624e-49	-1.07932e-09	-1.46604
56032074	chr3:56032074:C:T	2.86379e-50	-2.58239	-1.008
56032119	chr3:56032119:T:C	3.41804e-49	-1.07932e-09	-1.11088
56032537	chr3:56032537:C:T	1.14279e-46	4.6591	0.0421879
56033570	chr3:56033570:G:A	2.39555e-49	-1.07932e-09	-1.46633
56033702	chr3:56033702:C:T	5.85533e-50	-2.05525	-0.819928
56034758	chr3:56034758:A:T	2.62212e-49	-1.07932e-09	-1.37596
56035194	chr3:56035194:A:AT	2.40015e-49	-1.07932e-09	-1.46441
56035661	chr3:56035661:C:T	2.67127e-49	-1.07932e-09	-1.35739
56036632	chr3:56036632:C:A	1.19581e-49	-0.745844	-1.41528
56036699	chr3:56036699:G:T	3.654e-49	-1.07932e-09	-1.04412
56036730	chr3:56036730:A:C	1.04375e-46	4.50468	0.105957
56037486	chr3:56037486:T:A	7.52568e-48	3.20123	-1.22027
56037507	chr3:56037507:G:A	2.39417e-50	-2.68346	-1.08604
56037653	chr3:56037653:C:T	1.73706e-49	-1.78775	-4.45018e-10
56038228	chr3:56038228:A:G	2.39724e-49	-1.07932e-09	-1.46563
56038306	chr3:56038306:C:T	6.11424e-48	2.89372	-1.12046
56038504	chr3:56038504:C:T	8.90608e-49	-1.07932e-09	-0.153211
56038526	chr3:56038526:G:A	2.5853e-49	-1.07932e-09	-1.3901
56038632	chr3:56038632:G:A	2.50972e-49	-1.07932e-09	-1.41977
56038648	chr3:56038648:G:A	3.99514e-49	-1.07932e-09	-0.954866
56039831	chr3:56039831:T:C	2.13388e-50	-2.68034	-1.20425
56040733	chr3:56040733:T:C	7.14654e-50	-2.6759	-4.45018e-10
56041981	chr3:56041981:GA:G	8.57632e-47	4.78625	-0.372019
56042350	chr3:56042350:G:A	5.85685e-49	-1.07932e-09	-0.572333
56042676	chr3:56042676:G:A	4.03513e-49	-1.07932e-09	-0.944905
56043165	chr3:56043165:AAAG:A	6.78307e-49	-0.425515	-4.45018e-10
56043506	chr3:56043506:G:A	3.02835e-49	-1.07932e-09	-1.23193
56043551	chr3:56043551:G:A	4.86716e-49	-1.07932e-09	-0.757433
56043659	chr3:56043659:G:A	2.39604e-49	-1.07932e-09	-1.46613
56045300	chr3:56045300:G:A	2.64724e-49	-1.07932e-09	-1.36643
56045668	chr3:56045668:T:G	2.89098e-49	-1.07932e-09	-1.27835
56045882	chr3:56045882:G:A	4.01569e-49	-1.07932e-09	-0.949735
56046022	chr3:56046022:G:A	1.24616e-49	-2.11988	-4.45018e-10
56046314	chr3:56046314:A:G	6.44302e-48	3.23576	-1.41012
56046500	chr3:56046500:T:C	4.63408e-48	1.49608	-4.45018e-10
56047745	chr3:56047745:T:C	2.52238e-50	-2.68114	-1.03619
56047874	chr3:56047874:G:A	4.23115e-49	-1.07932e-09	-0.897471
56049026	chr3:56049026:G:A	4.56617e-49	-1.07932e-09	-0.821271
56049220	chr3:56049220:G:C	3.4369e-48	2.6203	-1.42309
56049520	chr3:56049520:G:T	2.64943e-50	-2.68337	-0.984812
56049629	chr3:56049629:C:T	1.11217e-48	-1.07932e-09	0.0689526
56050212	chr3:56050212:A:G	2.31552e-50	-2.41632	-1.38658
56050339	chr3:56050339:G:A	2.78776e-50	-2.63097	-0.986323
56051277	chr3:56051277:CAG:C	3.16387e-50	-2.11294	-1.3778
56051700	chr3:56051700:C:T	2.88683e-49	-1.07932e-09	-1.27979
56052396	chr3:56052396:G:A	3.80374e-46	6.1157	-0.211908
56053073	chr3:56053073:C:T	2.78037e-50	-2.235	-1.38495
56053729	chr3:56053729:CAT:C	9.98611e-47	5.90058	-1.33415
56053787	chr3:56053787:G:A	2.44201e-49	-1.07932e-09	-1.44712
56053916	chr3:56053916:A:C	2.45387e-49	-1.07932e-09	-1.44228
56054129	chr3:56054129:T:C	2.57278e-49	-1.07932e-09	-1.39496
56054781	chr3:56054781:C:T	2.3968e-49	-1.07932e-09	-1.46581
56055278	chr3:56055278:T:A	2.6806e-50	-2.32154	-1.33495
56056337	chr3:56056337:G:A	3.61275e-50	-2.58254	-0.775522
56056359	chr3:56056359:G:A	5.22391e-47	5.05847	-1.14
56057623	chr3:56057623:C:A	2.39545e-49	-1.07932e-09	-1.46637
56057753	chr3:56057753:A:T	2.82597e-50	-2.2193	-1.38438
56058444	chr3:56058444:C:T	2.0894e-50	-2.4454	-1.46025
56058764	chr3:56058764:C:T	2.50505e-49	-1.07932e-09	-1.42164
56058870	chr3:56058870:C:A	1.66771e-47	3.33225	-0.555577
56059152	chr3:56059152:G:A	2.18884e-45	8.69956	-1.0458
56059240	chr3:56059240:G:A	5.00652e-49	-0.729203	-4.45018e-10
56059509	chr3:56059509:T:C	2.48928e-49	-1.07932e-09	-1.42795
56060058	chr3:56060058:T:C	3.54054e-50	-2.68154	-0.696709
56060227	chr3:56060227:C:T	3.28181e-49	-1.07932e-09	-1.15155
56061364	chr3:56061364:T:C	2.42248e-49	-1.07932e-09	-1.45515
56061537	chr3:56061537:A:G	2.79179e-50	-2.68096	-0.934892
56061804	chr3:56061804:T:C	1.13606e-45	8.21615	-1.21819
56062182	chr3:56062182:C:T	3.14162e-50	-2.64916	-0.848632
56062198	chr3:56062198:A:T	3.07526e-49	-1.07932e-09	-1.21655
56062227	chr3:56062227:T:C	2.91115e-49	-1.27139	-4.45018e-10
56062680	chr3:56062680:C:T	3.63355e-49	-1.07932e-09	-1.04973
56063229	chr3:56063229:T:C	1.49682e-45	8.44577	-1.17203
56063485	chr3:56063485:G:A	4.11408e-49	-1.07932e-09	-0.92553
56063633	chr3:56063633:C:T	2.4863e-49	-1.07932e-09	-1.42915
56063861	chr3:56063861:T:C	7.61509e-46	8.00875	-1.41081
56064153	chr3:56064153:G:A	5.13952e-50	-2.2558	-0.749767
56064884	chr3:56064884:T:C	9.22342e-50	-2.42078	-4.45018e-10
56064967	chr3:56064967:C:T	3.9766e-50	-2.49922	-0.762879
56065063	chr3:56065063:G:A	3.91922e-50	-2.44457	-0.832062
56065304	chr3:56065304:C:T	2.41743e-49	-1.07932e-09	-1.45724
56065431	chr3:56065431:G:A	2.41315e-49	-1.07932e-09	-1.45901
56065445	chr3:56065445:T:C	6.81727e-50	-2.62546	-0.0976097
56065525	chr3:56065525:A:T	4.06175e-49	-1.07932e-09	-0.938331
56066036	chr3:56066036:C:T	2.39811e-49	-1.07932e-09	-1.46526
56066108	chr3:56066108:T:C	2.73367e-49	-1.07932e-09	-1.3343
56066651	chr3:56066651:C:T	2.47676e-50	-2.32434	-1.41123
56066804	chr3:56066804:G:A	8.67305e-50	-2.48231	-4.45018e-10
56068285	chr3:56068285:G:C	1.7007e-50	-2.64976	-1.46173
56068781	chr3:56068781:G:C	5.75845e-46	7.71599	-1.39751
56068890	chr3:56068890:C:T	5.09752e-49	-1.07932e-09	-0.711191
56069259	chr3:56069259:T:C	2.95009e-50	-2.68284	-0.877849
56069623	chr3:56069623:A:G	1.05528e-48	-1.07932e-09	0.0164504
56069682	chr3:56069682:T:A	3.57528e-49	-1.07932e-09	-1.0659
56069816	chr3:56069816:C:G	3.5911e-49	-1.07932e-09	-1.06148
56069896	chr3:56069896:G:A	2.61764e-50	-2.6681	-1.01216
56070195	chr3:56070195:C:T	2.40823e-49	-1.07932e-09	-1.46105
56070214	chr3:56070214:A:T	6.6622e-49	-1.07932e-09	-0.443495
56070217	chr3:56070217:A:T	2.41795e-49	-1.07932e-09	-1.45702
56070519	chr3:56070519:TA:T	6.5263e-50	-1.35267	-1.41402
56070615	chr3:56070615:G:T	2.40654e-48	2.3034	-1.46257
56070936	chr3:56070936:A:G	1.05392e-47	3.71483	-1.39708
56071170	chr3:56071170:C:A	1.84353e-50	-2.56931	-1.46154
56071321	chr3:56071321:A:G	7.74513e-47	5.66668	-1.35439
56071355	chr3:56071355:C:T	2.88864e-49	-1.07932e-09	-1.27916
56071808	chr3:56071808:A:G	2.03649e-50	-2.63209	-1.29921
56072198	chr3:56072198:C:T	1.96969e-50	-2.61179	-1.35286
56072328	chr3:56072328:A:G	5.48373e-49	-1.07932e-09	-0.638159
56072491	chr3:56072491:C:T	2.54595e-49	-1.07932e-09	-1.40544
56072650	chr3:56072650:A:T	2.00742e-50	-2.54635	-1.39933
56072802	chr3:56072802:A:G	1.98839e-50	-2.60308	-1.35212
56073205	chr3:56073205:G:A	2.21249e-50	-2.59777	-1.25064
56073468	chr3:56073468:T:C	2.25695e-50	-2.58633	-1.24218
56073552	chr3:56073552:C:T	2.72235e-49	-1.07932e-09	-1.33845
56073703	chr3:56073703:A:G	2.90017e-49	-1.07932e-09	-1.27517
56074013	chr3:56074013:A:T	2.12475e-48	1.62383	-0.90753
56074382	chr3:56074382:G:C	3.54535e-50	-2.14522	-1.23167
56074816	chr3:56074816:T:C	2.40578e-49	-1.07932e-09	-1.46207
56075340	chr3:56075340:C:T	5.09968e-50	-1.92506	-1.08829
56075429	chr3:56075429:T:C	3.94903e-50	-2.28383	-0.985233
56075567	chr3:56075567:G:A	2.49591e-49	-1.07932e-09	-1.42529
56075746	chr3:56075746:G:T	5.30413e-50	-1.86782	-1.10623
56075940	chr3:56075940:A:G	5.75355e-50	-1.82022	-1.0725
56076995	chr3:56076995:T:C	2.62652e-50	-2.2105	-1.46637
56077250	chr3:56077250:A:G	5.28633e-49	-0.67482	-4.45018e-10
56077344	chr3:56077344:G:A	2.56588e-50	-2.23415	-1.46608
56077424	chr3:56077424:T:C	2.61395e-50	-2.21529	-1.46637
56077428	chr3:56077428:G:A	5.66494e-50	-1.82919	-1.07905
56077435	chr3:56077435:G:C	1.46418e-49	-1.95865	-4.45018e-10
56077656	chr3:56077656:A:G	1.25403e-49	-0.938092	-1.17549
56077712	chr3:56077712:T:G	1.17869e-48	0.127046	-4.45018e-10
56078147	chr3:56078147:G:C	5.25108e-50	-1.8803	-1.1038
56078663	chr3:56078663:T:A	5.2978e-49	-0.672653	-4.45018e-10
56079134	chr3:56079134:C:T	2.30367e-50	-2.53888	-1.26914
56079167	chr3:56079167:A:G	4.16792e-50	-2.25873	-0.956379
56079528	chr3:56079528:G:A	5.33703e-50	-1.91123	-1.05663
56079619	chr3:56079619:C:T	1.08138e-49	-2.26171	-4.45018e-10
56079732	chr3:56079732:C:T	2.54633e-49	-1.07932e-09	-1.40529
56079899	chr3:56079899:T:C	4.56e-50	-2.66936	-0.455851
56079903	chr3:56079903:A:G	6.2548e-50	-1.84101	-0.968167
56079938	chr3:56079938:C:T	7.38216e-50	-2.64346	-4.45018e-10
56079991	chr3:56079991:T:C	6.13228e-50	-1.85803	-0.970933
56080006	chr3:56080006:G:A	4.56119e-50	-2.26959	-0.855356
56080022	chr3:56080022:C:T	2.49595e-49	-1.07932e-09	-1.42527
56080320	chr3:56080320:G:A	1.99061e-50	-2.64072	-1.31337
56080445	chr3:56080445:C:A	6.0866e-50	-1.88133	-0.955109
56080722	chr3:56080722:G:A	5.65703e-50	-1.8842	-1.02544
56080833	chr3:56080833:T:C	6.1862e-50	-1.35413	-1.46607
56081160	chr3:56081160:C:G	5.66444e-50	-1.82789	-1.08043
56081305	chr3:56081305:A:G	2.40609e-49	-1.07932e-09	-1.46194
56081474	chr3:56081474:G:A	2.69013e-49	-1.07932e-09	-1.35035
56081530	chr3:56081530:G:C	2.46904e-49	-1.07932e-09	-1.43612
56081537	chr3:56081537:G:GAA	4.69463e-50	-1.8938	-1.20231
56081802	chr3:56081802:A:T	2.24446e-46	6.75833	-1.38205
56081918	chr3:56081918:T:C	3.89658e-50	-2.24949	-1.03294
56082080	chr3:56082080:T:C	3.71313e-50	-2.25184	-1.07882
56082238	chr3:56082238:T:A	4.8992e-50	-1.87956	-1.1739
56082413	chr3:56082413:G:A	2.55061e-49	-1.40361	-4.45018e-10
56082612	chr3:56082612:A:G	2.61557e-50	-2.21917	-1.46188
56082626	chr3:56082626:G:T	2.45964e-49	-1.07932e-09	-1.43993
56082698	chr3:56082698:C:A	1.30108e-49	-0.928266	-1.14848
56082762	chr3:56082762:C:T	2.63762e-50	-2.21081	-1.46185
56082884	chr3:56082884:C:T	2.60098e-50	-2.22767	-1.45897
56082996	chr3:56082996:G:A	3.69974e-50	-2.27323	-1.06103
56083074	chr3:56083074:A:G	4.8438e-50	-1.88441	-1.18042
56083139	chr3:56083139:C:T	2.68531e-48	-1.07932e-09	0.950436
56083153	chr3:56083153:A:C	2.61293e-50	-2.21922	-1.46284
56083274	chr3:56083274:C:T	5.0192e-50	-1.82736	-1.2019
56083278	chr3:56083278:G:A	2.75938e-50	-2.16675	-1.46078
56083399	chr3:56083399:C:G	5.78574e-50	-1.66448	-1.22266
56083433	chr3:56083433:G:A	5.88634e-50	-1.64862	-1.22128
56083439	chr3:56083439:C:T	5.6581e-50	-1.70015	-1.20929
56083596	chr3:56083596:T:C	1.42543e-49	-0.838925	-1.14655
56083942	chr3:56083942:C:T	4.62501e-50	-1.90723	-1.20382
56083985	chr3:56083985:C:A	2.46672e-49	-1.07932e-09	-1.43705
56084056	chr3:56084056:G:A	3.00707e-49	-1.07932e-09	-1.23898
56084352	chr3:56084352:T:C	7.07485e-49	-1.07932e-09	-0.383398
56084957	chr3:56084957:T:G	2.71688e-50	-2.18085	-1.46219
56085146	chr3:56085146:G:T	2.91957e-49	-1.07932e-09	-1.26851
56085336	chr3:56085336:T:G	5.18294e-50	-1.8249	-1.17225
56085637	chr3:56085637:G:A	3.35505e-50	-2.67962	-0.75244
56085678	chr3:56085678:T:C	4.25611e-49	-1.07932e-09	-0.891588
56085943	chr3:56085943:C:T	5.24185e-50	-1.83062	-1.15523
56086469	chr3:56086469:C:T	2.67321e-50	-2.19734	-1.46191
56086523	chr3:56086523:C:T	2.82385e-49	-1.07932e-09	-1.30184
56087078	chr3:56087078:A:G	4.13354e-49	-1.07932e-09	-0.92081
56087365	chr3:56087365:G:C	2.47382e-49	-1.07932e-09	-1.43418
56087425	chr3:56087425:T:C	2.07667e-49	-1.60918	-4.45018e-10
56087804	chr3:56087804:G:A	2.65702e-49	-1.07932e-09	-1.36274
56087882	chr3:56087882:G:T	3.45492e-50	-2.30411	-1.09862
56088056	chr3:56088056:C:T	4.66832e-50	-1.9096	-1.19213
56088106	chr3:56088106:T:C	3.096e-50	-2.68218	-0.830239
56088394	chr3:56088394:T:C	2.5821e-49	-1.07932e-09	-1.39134
56088531	chr3:56088531:A:G	4.4969e-49	-1.07932e-09	-0.836556
56088575	chr3:56088575:A:G	2.68754e-50	-2.19045	-1.46345
56089637	chr3:56089637:G:A	1.90662e-48	-1.07932e-09	0.607972
56090011	chr3:56090011:T:A	2.45741e-50	-2.28071	-1.46271
56090429	chr3:56090429:GC:G	3.52033e-50	-2.44714	-0.936839
56090728	chr3:56090728:C:T	2.39665e-49	-1.07932e-09	-1.46587
56090758	chr3:56090758:G:A	5.89008e-49	-1.07932e-09	-0.566675
56090779	chr3:56090779:C:T	2.78152e-49	-1.07932e-09	-1.31695
56090949	chr3:56090949:T:A	3.20691e-49	-1.17464	-4.45018e-10
56091140	chr3:56091140:G:A	4.03981e-48	-1.07932e-09	1.35884
56091698	chr3:56091698:G:A	2.75917e-50	-2.67457	-0.953033
56091795	chr3:56091795:T:C	5.13955e-46	7.50558	-1.3008
56091973	chr3:56091973:C:A	2.7027e-50	-2.25198	-1.3963
56091988	chr3:56091988:A:G	6.46774e-49	-0.473118	-4.45018e-10
56093188	chr3:56093188:G:A	5.58031e-50	-1.99439	-0.928897
56093501	chr3:56093501:A:G	3.88699e-46	7.31403	-1.38859
56093759	chr3:56093759:A:C	2.46215e-50	-2.32596	-1.41553
56094069	chr3:56094069:A:G	1.72924e-48	-1.07932e-09	0.510323
56094237	chr3:56094237:G:T	5.45548e-50	-2.02371	-0.922201
56094428	chr3:56094428:C:A	2.47086e-49	-1.07932e-09	-1.43538
56094442	chr3:56094442:C:T	5.24035e-50	-2.03474	-0.951396
56094601	chr3:56094601:A:T	5.39133e-50	-2.01146	-0.946278
56094625	chr3:56094625:T:A	2.60891e-49	-1.07932e-09	-1.38101
56095270	chr3:56095270:A:T	2.5266e-49	-1.07932e-09	-1.41307
56095443	chr3:56095443:G:A	3.26095e-50	-2.53391	-0.926603
56096364	chr3:56096364:T:C	4.85176e-50	-2.03228	-1.0309
56096486	chr3:56096486:G:T	2.45236e-50	-2.32805	-1.41743
56097340	chr3:56097340:T:C	2.43265e-49	-1.07932e-09	-1.45096
56097394	chr3:56097394:T:C	1.51529e-49	-0.496933	-1.42741
56098060	chr3:56098060:G:A	6.05035e-46	6.61543	-0.247498
56098133	chr3:56098133:C:T	2.40223e-50	-2.34669	-1.41944
56098208	chr3:56098208:C:T	2.42578e-49	-1.07932e-09	-1.45379
56098622	chr3:56098622:G:A	4.12805e-50	-2.48869	-0.736038
56098626	chr3:56098626:A:C	2.94973e-49	-1.07932e-09	-1.25823
56098816	chr3:56098816:C:T	1.64286e-48	0.459079	-4.45018e-10
56099174	chr3:56099174:A:G	4.69659e-50	-2.41069	-0.685001
56099284	chr3:56099284:C:A	3.79468e-49	-1.07932e-09	-1.00634
56099639	chr3:56099639:G:C	8.49121e-50	-2.5035	-4.45018e-10
56099648	chr3:56099648:C:T	3.4549e-50	-2.5428	-0.859932
56099661	chr3:56099661:C:A	2.29212e-50	-2.4242	-1.38885
56099972	chr3:56099972:C:T	1.15663e-48	-1.07932e-09	0.108154
56100030	chr3:56100030:A:T	2.57531e-49	-1.07932e-09	-1.39397
56100100	chr3:56100100:G:T	2.40669e-49	-1.07932e-09	-1.46169
56100331	chr3:56100331:T:C	1.57321e-48	-1.07932e-09	0.415758
56100618	chr3:56100618:T:C	2.32826e-50	-2.42701	-1.3704
56100803	chr3:56100803:A:C	2.39551e-49	-1.07932e-09	-1.46635
56101423	chr3:56101423:A:G	4.10381e-50	-2.51819	-0.712426
56101470	chr3:56101470:T:C	3.88812e-50	-2.52517	-0.759429
56101638	chr3:56101638:G:A	2.39944e-49	-1.07932e-09	-1.46471
56101711	chr3:56101711:G:A	7.41308e-50	-1.27442	-1.36487
56101982	chr3:56101982:T:C	4.30296e-49	-1.07932e-09	-0.88064
56102014	chr3:56102014:T:C	3.66054e-50	-2.52658	-0.818338
56102015	chr3:56102015:G:A	2.42339e-49	-1.07932e-09	-1.45477
56102914	chr3:56102914:C:A	3.59099e-50	-2.53868	-0.825419
56102998	chr3:56102998:T:C	3.57984e-50	-2.53531	-0.831902
56103325	chr3:56103325:G:C	2.39551e-49	-1.07932e-09	-1.46635
56103373	chr3:56103373:C:T	2.53793e-49	-1.07932e-09	-1.40859
56103676	chr3:56103676:C:T	9.89856e-50	-2.35014	-4.45018e-10
56103847	chr3:56103847:C:A	2.39552e-49	-1.07932e-09	-1.46634
56103967	chr3:56103967:C:T	3.73857e-50	-2.53129	-0.79253
56104276	chr3:56104276:T:C	1.42655e-46	6.37437	-1.45131
56104329	chr3:56104329:A:C	3.79063e-50	-2.52705	-0.782948
56104464	chr3:56104464:C:T	2.39561e-49	-1.07932e-09	-1.46631
56104575	chr3:56104575:G:A	3.87e-50	-2.39089	-0.89838
56104778	chr3:56104778:C:T	2.41732e-49	-1.07932e-09	-1.45729
56104904	chr3:56104904:G:A	6.93818e-50	-1.9728	-0.732686
56104925	chr3:56104925:A:G	3.57226e-50	-2.62221	-0.747121
56105381	chr3:56105381:GCAACTCCAAC:G	3.74856e-50	-2.53677	-0.78439
56105827	chr3:56105827:G:A	1.1491e-48	-1.07932e-09	0.101618
56106283	chr3:56106283:A:G	3.57362e-50	-2.52773	-0.841221
56106292	chr3:56106292:A:G	2.56844e-49	-1.07932e-09	-1.39665
56106423	chr3:56106423:G:A	4.28439e-50	-2.537	-0.650553
56106430	chr3:56106430:C:T	2.46837e-49	-1.07932e-09	-1.43639
56106626	chr3:56106626:C:T	5.57151e-47	5.24333	-1.26044
56106951	chr3:56106951:C:A	2.87437e-49	-1.07932e-09	-1.28411
56107265	chr3:56107265:T:C	9.4568e-50	-2.3958	-4.45018e-10
56107411	chr3:56107411:C:T	3.74441e-50	-2.53642	-0.785847
56107611	chr3:56107611:G:A	3.68685e-50	-2.55018	-0.787575
56107761	chr3:56107761:A:G	3.73562e-50	-2.53094	-0.793676
56107881	chr3:56107881:T:C	3.09913e-50	-2.53079	-0.980621
56107884	chr3:56107884:T:C	8.8386e-50	-2.4634	-4.45018e-10
56107885	chr3:56107885:A:C	3.69662e-50	-2.53079	-0.804324
56108243	chr3:56108243:G:A	8.66292e-50	-1.08429	-1.39918
56108360	chr3:56108360:C:T	2.70281e-49	-1.34565	-4.45018e-10
56108409	chr3:56108409:A:C	3.47696e-50	-2.53198	-0.864395
56108832	chr3:56108832:T:C	9.37178e-50	-0.938862	-1.46596
56109058	chr3:56109058:T:G	3.55244e-50	-2.53196	-0.842932
56109122	chr3:56109122:C:T	3.65152e-50	-2.54397	-0.803414
56109800	chr3:56109800:CCAA:C	3.75993e-50	-2.54554	-0.772594
56109823	chr3:56109823:G:A	7.32996e-50	-2.65056	-4.45018e-10
56109830	chr3:56109830:A:G	2.89119e-49	-1.07932e-09	-1.27828
56109994	chr3:56109994:C:T	2.4094e-49	-1.07932e-09	-1.46057
56110070	chr3:56110070:C:T	2.52417e-50	-2.53278	-1.18384
56110233	chr3:56110233:A:C	2.60195e-50	-2.27519	-1.41108
56110519	chr3:56110519:G:A	4.10389e-50	-2.40106	-0.829534
56110608	chr3:56110608:T:A	3.07872e-48	-1.07932e-09	1.08715
56110807	chr3:56110807:C:T	8.82188e-50	-1.01355	-1.45175
56110865	chr3:56110865:G:C	3.46388e-50	-2.54482	-0.855319
56111110	chr3:56111110:T:C	6.20173e-49	-1.07932e-09	-0.515116
56111134	chr3:56111134:T:A	2.45811e-50	-2.52217	-1.22097
56111145	chr3:56111145:G:C	2.56057e-50	-2.52563	-1.17667
56111419	chr3:56111419:C:T	2.26353e-50	-2.62478	-1.20083
56111607	chr3:56111607:G:A	2.39983e-49	-1.07932e-09	-1.46455
56112012	chr3:56112012:GA:G	2.48853e-49	-1.07932e-09	-1.42825
56112088	chr3:56112088:G:A	2.40023e-49	-1.07932e-09	-1.46438
56112402	chr3:56112402:TAAC:T	2.49199e-50	-2.52516	-1.20428
56112440	chr3:56112440:C:G	5.29783e-49	-1.07932e-09	-0.672647
56112468	chr3:56112468:T:C	4.02238e-49	-1.07932e-09	-0.94807
56112526	chr3:56112526:C:T	2.42318e-50	-2.52027	-1.23717
56112568	chr3:56112568:A:C	5.12834e-49	-1.07932e-09	-0.705162
56112651	chr3:56112651:G:A	2.33911e-50	-2.43117	-1.36159
56112696	chr3:56112696:A:C	8.71322e-50	-2.47769	-4.45018e-10
56112782	chr3:56112782:C:G	8.94285e-50	-1.028	-1.42367
56112887	chr3:56112887:C:T	2.52244e-50	-2.50339	-1.21392
56112898	chr3:56112898:C:T	2.50835e-50	-2.50629	-1.21662
56112973	chr3:56112973:A:T	2.47677e-50	-2.51385	-1.22173
56113111	chr3:56113111:A:C	3.04128e-50	-2.07504	-1.45521
56113228	chr3:56113228:C:T	2.37277e-50	-2.41316	-1.36531
56113407	chr3:56113407:T:C	2.45925e-50	-2.52056	-1.22211
56113430	chr3:56113430:A:C	2.47923e-50	-2.50776	-1.22682
56113503	chr3:56113503:A:G	2.44683e-50	-2.51825	-1.22949
56113581	chr3:56113581:T:C	2.68438e-49	-1.07932e-09	-1.3525
56113644	chr3:56113644:G:T	5.69124e-49	-1.07932e-09	-0.601016
56113676	chr3:56113676:A:G	2.4754e-50	-2.49677	-1.23935
56114028	chr3:56114028:A:G	2.42409e-49	-1.07932e-09	-1.45449
56114070	chr3:56114070:G:A	2.86153e-49	-1.07932e-09	-1.28859
56114261	chr3:56114261:C:T	2.46334e-50	-2.51076	-1.23025
56114282	chr3:56114282:A:G	2.42188e-50	-2.49066	-1.26732
56114545	chr3:56114545:T:C	3.63721e-50	-2.5	-0.851315
56114856	chr3:56114856:G:A	2.55826e-50	-2.49335	-1.20986
56114887	chr3:56114887:C:G	7.3591e-50	-2.64659	-4.45018e-10
56115164	chr3:56115164:C:G	2.31357e-50	-2.43304	-1.3707
56115231	chr3:56115231:G:A	4.15901e-49	-1.07932e-09	-0.914668
56115464	chr3:56115464:A:G	2.99726e-46	7.06205	-1.39654
56115505	chr3:56115505:T:C	2.04166e-50	-2.59453	-1.33424
56115628	chr3:56115628:G:A	3.71466e-50	-2.44956	-0.880682
56115825	chr3:56115825:G:A	2.87774e-49	-1.07932e-09	-1.28294
56115894	chr3:56115894:C:A	6.35095e-49	-1.07932e-09	-0.491341
56117084	chr3:56117084:G:C	2.70661e-50	-2.44541	-1.20142
56117199	chr3:56117199:C:T	1.50024e-49	-1.93432	-4.45018e-10
56117235	chr3:56117235:G:A	6.13487e-49	-1.07932e-09	-0.525955
56117371	chr3:56117371:T:G	7.39852e-50	-1.89128	-0.749974
56117615	chr3:56117615:A:G	5.4289e-50	-1.75895	-1.19184
56117752	chr3:56117752:T:C	2.39552e-49	-1.07932e-09	-1.46635
56117942	chr3:56117942:T:C	2.28996e-50	-2.44656	-1.36744
56118273	chr3:56118273:T:C	2.7919e-50	-2.16702	-1.44879
56118459	chr3:56118459:G:C	2.75654e-49	-1.07932e-09	-1.32597
56118561	chr3:56118561:G:A	7.82026e-50	-2.58581	-4.45018e-10
56118586	chr3:56118586:C:T	2.60139e-50	-2.23278	-1.45371
56118798	chr3:56118798:G:A	2.39953e-49	-1.07932e-09	-1.46467
56118876	chr3:56118876:C:T	7.78793e-50	-1.82798	-0.761975
56118906	chr3:56118906:G:C	3.53113e-49	-1.07932e-09	-1.07833
56118917	chr3:56118917:C:T	8.94806e-50	-2.45109	-4.45018e-10
56118969	chr3:56118969:G:A	2.51165e-49	-1.07932e-09	-1.41901
56119683	chr3:56119683:A:G	2.83244e-49	-1.07932e-09	-1.29881
56119989	chr3:56119989:G:A	9.50933e-50	-1.39967	-0.990586
56120226	chr3:56120226:A:C	2.40594e-49	-1.07932e-09	-1.462
56120285	chr3:56120285:G:A	2.41148e-49	-1.07932e-09	-1.4597
56120293	chr3:56120293:C:A	1.89671e-50	-2.64301	-1.3594
56120350	chr3:56120350:T:A	7.28529e-50	-1.82176	-0.834914
56120552	chr3:56120552:G:A	2.6884e-50	-2.1971	-1.45648
56120972	chr3:56120972:T:C	8.99802e-50	-1.41873	-1.02679
56120978	chr3:56120978:G:A	9.48833e-50	-1.3707	-1.02177
56121393	chr3:56121393:A:G	9.62529e-50	-1.30498	-1.07315
56121960	chr3:56121960:C:T	3.87085e-49	-0.98647	-4.45018e-10
56122203	chr3:56122203:G:T	2.43378e-49	-1.07932e-09	-1.4505
56122355	chr3:56122355:C:T	1.3331e-49	-2.05243	-4.45018e-10
56122655	chr3:56122655:A:G	8.13113e-50	-1.17051	-1.37632
56122768	chr3:56122768:C:T	2.39638e-49	-1.07932e-09	-1.46599
56123297	chr3:56123297:C:G	3.87804e-50	-1.86661	-1.42059
56123631	chr3:56123631:T:C	3.3843e-50	-1.9583	-1.46509
56123957	chr3:56123957:A:T	2.63971e-49	-1.07932e-09	-1.36928
56124029	chr3:56124029:A:G	7.27974e-49	-1.07932e-09	-0.354849
56124425	chr3:56124425:G:A	3.12254e-49	-1.07932e-09	-1.2013
56124461	chr3:56124461:C:T	2.40135e-49	-1.07932e-09	-1.46391
56124678	chr3:56124678:A:G	2.41175e-49	-1.07932e-09	-1.45959
56125186	chr3:56125186:A:T	7.955e-50	-2.56873	-4.45018e-10
56125451	chr3:56125451:A:G	2.41043e-49	-1.07932e-09	-1.46014
56126327	chr3:56126327:T:C	3.69938e-50	-1.89885	-1.43551
56126923	chr3:56126923:G:A	4.10583e-50	-1.80269	-1.42743
56126972	chr3:56126972:A:C	4.87817e-50	-1.78419	-1.27357
56127262	chr3:56127262:T:A	2.40736e-50	-2.45755	-1.30645
56127327	chr3:56127327:A:G	2.6331e-49	-1.07932e-09	-1.37178
56127432	chr3:56127432:T:G	4.5505e-50	-1.74023	-1.38706
56127506	chr3:56127506:T:C	2.64844e-49	-1.07932e-09	-1.36597
56127563	chr3:56127563:A:G	2.67468e-49	-1.07932e-09	-1.35611
56127850	chr3:56127850:G:A	2.76115e-49	-1.07932e-09	-1.3243
56127996	chr3:56127996:A:G	2.63525e-49	-1.07932e-09	-1.37097
56128008	chr3:56128008:G:A	3.71558e-50	-1.92269	-1.40731
56128758	chr3:56128758:G:A	2.57223e-50	-2.39793	-1.29983
56128870	chr3:56128870:A:G	2.96351e-49	-1.07932e-09	-1.25357
56129197	chr3:56129197:G:A	4.54084e-49	-0.826833	-4.45018e-10
56129280	chr3:56129280:G:A	3.71148e-50	-1.87619	-1.45491
56129341	chr3:56129341:C:A	2.21413e-50	-2.68159	-1.16608
56129933	chr3:56129933:G:C	2.92629e-49	-1.07932e-09	-1.26621
56130271	chr3:56130271:G:A	2.99849e-50	-2.07984	-1.46458
56130473	chr3:56130473:T:C	2.54881e-49	-1.07932e-09	-1.40432
56130646	chr3:56130646:A:C	9.01102e-50	-2.44408	-4.45018e-10
56130726	chr3:56130726:C:T	5.00194e-49	-1.07932e-09	-0.730118
56130875	chr3:56130875:G:C	2.56888e-49	-1.07932e-09	-1.39647
56130986	chr3:56130986:T:C	3.95159e-50	-1.86491	-1.4035
56131011	chr3:56131011:G:A	2.36316e-50	-2.68395	-1.09857
56132427	chr3:56132427:A:C	4.63793e-49	-1.07932e-09	-0.805676
56132437	chr3:56132437:G:A	3.64514e-50	-1.91731	-1.43183
56132439	chr3:56132439:G:A	3.66083e-50	-1.90601	-1.43883
56132568	chr3:56132568:C:T	3.05009e-49	-1.22477	-4.45018e-10
56133063	chr3:56133063:A:G	3.78119e-50	-1.87933	-1.43316
56133079	chr3:56133079:C:G	2.42275e-49	-1.07932e-09	-1.45504
56133173	chr3:56133173:C:T	2.42379e-49	-1.07932e-09	-1.45461
56133235	chr3:56133235:C:T	2.45525e-49	-1.07932e-09	-1.44172
56133334	chr3:56133334:G:A	4.06625e-50	-1.79287	-1.44694
56133512	chr3:56133512:T:C	1.57308e-49	-1.88691	-4.45018e-10
56133937	chr3:56133937:G:A	2.77218e-50	-2.68396	-0.93894
56134220	chr3:56134220:C:T	4.63757e-50	-1.68	-1.42834
56134687	chr3:56134687:A:G	2.4235e-49	-1.07932e-09	-1.45473
56134763	chr3:56134763:G:A	2.42748e-49	-1.07932e-09	-1.45309
56134936	chr3:56134936:G:T	2.42149e-49	-1.07932e-09	-1.45556
56135937	chr3:56135937:A:T	4.53689e-50	-1.93927	-1.19101
56136240	chr3:56136240:G:A	4.24857e-50	-1.84166	-1.35429
56136316	chr3:56136316:C:T	3.93372e-50	-1.85666	-1.41629
56136322	chr3:56136322:G:A	2.52078e-49	-1.07932e-09	-1.41537
56136476	chr3:56136476:G:C	3.52833e-50	-2.68375	-0.69796
56136732	chr3:56136732:A:T	4.06525e-50	-1.90147	-1.33858
56136760	chr3:56136760:C:T	1.60954e-49	-1.86399	-4.45018e-10
56136928	chr3:56136928:G:A	2.41402e-49	-1.07932e-09	-1.45865
56137402	chr3:56137402:A:ACTAT	3.38787e-50	-2.3864	-1.03593
56137733	chr3:56137733:A:G	3.02327e-49	-1.07932e-09	-1.23361
56138777	chr3:56138777:T:G	2.61488e-49	-1.07932e-09	-1.37872
56138982	chr3:56138982:C:T	2.39682e-49	-1.07932e-09	-1.4658
56138991	chr3:56138991:C:T	3.74e-50	-2.38035	-0.943091
56139237	chr3:56139237:C:T	5.81416e-50	-1.65362	-1.22861
56139810	chr3:56139810:A:T	2.75488e-49	-1.07932e-09	-1.32657
56139862	chr3:56139862:G:A	5.17945e-49	-1.07932e-09	-0.695245
56139974	chr3:56139974:T:C	1.33699e-48	1.71546	-1.4624
56140191	chr3:56140191:G:A	3.17468e-49	-1.07932e-09	-1.18474
56140543	chr3:56140543:C:T	3.16491e-49	-1.07932e-09	-1.18782
56140700	chr3:56140700:T:C	8.99762e-49	-1.07932e-09	-0.142984
56141102	chr3:56141102:C:T	2.43467e-49	-1.07932e-09	-1.45013
56141259	chr3:56141259:T:C	3.18298e-49	-1.07932e-09	-1.18213
56142409	chr3:56142409:T:C	3.00864e-49	-1.07932e-09	-1.23846
56142505	chr3:56142505:C:G	3.70164e-49	-1.07932e-09	-1.03117
56142879	chr3:56142879:T:C	2.41584e-49	-1.07932e-09	-1.4579
56143040	chr3:56143040:T:G	5.67948e-49	-1.07932e-09	-0.603085
56143470	chr3:56143470:T:C	3.26619e-50	-2.6563	-0.802604
56143662	chr3:56143662:T:C	2.42177e-49	-1.07932e-09	-1.45544
56144389	chr3:56144389:G:A	3.59435e-48	2.66556	-1.42355
56144407	chr3:56144407:C:T	4.37838e-50	-2.34502	-0.820827
56145572	chr3:56145572:C:T	2.44136e-49	-1.07932e-09	-1.44739
56146098	chr3:56146098:C:T	4.66247e-50	-2.36869	-0.734293
56146178	chr3:56146178:C:T	3.1007e-50	-2.68385	-0.827052
56146511	chr3:56146511:C:T	2.40307e-49	-1.07932e-09	-1.4632
56146693	chr3:56146693:G:A	5.23291e-50	-2.35716	-0.630398
56146859	chr3:56146859:C:T	1.49594e-46	6.40022	-1.42965
56147150	chr3:56147150:A:T	1.21256e-49	-0.710264	-1.43694
56148574	chr3:56148574:C:T	3.86348e-49	-1.07932e-09	-0.988375
56149772	chr3:56149772:G:A	1.99785e-47	3.88311	-0.925808
56149957	chr3:56149957:T:C	1.24682e-49	-0.677751	-1.4416
56149978	chr3:56149978:A:AT	2.47342e-49	-1.07932e-09	-1.43434
56150105	chr3:56150105:A:G	2.44843e-49	-1.07932e-09	-1.4445
56150650	chr3:56150650:T:C	3.06608e-50	-2.34231	-1.17982
56151236	chr3:56151236:C:T	3.04149e-50	-2.2966	-1.23358
56152041	chr3:56152041:C:T	1.36053e-49	-0.58954	-1.44253
56152077	chr3:56152077:G:A	7.30031e-49	-0.352028	-4.45018e-10
56152208	chr3:56152208:A:G	1.32854e-49	-0.590142	-1.46572
56152499	chr3:56152499:C:T	2.41972e-49	-1.07932e-09	-1.45629
56152500	chr3:56152500:A:G	2.90805e-50	-2.36942	-1.20563
56152999	chr3:56152999:C:T	2.4071e-49	-1.07932e-09	-1.46152
56153411	chr3:56153411:A:T	2.56606e-49	-1.07932e-09	-1.39757
56153419	chr3:56153419:G:A	5.99431e-50	-1.7078	-1.14392
56153631	chr3:56153631:C:T	2.56778e-49	-1.07932e-09	-1.3969
56154123	chr3:56154123:T:C	2.89722e-49	-1.07932e-09	-1.27619
56154295	chr3:56154295:A:C	2.3955e-49	-1.07932e-09	-1.46635
56154678	chr3:56154678:C:T	2.70916e-49	-1.07932e-09	-1.34331
56154726	chr3:56154726:T:C	6.22773e-50	-1.55699	-1.25652
56155025	chr3:56155025:C:T	3.98732e-50	-2.29783	-0.961585
56155086	chr3:56155086:C:T	2.90009e-49	-1.07932e-09	-1.2752
56155385	chr3:56155385:T:G	6.04979e-50	-1.61463	-1.22787
56155541	chr3:56155541:C:T	1.80578e-50	-2.59659	-1.45495
56155603	chr3:56155603:G:A	2.96809e-50	-2.35486	-1.19975
56155794	chr3:56155794:G:T	6.97164e-49	-1.07932e-09	-0.398094
56156069	chr3:56156069:T:C	1.95113e-50	-2.51511	-1.45901
56156332	chr3:56156332:C:T	3.72366e-49	-1.07932e-09	-1.02524
56156418	chr3:56156418:C:G	6.18067e-50	-1.68009	-1.14102
56156531	chr3:56156531:G:A	6.8896e-50	-1.62101	-1.0915
56156719	chr3:56156719:C:T	3.69141e-49	-1.07932e-09	-1.03394
56157300	chr3:56157300:A:G	3.62586e-50	-1.96856	-1.38588
56158512	chr3:56158512:T:C	3.79783e-49	0.315444	-1.32096
56158514	chr3:56158514:G:C	7.19771e-49	-1.07932e-09	-0.366181
56158596	chr3:56158596:G:A	2.40633e-49	-1.07932e-09	-1.46184
56158764	chr3:56158764:G:C	1.8477e-49	-1.726	-4.45018e-10
56159160	chr3:56159160:A:G	2.39588e-49	-1.07932e-09	-1.46619
56159186	chr3:56159186:T:C	1.85681e-50	-2.56942	-1.45425
56159472	chr3:56159472:T:C	5.45955e-50	-1.48148	-1.46369
56159632	chr3:56159632:A:G	1.52208e-49	-0.453591	-1.46627
56159876	chr3:56159876:A:T	5.96255e-48	3.1857	-1.43756
56160208	chr3:56160208:G:A	1.75191e-49	-0.353754	-1.42548
56160703	chr3:56160703:C:A	3.02349e-49	-1.07932e-09	-1.23353
56161284	chr3:56161284:G:A	2.46592e-49	-1.07932e-09	-1.43738
56161335	chr3:56161335:T:C	6.84378e-48	3.27694	-1.39096
56161654	chr3:56161654:G:A	8.20444e-50	-1.25199	-1.28586
56161673	chr3:56161673:C:T	6.30854e-50	-1.33944	-1.46119
56161907	chr3:56161907:C:T	1.00342e-47	3.33253	-1.0639
56162575	chr3:56162575:C:T	7.97711e-50	-2.56595	-4.45018e-10
56163082	chr3:56163082:T:C	1.91864e-49	-0.264141	-1.42419
56163160	chr3:56163160:T:C	1.47947e-49	-0.527241	-1.42102
56163500	chr3:56163500:C:T	1.8425e-49	-0.305064	-1.42376
56163501	chr3:56163501:G:A	3.2897e-49	-1.07932e-09	-1.14915
56163871	chr3:56163871:A:G	7.34974e-50	-1.18593	-1.46194
56164470	chr3:56164470:G:A	7.08227e-50	-1.22587	-1.45906
56164584	chr3:56164584:G:A	7.08589e-50	-1.21813	-1.4663
56165029	chr3:56165029:A:T	7.35011e-50	-1.19034	-1.45748
56165222	chr3:56165222:G:C	9.55907e-48	3.6789	-1.45877
56165233	chr3:56165233:ATATAT:A	2.08763e-49	-0.202534	-1.40138
56165690	chr3:56165690:T:A	2.76012e-49	-1.07932e-09	-1.32467
56165781	chr3:56165781:GC:G	3.32406e-50	-2.63562	-0.80572
56165820	chr3:56165820:G:A	2.46467e-49	-1.07932e-09	-1.43788
56165935	chr3:56165935:G:A	4.61506e-49	0.642799	-1.45342
56166273	chr3:56166273:A:G	4.34306e-49	0.580244	-1.45161
56166433	chr3:56166433:T:C	5.05177e-49	0.726358	-1.44656
56166631	chr3:56166631:G:A	2.40523e-49	-1.07932e-09	-1.4623
56167077	chr3:56167077:T:C	7.9315e-50	-1.10548	-1.46621
56167294	chr3:56167294:G:A	3.3589e-49	-1.07932e-09	-1.12833
56167615	chr3:56167615:C:T	8.17928e-50	-1.07763	-1.4633
56168452	chr3:56168452:T:G	7.66346e-50	-1.14118	-1.46489
56169580	chr3:56169580:G:A	1.53989e-49	-0.495054	-1.41318
56169635	chr3:56169635:C:T	2.2448e-49	-0.0800811	-1.45125
56169821	chr3:56169821:AAAC:A	2.51347e-49	-1.07932e-09	-1.41828
56169822	chr3:56169822:AAC:A	6.0584e-49	0.661349	-1.19985
56170745	chr3:56170745:C:T	4.64214e-50	-2.64586	-0.461496
56171691	chr3:56171691:A:G	5.34269e-49	-1.07932e-09	-0.664214
56172134	chr3:56172134:T:C	2.41676e-49	-1.07932e-09	-1.45752
56172232	chr3:56172232:G:A	1.51485e-49	-0.517872	-1.40675
56172980	chr3:56172980:A:T	4.24046e-48	2.84117	-1.43386
56172982	chr3:56172982:C:A	1.85778e-50	-2.58852	-1.43462
56173420	chr3:56173420:T:C	2.44388e-49	-0.0244214	-1.42193
56173606	chr3:56173606:G:A	3.79692e-49	0.272472	-1.27823
56173781	chr3:56173781:C:G	4.24702e-48	2.84763	-1.43878
56173980	chr3:56173980:T:G	2.93861e-49	0.173032	-1.43504
56174006	chr3:56174006:G:A	1.55904e-49	-0.45247	-1.4434
56174144	chr3:56174144:C:T	1.93176e-50	-2.58012	-1.40398
56174889	chr3:56174889:A:G	4.95501e-48	3.02702	-1.46398
56175100	chr3:56175100:T:C	1.78326e-49	-1.7615	-4.45018e-10
56175630	chr3:56175630:A:G	1.77173e-50	-2.60876	-1.46181
56175701	chr3:56175701:C:T	1.67418e-49	-0.387762	-1.43686
56176474	chr3:56176474:A:T	7.51543e-50	-2.62557	-4.45018e-10
56176819	chr3:56176819:A:T	1.83472e-50	-2.5772	-1.45844
56177076	chr3:56177076:A:G	6.65038e-50	-1.28738	-1.46048
56179142	chr3:56179142:G:A	3.54542e-49	0.223581	-1.29787
56179149	chr3:56179149:C:T	3.50152e-49	0.232939	-1.31969
56179190	chr3:56179190:C:T	3.3356e-49	0.18717	-1.32246
56179620	chr3:56179620:G:A	4.05251e-49	0.369357	-1.30996
56179680	chr3:56179680:GC:G	5.02175e-50	-2.64001	-0.388737
56179704	chr3:56179704:A:G	1.87785e-50	-2.57147	-1.44093
56179902	chr3:56179902:G:C	1.65893e-49	-0.696379	-1.13739
56180052	chr3:56180052:G:T	1.70595e-49	-0.370344	-1.43548
56180251	chr3:56180251:C:A	1.23598e-47	2.90793	-0.430836
56180420	chr3:56180420:G:A	4.52091e-49	0.547932	-1.37916
56181417	chr3:56181417:T:G	5.00352e-50	-2.64318	-0.389207
56181446	chr3:56181446:T:C	4.8374e-48	3.00342	-1.4644
56181573	chr3:56181573:A:G	6.7734e-50	-1.28804	-1.44148
56182210	chr3:56182210:GA:G	2.51408e-49	-1.07932e-09	-1.41804
56182212	chr3:56182212:A:G	2.51408e-49	-1.07932e-09	-1.41804
56182498	chr3:56182498:C:T	2.4191e-49	-1.07932e-09	-1.45655
56183143	chr3:56183143:T:C	1.683e-47	3.68114	-0.895333
56183426	chr3:56183426:C:A	7.89055e-50	-1.13873	-1.43813
56183726	chr3:56183726:T:A	2.92691e-49	-1.07932e-09	-1.266
56183767	chr3:56183767:G:A	1.71339e-50	-2.65506	-1.449
56184356	chr3:56184356:C:G	2.99819e-49	0.117554	-1.35949
56184428	chr3:56184428:T:C	2.82934e-49	-1.07932e-09	-1.2999
56184488	chr3:56184488:C:T	5.35925e-47	5.40459	-1.46054
56184547	chr3:56184547:C:T	7.0915e-50	-2.68363	-4.45018e-10
56184636	chr3:56184636:C:T	1.67089e-49	-1.82659	-4.45018e-10
56184659	chr3:56184659:G:A	2.40588e-49	-1.07932e-09	-1.46203
56184697	chr3:56184697:C:G	3.44047e-49	0.351655	-1.45599
56184861	chr3:56184861:T:C	3.21185e-49	0.207692	-1.38079
56185182	chr3:56185182:T:C	1.16686e-49	-1.37358	-0.812045
56185836	chr3:56185836:A:T	1.68383e-50	-2.6651	-1.45636
56185904	chr3:56185904:T:C	2.54316e-50	-2.67219	-1.03693
56186345	chr3:56186345:T:C	3.83883e-49	0.394069	-1.38885
56186378	chr3:56186378:T:TA	3.91934e-49	0.417091	-1.39111
56186686	chr3:56186686:C:T	5.78542e-50	-2.66519	-0.221999
56186965	chr3:56186965:T:C	3.47779e-49	0.292266	-1.38581
56187034	chr3:56187034:G:C	3.99788e-49	0.424421	-1.3786
56187189	chr3:56187189:T:C	4.14068e-49	0.453142	-1.37223
56187305	chr3:56187305:T:G	2.43324e-49	-1.07932e-09	-1.45072
56187579	chr3:56187579:T:G	3.94875e-49	0.42242	-1.38897
56188610	chr3:56188610:G:C	3.17096e-49	-1.07932e-09	-1.18591
56189067	chr3:56189067:CAG:C	2.95086e-49	0.191391	-1.44924
56189087	chr3:56189087:T:C	3.00024e-49	0.140107	-1.38136
56189356	chr3:56189356:G:A	1.08186e-49	-1.45656	-0.8047
56189639	chr3:56189639:C:T	2.82934e-49	-1.07932e-09	-1.2999
56189689	chr3:56189689:T:C	3.42263e-50	-2.64742	-0.764703
56190059	chr3:56190059:G:A	2.82781e-49	0.15507	-1.45551
56190343	chr3:56190343:T:C	2.40472e-49	-1.07932e-09	-1.46251
56191301	chr3:56191301:C:G	1.59567e-47	3.84518	-1.11266
56191875	chr3:56191875:C:G	2.76807e-49	0.0798703	-1.40166
56192013	chr3:56192013:G:A	1.52127e-47	3.28689	-0.602119
56192138	chr3:56192138:AC:A	5.7745e-50	-2.65268	-0.236396
56192218	chr3:56192218:C:T	2.74303e-49	-1.07932e-09	-1.33088
56192565	chr3:56192565:TAA:T	5.15516e-50	-2.64496	-0.357573
56192763	chr3:56192763:GC:G	2.39885e-49	-1.07932e-09	-1.46496
56192774	chr3:56192774:A:G	2.47249e-49	-1.07932e-09	-1.43472
56192779	chr3:56192779:G:T	7.50562e-50	-2.62688	-4.45018e-10
56193097	chr3:56193097:G:A	4.48584e-49	0.501652	-1.34067
56193252	chr3:56193252:G:A	1.08818e-47	2.34973	-4.45018e-10
56193390	chr3:56193390:C:T	7.14536e-50	-1.27562	-1.40045
56193469	chr3:56193469:C:T	7.67266e-50	-2.60487	-4.45018e-10
56193489	chr3:56193489:C:A	2.07894e-50	-2.5987	-1.31198
56193894	chr3:56193894:C:T	1.76618e-49	-0.418425	-1.3527
56193911	chr3:56193911:C:T	7.1407e-50	-2.67672	-4.45018e-10
56194175	chr3:56194175:A:C	3.02687e-49	-1.07932e-09	-1.23242
56194330	chr3:56194330:G:A	3.23616e-49	0.179545	-1.3451
56194343	chr3:56194343:G:A	2.3971e-49	-1.07932e-09	-1.46568
56194364	chr3:56194364:G:A	1.59805e-49	-0.448652	-1.42251
56194470	chr3:56194470:G:A	1.69414e-49	-0.504168	-1.3086
56194574	chr3:56194574:G:A	3.85981e-49	-1.07932e-09	-0.989326
56194651	chr3:56194651:G:A	3.44198e-49	-1.07932e-09	-1.1039
56195277	chr3:56195277:G:A	3.04587e-49	0.00555136	-1.23171
56196275	chr3:56196275:A:G	3.89461e-50	-2.65045	-0.632486
56197490	chr3:56197490:C:T	1.36739e-47	3.43695	-0.858822
56197570	chr3:56197570:G:A	1.70949e-49	-0.337897	-1.46585
56198206	chr3:56198206:A:G	7.89194e-49	1.18862	-1.46272
56198232	chr3:56198232:C:T	2.19893e-50	-2.6193	-1.23526
56198710	chr3:56198710:T:C	1.86975e-49	-1.71414	-4.45018e-10
56198827	chr3:56198827:T:C	4.55175e-50	-2.66102	-0.465994
56199152	chr3:56199152:A:T	1.85014e-47	3.83036	-0.94987
56199574	chr3:56199574:C:T	2.58444e-49	-1.07932e-09	-1.39044
56199711	chr3:56199711:G:A	4.61566e-50	-2.66041	-0.452667
56200185	chr3:56200185:G:T	2.66285e-49	-1.07932e-09	-1.36055
56200739	chr3:56200739:T:G	1.70321e-50	-2.66135	-1.44867
56200755	chr3:56200755:C:T	1.41912e-49	-0.616592	-1.37332
56200976	chr3:56200976:C:A	2.68142e-49	-1.07932e-09	-1.3536
56201195	chr3:56201195:C:G	4.2188e-49	-1.07932e-09	-0.900393
56201245	chr3:56201245:C:T	2.44771e-49	-1.07932e-09	-1.44479
56201329	chr3:56201329:G:C	2.68142e-49	-1.07932e-09	-1.3536
56201339	chr3:56201339:C:T	3.57344e-49	-1.07932e-09	-1.06642
56201378	chr3:56201378:C:T	1.71347e-50	-2.66009	-1.44391
56201575	chr3:56201575:C:A	1.84178e-49	-0.290471	-1.43874
56201742	chr3:56201742:G:A	1.24408e-47	3.9483	-1.46468
56201977	chr3:56201977:G:C	2.60703e-49	-1.07932e-09	-1.38173
56202190	chr3:56202190:T:C	1.69131e-49	-0.405004	-1.40944
56202529	chr3:56202529:T:C	3.79133e-50	-2.64693	-0.662881
56202764	chr3:56202764:G:A	3.00795e-50	-2.66603	-0.875239
56202766	chr3:56202766:G:C	2.47509e-49	-1.07932e-09	-1.43367
56203018	chr3:56203018:T:A	3.65518e-49	-1.07932e-09	-1.0438
56203258	chr3:56203258:G:A	2.97153e-50	-2.6628	-0.890652
56203389	chr3:56203389:G:A	1.87456e-49	-0.267528	-1.44404
56203588	chr3:56203588:T:C	1.66342e-50	-2.668	-1.46565
56203614	chr3:56203614:A:G	2.39588e-49	-1.07932e-09	-1.46619
56203875	chr3:56203875:A:T	1.67187e-50	-2.66338	-1.46521
56204178	chr3:56204178:G:C	1.90271e-49	-0.248714	-1.44795
56204378	chr3:56204378:G:T	3.74773e-50	-2.65462	-0.666762
56204439	chr3:56204439:T:C	2.95075e-49	-1.07932e-09	-1.25789
56204545	chr3:56204545:C:T	2.50167e-49	-1.07932e-09	-1.42299
56205075	chr3:56205075:T:C	1.94306e-49	-0.234677	-1.441
56205348	chr3:56205348:C:A	2.01609e-49	-1.63878	-4.45018e-10
56205433	chr3:56205433:A:G	2.4e-49	-1.07932e-09	-1.46448
56205477	chr3:56205477:G:A	7.1814e-50	-2.67103	-4.45018e-10
56205545	chr3:56205545:C:T	1.77695e-49	-0.332409	-1.43264
56206089	chr3:56206089:T:C	1.06782e-47	3.32484	-0.994003
56206396	chr3:56206396:A:G	1.1608e-47	3.3838	-0.969471
56206798	chr3:56206798:G:A	1.71583e-47	3.76089	-0.955766
56207246	chr3:56207246:C:A	1.63178e-49	-0.389381	-1.46089
56207260	chr3:56207260:C:T	6.71719e-50	-1.27265	-1.4652
56207363	chr3:56207363:A:G	5.1719e-50	-2.63875	-0.360536
56207433	chr3:56207433:T:C	1.76944e-49	-0.402448	-1.36683
56207884	chr3:56207884:A:G	1.71732e-49	-0.419505	-1.37967
56207973	chr3:56207973:T:C	2.31724e-49	-1.49957	-4.45018e-10
56208148	chr3:56208148:T:C	9.79477e-48	3.15494	-0.910452
56208321	chr3:56208321:G:A	1.54245e-49	-0.455265	-1.45131
56208696	chr3:56208696:A:G	4.71465e-50	-2.41387	-0.677981
56208773	chr3:56208773:A:G	4.98427e-50	-2.3659	-0.670339
56209059	chr3:56209059:G:T	1.71569e-49	-0.334921	-1.46521
56209144	chr3:56209144:A:T	1.57925e-48	0.691581	-0.271987
56209833	chr3:56209833:T:C	2.40051e-49	-1.07932e-09	-1.46426
56210263	chr3:56210263:GA:G	8.73248e-50	-2.47548	-4.45018e-10
56210319	chr3:56210319:CAG:C	4.76443e-49	-1.07932e-09	-0.778766
56210673	chr3:56210673:T:C	2.3048e-50	-2.34587	-1.46167
56210756	chr3:56210756:C:T	2.99362e-49	0.147105	-1.39057
56210999	chr3:56210999:T:C	2.59007e-50	-2.48896	-1.20189
56211067	chr3:56211067:T:C	2.99658e-50	-2.66956	-0.8755
56211202	chr3:56211202:A:G	5.57747e-50	-2.64319	-0.280602
56211386	chr3:56211386:T:C	3.36797e-47	4.92461	-1.44507
56211527	chr3:56211527:T:C	7.52298e-50	-2.62457	-4.45018e-10
56211817	chr3:56211817:A:T	2.49829e-49	-0.0821387	-1.3422
56212274	chr3:56212274:C:T	4.26225e-50	-2.66404	-0.528689
56212471	chr3:56212471:C:T	8.08974e-50	-2.55193	-4.45018e-10
56212656	chr3:56212656:G:A	3.62607e-49	-1.07932e-09	-1.0518
56212941	chr3:56212941:C:T	1.63205e-49	-0.393331	-1.45678
56213235	chr3:56213235:G:A	8.94228e-50	-1.12565	-1.32609
56213248	chr3:56213248:G:C	3.18527e-49	-1.07932e-09	-1.18141
56213372	chr3:56213372:T:C	1.76062e-49	-0.390392	-1.38388
56213438	chr3:56213438:C:T	1.63973e-49	-0.403278	-1.44214
56213823	chr3:56213823:G:A	4.62791e-50	-2.66763	-0.442793
56213838	chr3:56213838:C:T	1.61695e-49	-0.403938	-1.45547
56213891	chr3:56213891:C:T	1.68773e-49	-0.368757	-1.44781
56214006	chr3:56214006:G:A	1.89443e-49	-0.291034	-1.40999
56214105	chr3:56214105:C:T	1.80795e-49	-0.383144	-1.36461
56214320	chr3:56214320:T:C	1.27867e-48	-1.07932e-09	0.208457
56214336	chr3:56214336:C:T	1.5137e-48	-1.07932e-09	0.377195
56214378	chr3:56214378:G:T	8.0356e-49	-1.07932e-09	-0.256063
56214389	chr3:56214389:A:T	8.74833e-49	-1.07932e-09	-0.171081
56214453	chr3:56214453:A:C	2.80291e-49	-1.07932e-09	-1.30929
56214633	chr3:56214633:T:A	2.38304e-50	-2.5392	-1.23495
56214724	chr3:56214724:T:C	1.4255e-49	-0.620342	-1.36508
56214798	chr3:56214798:GC:G	1.72491e-49	-0.341318	-1.45345
56214810	chr3:56214810:C:T	4.38314e-50	-2.66965	-0.495114
56215017	chr3:56215017:G:A	1.95192e-49	-0.360323	-1.31081
56215163	chr3:56215163:T:G	2.38925e-50	-2.54051	-1.23104
56215227	chr3:56215227:C:T	7.23235e-48	3.002	-1.06079
56215319	chr3:56215319:C:CA	2.43119e-49	-1.07932e-09	-1.45156
56215370	chr3:56215370:C:A	6.52465e-50	-1.30629	-1.46065
56215502	chr3:56215502:A:G	9.46387e-49	-1.07932e-09	-0.0924626
56215539	chr3:56215539:T:C	3.22578e-50	-2.66674	-0.804619
56215553	chr3:56215553:G:A	4.50306e-50	-2.45922	-0.67855
56215748	chr3:56215748:G:C	1.65282e-49	-0.394202	-1.44326
56215750	chr3:56215750:A:T	3.14151e-50	-2.66769	-0.830138
56215838	chr3:56215838:C:T	9.49738e-50	-2.6431	0.251587
56215851	chr3:56215851:G:A	3.18955e-49	-1.07932e-09	-1.18006
56216002	chr3:56216002:A:G	2.39928e-49	-1.07932e-09	-1.46478
56216034	chr3:56216034:A:G	6.33065e-50	-1.33274	-1.46439
56216430	chr3:56216430:G:A	1.99375e-50	-2.60693	-1.34559
56216528	chr3:56216528:A:G	6.1735e-50	-1.35637	-1.46589
56216609	chr3:56216609:T:C	5.43223e-50	-2.63428	-0.315904
56216800	chr3:56216800:G:A	6.79588e-50	-1.26235	-1.46386
56216872	chr3:56216872:C:T	3.44504e-50	-2.65864	-0.746955
56217143	chr3:56217143:A:G	1.01814e-49	-1.19817	-1.12379
56217388	chr3:56217388:C:T	5.65668e-50	-2.65371	-0.25598
56217414	chr3:56217414:A:G	3.38955e-50	-2.6664	-0.755429
56217474	chr3:56217474:C:T	3.78512e-49	-1.07932e-09	-1.00887
56217478	chr3:56217478:A:G	3.7385e-49	-1.07932e-09	-1.02126
56218697	chr3:56218697:T:C	7.09659e-50	-2.68291	-4.45018e-10
56218742	chr3:56218742:A:G	7.21315e-50	-2.66662	-4.45018e-10
56218785	chr3:56218785:T:C	1.6002e-49	-0.421607	-1.44821
56219178	chr3:56219178:C:T	1.70591e-49	-0.360822	-1.44503
56219527	chr3:56219527:G:A	1.52186e-49	-0.505885	-1.41413
56219649	chr3:56219649:T:C	1.98121e-49	-0.245855	-1.41038
56220105	chr3:56220105:A:G	4.37515e-50	-2.66514	-0.501446
56220533	chr3:56220533:G:A	1.76693e-49	-0.322635	-1.44806
56220642	chr3:56220642:A:G	7.32484e-50	-2.65126	-4.45018e-10
56221159	chr3:56221159:G:T	1.37171e-47	3.46593	-0.884654
56221160	chr3:56221160:A:T	1.18059e-47	3.26661	-0.83537
56221161	chr3:56221161:A:C	1.33179e-47	3.38078	-0.829023
56221775	chr3:56221775:G:A	3.62058e-50	-2.67069	-0.685211
56221892	chr3:56221892:G:A	7.31971e-46	6.55838	-4.45018e-10
56222472	chr3:56222472:T:C	3.94278e-49	-1.07932e-09	-0.968059
56222794	chr3:56222794:T:C	1.03516e-48	-0.00280315	-4.45018e-10
56222991	chr3:56222991:G:A	3.87451e-49	-1.07932e-09	-0.985525
56223404	chr3:56223404:T:C	7.52712e-50	-2.62402	-4.45018e-10
56223419	chr3:56223419:A:G	2.39559e-49	-1.07932e-09	-1.46631
56224033	chr3:56224033:T:G	6.59597e-50	-1.29608	-1.45999
56224442	chr3:56224442:CATGGTGATGGAA:C	2.04667e-49	-1.62373	-4.45018e-10
56224537	chr3:56224537:T:C	1.40247e-48	0.67724	-0.376364
56224660	chr3:56224660:C:T	1.20249e-47	3.50128	-1.05166
56224771	chr3:56224771:C:T	6.03483e-50	-2.46899	-0.375988
56225144	chr3:56225144:T:G	8.63454e-48	3.54155	-1.42314
56225155	chr3:56225155:C:T	2.33398e-50	-2.33869	-1.45626
56225390	chr3:56225390:T:C	2.44609e-49	-1.07932e-09	-1.44545
56225395	chr3:56225395:A:G	7.34333e-49	-1.07932e-09	-0.346152
56225419	chr3:56225419:T:C	3.94792e-50	-2.64461	-0.624727
56225697	chr3:56225697:C:T	1.79693e-49	-0.288287	-1.46558
56225837	chr3:56225837:T:C	2.26445e-50	-2.40664	-1.41856
56225844	chr3:56225844:T:A	1.59896e-48	0.961386	-0.529392
56226004	chr3:56226004:T:C	2.43488e-49	-1.07932e-09	-1.45005
56226041	chr3:56226041:C:T	3.15313e-49	-1.07932e-09	-1.19155
56226295	chr3:56226295:G:A	2.23962e-47	4.24438	-1.17284
56226461	chr3:56226461:G:A	2.2002e-47	4.05358	-0.999802
56226769	chr3:56226769:G:A	2.43259e-49	-1.07932e-09	-1.45099
56226813	chr3:56226813:G:A	1.74181e-47	3.66233	-0.842181
56227005	chr3:56227005:A:G	3.97283e-50	-2.6382	-0.624847
56227017	chr3:56227017:T:C	2.402e-49	-1.07932e-09	-1.46364
56227101	chr3:56227101:A:G	5.48883e-50	-2.63558	-0.304237
56227163	chr3:56227163:T:C	2.39813e-49	-1.07932e-09	-1.46526
56227337	chr3:56227337:G:A	2.49136e-47	4.4575	-1.27945
56227452	chr3:56227452:T:C	1.22214e-46	4.76841	-4.45018e-10
56227734	chr3:56227734:C:T	3.25661e-49	-1.07932e-09	-1.15926
56227799	chr3:56227799:G:C	2.56911e-49	-1.07932e-09	-1.39639
56228189	chr3:56228189:C:T	1.80926e-47	4.11124	-1.2531
56229228	chr3:56229228:T:C	2.711e-50	-2.53061	-1.1146
56229506	chr3:56229506:G:T	9.94604e-48	3.48159	-1.22177
56229682	chr3:56229682:T:A	2.39573e-49	-1.07932e-09	-1.46626
56229697	chr3:56229697:G:T	4.64525e-49	-1.07932e-09	-0.8041
56230063	chr3:56230063:A:C	1.9606e-49	-1.66669	-4.45018e-10
56230463	chr3:56230463:T:C	2.52657e-49	-1.07932e-09	-1.41308
56230701	chr3:56230701:T:C	3.18923e-47	3.90456	-0.479555
56230801	chr3:56230801:A:G	1.66331e-47	3.59444	-0.820404
56230958	chr3:56230958:T:C	5.98098e-49	-1.07932e-09	-0.55136
56231397	chr3:56231397:G:C	3.75105e-49	-1.07932e-09	-1.01791
56231876	chr3:56231876:AT:A	3.78254e-47	3.48869	0.10693
56231924	chr3:56231924:C:T	5.48525e-50	-2.64212	-0.298349
56232072	chr3:56232072:T:G	1.71902e-47	3.94093	-1.13395
56232115	chr3:56232115:C:T	7.94357e-50	-2.57017	-4.45018e-10
56232775	chr3:56232775:A:G	1.87562e-47	3.94554	-1.05137
56233552	chr3:56233552:G:A	1.79909e-49	-0.363934	-1.38873
56233781	chr3:56233781:C:T	1.55852e-47	3.52867	-0.819711
56233813	chr3:56233813:C:A	3.29027e-50	-2.67488	-0.776685
56233838	chr3:56233838:C:G	7.61484e-49	-0.309846	-4.45018e-10
56233888	chr3:56233888:G:A	2.95029e-49	-1.07932e-09	-1.25804
56234298	chr3:56234298:C:T	3.92211e-49	-1.07932e-09	-0.973314
56234716	chr3:56234716:T:C	4.8332e-47	4.94124	-1.10051
56234860	chr3:56234860:A:G	8.56286e-50	-2.4951	-4.45018e-10
56235248	chr3:56235248:A:G	3.50436e-47	4.81818	-1.29894
56235335	chr3:56235335:T:C	1.09205e-48	-1.07932e-09	0.0507003
56235348	chr3:56235348:T:C	7.1577e-50	-2.67434	-4.45018e-10
56235400	chr3:56235400:A:G	3.10509e-49	-1.07932e-09	-1.2069
56235952	chr3:56235952:T:G	1.693e-50	-2.65407	-1.46195
56235960	chr3:56235960:T:C	4.97215e-49	-1.07932e-09	-0.736092
56236244	chr3:56236244:T:C	1.85835e-50	-2.67745	-1.34539
56236274	chr3:56236274:A:G	2.54277e-49	-1.07932e-09	-1.40669
56236310	chr3:56236310:T:C	6.10383e-47	5.05396	-0.979817
56236500	chr3:56236500:A:C	5.45539e-50	-2.6455	-0.300427
56237783	chr3:56237783:A:G	2.0515e-49	-1.62137	-4.45018e-10
56237822	chr3:56237822:A:C	9.46138e-47	5.89019	-1.37774
56237861	chr3:56237861:T:C	8.17873e-50	-1.22519	-1.3158
56237972	chr3:56237972:G:T	2.4366e-49	-1.07932e-09	-1.44934
56238075	chr3:56238075:G:A	2.48621e-49	-1.07932e-09	-1.42918
56238707	chr3:56238707:C:T	1.62816e-49	-1.85249	-4.45018e-10
56239074	chr3:56239074:A:G	3.01062e-49	-1.07932e-09	-1.2378
56239569	chr3:56239569:A:G	2.75992e-50	-2.50879	-1.11854
56239715	chr3:56239715:C:T	3.24972e-50	-2.04357	-1.42039
56239724	chr3:56239724:C:T	6.05631e-47	5.21628	-1.14996
56239874	chr3:56239874:C:T	2.32649e-49	-1.49558	-4.45018e-10
56239881	chr3:56239881:T:A	1.05441e-49	-2.28696	-4.45018e-10
56239976	chr3:56239976:G:A	2.65498e-49	-1.07932e-09	-1.36351
56240086	chr3:56240086:A:G	7.64975e-50	-2.60786	-4.45018e-10
56240193	chr3:56240193:T:C	9.43234e-49	-1.07932e-09	-0.0957998
56240222	chr3:56240222:T:C	3.44527e-49	-1.07932e-09	-1.10294
56240621	chr3:56240621:A:C	2.30253e-49	-1.50594	-4.45018e-10
56240762	chr3:56240762:G:A	2.15263e-50	-2.68018	-1.19566
56240799	chr3:56240799:C:T	2.80603e-49	-1.07932e-09	-1.30817
56240867	chr3:56240867:G:T	2.53215e-50	-2.53862	-1.17484
56241112	chr3:56241112:A:T	3.12801e-49	-1.07932e-09	-1.19955
56241213	chr3:56241213:C:T	5.28402e-47	5.38845	-1.45853
56242018	chr3:56242018:G:A	2.51398e-50	-2.66067	-1.05999
56242181	chr3:56242181:ATGGAGGCCATTTTTC:A	2.41952e-49	-1.07932e-09	-1.45637
56242677	chr3:56242677:C:T	7.88241e-50	-2.5779	-4.45018e-10
56242778	chr3:56242778:TATA:T	6.69892e-49	-1.07932e-09	-0.437999
56242783	chr3:56242783:GACC:G	6.68804e-49	-1.07932e-09	-0.439623
56243156	chr3:56243156:T:C	1.53938e-47	3.10408	-0.407476
56243988	chr3:56243988:C:T	1.03488e-46	6.06277	-1.46067
56244478	chr3:56244478:T:C	4.70538e-49	0.49867	-1.28991
56244565	chr3:56244565:C:T	1.56037e-47	4.15287	-1.44272
56244727	chr3:56244727:A:G	4.78887e-49	0.497007	-1.27066
56245027	chr3:56245027:C:T	2.59639e-49	-1.07932e-09	-1.38582
56245373	chr3:56245373:G:C	2.8363e-49	-1.07932e-09	-1.29744
56245385	chr3:56245385:T:C	1.11541e-49	-2.23072	-4.45018e-10
56245387	chr3:56245387:T:G	2.36295e-50	-2.68398	-1.09864
56245636	chr3:56245636:T:C	1.50883e-47	4.13669	-1.46013
56245751	chr3:56245751:T:C	1.31032e-47	4.00183	-1.46633
56245900	chr3:56245900:A:C	1.57535e-46	6.41857	-1.39628
56246135	chr3:56246135:A:G	2.67719e-50	-2.67167	-0.986088
56246288	chr3:56246288:C:T	1.16728e-46	6.12197	-1.39948
56247272	chr3:56247272:A:AAT	2.73212e-49	-1.07932e-09	-1.33487
56247324	chr3:56247324:AAT:A	7.44605e-47	5.72456	-1.45165
56247610	chr3:56247610:T:C	2.62904e-49	-1.07932e-09	-1.37332
56247779	chr3:56247779:C:G	5.12111e-49	-1.07932e-09	-0.706574
56248327	chr3:56248327:C:A	3.13784e-49	-1.07932e-09	-1.19641
56248456	chr3:56248456:C:T	9.93054e-50	-2.34691	-4.45018e-10
56248842	chr3:56248842:C:G	2.67934e-49	-1.07932e-09	-1.35438
56248950	chr3:56248950:T:C	1.04684e-49	-0.839604	-1.45457
56249289	chr3:56249289:C:T	5.53071e-49	-1.07932e-09	-0.629629
56249427	chr3:56249427:G:A	2.22232e-46	5.36636	-4.45018e-10
56249438	chr3:56249438:GCC:G	5.0513e-48	-1.07932e-09	1.58229
56249482	chr3:56249482:C:T	1.2541e-48	-1.07932e-09	0.189056
56249636	chr3:56249636:G:A	1.11621e-49	-1.9883	-0.241703
56250001	chr3:56250001:G:A	8.14559e-50	-1.7712	-0.773848
56250277	chr3:56250277:G:A	6.32946e-48	1.96152	-0.153665
56250454	chr3:56250454:T:A	1.99186e-47	4.41348	-1.45919
56250519	chr3:56250519:C:T	1.02276e-47	3.56107	-1.27334
56250607	chr3:56250607:C:CAT	1.02356e-49	-2.31666	-4.45018e-10
56250756	chr3:56250756:C:T	1.10867e-47	1.75128	0.617105
56251493	chr3:56251493:A:C	4.26671e-49	-1.07932e-09	-0.889102
56251789	chr3:56251789:G:C	7.46222e-50	-2.63268	-4.45018e-10
56252018	chr3:56252018:A:T	1.1652e-49	-0.78532	-1.40173
56252124	chr3:56252124:G:A	4.24083e-49	-1.07932e-09	-0.895186
56252599	chr3:56252599:G:A	5.50014e-49	-1.9192	1.28403
56253496	chr3:56253496:G:A	5.14772e-49	-1.9651	1.26371
56253741	chr3:56253741:T:C	5.22944e-49	-1.88863	1.20299
56254191	chr3:56254191:G:A	4.99804e-49	-1.92938	1.19848
56254222	chr3:56254222:C:A	4.29e-49	-1.91204	1.02838
56254282	chr3:56254282:A:C	2.48981e-50	-2.51937	-1.21096
56254499	chr3:56254499:G:C	5.47388e-49	-1.07932e-09	-0.639957
56254869	chr3:56254869:T:A	6.63212e-49	-1.7992	1.35118
56255056	chr3:56255056:C:T	4.27003e-49	-1.07932e-09	-0.888324
56255486	chr3:56255486:G:C	3.25601e-48	0.243486	0.899656
56255872	chr3:56255872:G:C	1.95789e-47	4.38977	-1.45268
56256025	chr3:56256025:T:C	2.63524e-49	-1.07932e-09	-1.37097
56256073	chr3:56256073:G:C	2.63397e-49	-1.07932e-09	-1.37145
56256214	chr3:56256214:A:G	2.4355e-49	-1.07932e-09	-1.44979
56256446	chr3:56256446:T:C	1.10616e-49	-2.03594	-0.203112
56256963	chr3:56256963:C:A	2.14416e-48	0.659038	0.0663519
56256987	chr3:56256987:C:G	1.67142e-47	4.2434	-1.4645
56257105	chr3:56257105:G:A	2.0501e-48	0.583041	0.0974864
56257159	chr3:56257159:G:A	7.28028e-50	-2.65736	-4.45018e-10
56257182	chr3:56257182:C:T	1.30774e-48	0.695424	-0.464481
56257207	chr3:56257207:T:C	1.5444e-48	0.304377	0.0928978
56257240	chr3:56257240:T:C	2.42023e-49	-1.07932e-09	-1.45608
56257366	chr3:56257366:T:C	2.43917e-49	-1.07932e-09	-1.44829
56258153	chr3:56258153:G:C	2.48411e-49	-1.07932e-09	-1.43003
56258166	chr3:56258166:T:C	6.83667e-49	-1.8573	1.43966
56258397	chr3:56258397:C:T	4.3193e-49	-1.07932e-09	-0.876852
56258409	chr3:56258409:G:A	8.20196e-50	-2.53816	-4.45018e-10
56258801	chr3:56258801:C:A	2.42315e-48	0.725535	0.122175
56259161	chr3:56259161:G:A	2.44036e-49	-1.07932e-09	-1.4478
56259543	chr3:56259543:A:G	4.21484e-49	-1.07932e-09	-0.901334
56259804	chr3:56259804:G:A	2.50377e-49	-1.07932e-09	-1.42215
56259955	chr3:56259955:G:A	2.44482e-49	-1.07932e-09	-1.44597
56260532	chr3:56260532:T:C	3.90086e-50	-1.96492	-1.31642
56261523	chr3:56261523:G:A	4.34045e-50	-1.88459	-1.28996
56261809	chr3:56261809:G:A	3.14394e-49	-1.07932e-09	-1.19447
56261961	chr3:56261961:G:T	5.72812e-48	2.45277	-0.744746
56262064	chr3:56262064:A:G	2.44022e-49	-1.07932e-09	-1.44786
56262707	chr3:56262707:T:C	2.48346e-49	-1.07932e-09	-1.43029
56263374	chr3:56263374:AG:A	4.68668e-49	-1.07932e-09	-0.795219
56263736	chr3:56263736:A:G	4.09596e-48	0.312986	1.05966
56263935	chr3:56263935:T:C	2.82374e-49	-1.07932e-09	-1.30188
56264110	chr3:56264110:T:C	4.89145e-48	2.82539	-1.27526
56264363	chr3:56264363:G:A	9.4772e-50	-2.39364	-4.45018e-10
56264817	chr3:56264817:G:A	4.21087e-48	-0.102019	1.50233
56264940	chr3:56264940:T:C	2.58056e-49	-1.07932e-09	-1.39194
56264977	chr3:56264977:C:T	3.26336e-48	0.155777	0.989621
56265207	chr3:56265207:T:C	2.44079e-49	-1.07932e-09	-1.44762
56265666	chr3:56265666:A:G	1.86155e-47	4.33739	-1.45075
56265926	chr3:56265926:G:A	2.52983e-49	-1.07932e-09	-1.41179
56265957	chr3:56265957:C:A	2.63472e-48	0.27928	0.652136
56266422	chr3:56266422:A:G	2.68691e-48	0.224621	0.726412
56266971	chr3:56266971:A:G	2.76066e-48	0.24193	0.73618
56267077	chr3:56267077:C:T	2.05224e-47	4.4303	-1.44615
56267434	chr3:56267434:G:T	2.40431e-49	-1.07932e-09	-1.46268
56267450	chr3:56267450:T:C	2.63555e-48	0.0591153	0.872618
56267598	chr3:56267598:C:T	3.49256e-48	0.23163	0.981645
56267772	chr3:56267772:C:T	2.84492e-49	-1.07932e-09	-1.29441
56268160	chr3:56268160:G:A	5.42201e-48	2.22247	-0.569362
56268373	chr3:56268373:G:A	3.45561e-48	0.202804	0.999837
56268612	chr3:56268612:T:C	6.47584e-48	1.83072	-4.45018e-10
56268918	chr3:56268918:A:G	5.19213e-49	-1.83599	1.14319
56269293	chr3:56269293:T:C	6.03241e-48	2.48372	-0.723933
56269552	chr3:56269552:G:A	1.70541e-48	0.496445	-4.45018e-10
56269876	chr3:56269876:G:A	2.42939e-49	-1.07932e-09	-1.4523
56270067	chr3:56270067:A:AAGG	3.36009e-48	0.0444551	1.13015
56270178	chr3:56270178:AAAAG:A	7.17297e-48	2.57291	-0.639953
56270460	chr3:56270460:G:A	2.57146e-49	-1.07932e-09	-1.39547
56270899	chr3:56270899:A:G	4.46446e-49	-1.07932e-09	-0.843795
56270903	chr3:56270903:A:C	4.67133e-49	-1.07932e-09	-0.7985
56271382	chr3:56271382:T:C	5.87595e-48	1.23797	0.495537
56271644	chr3:56271644:C:T	2.40798e-49	-1.07932e-09	-1.46116
56272034	chr3:56272034:T:A	7.25517e-48	2.19076	-0.2464
56272116	chr3:56272116:C:T	2.9054e-49	-1.07932e-09	-1.27337
56272215	chr3:56272215:C:A	1.02188e-49	-2.3183	-4.45018e-10
56272404	chr3:56272404:T:C	1.47754e-47	3.81327	-1.15767
56272410	chr3:56272410:A:T	4.203e-50	-2.46886	-0.737875
56272701	chr3:56272701:T:C	1.58493e-47	1.54003	1.18574
56273116	chr3:56273116:C:A	4.08164e-49	-0.851644	-0.0818021
56273149	chr3:56273149:T:C	2.40525e-49	-1.07932e-09	-1.46229
56273675	chr3:56273675:G:A	1.9793e-47	1.4949	1.45307
56275084	chr3:56275084:T:A	2.40187e-49	-1.07932e-09	-1.4637
56275606	chr3:56275606:A:C	1.68342e-47	1.56327	1.22278
56275706	chr3:56275706:T:C	2.81294e-49	-1.07932e-09	-1.30571
56276356	chr3:56276356:C:A	2.76329e-49	-1.07932e-09	-1.32352
56276623	chr3:56276623:G:T	2.3987e-49	-1.07932e-09	-1.46502
56276702	chr3:56276702:T:C	8.0594e-50	-2.55569	-4.45018e-10
56276823	chr3:56276823:C:T	2.57095e-49	-1.39567	-4.45018e-10
56277068	chr3:56277068:A:C	2.55609e-48	1.97724	-1.07612
56277338	chr3:56277338:C:T	6.8301e-49	-1.07932e-09	-0.418604
56277657	chr3:56277657:T:C	1.59165e-47	1.54962	1.18037
56277827	chr3:56277827:A:C	2.70952e-47	4.72732	-1.46532
56277982	chr3:56277982:C:A	1.25425e-49	-2.11341	-4.45018e-10
56278008	chr3:56278008:A:G	1.68768e-47	1.36709	1.42149
56278106	chr3:56278106:T:A	1.47372e-47	1.37865	1.27437
56278112	chr3:56278112:C:G	4.5634e-50	-2.42869	-0.69577
56278167	chr3:56278167:T:G	2.92163e-49	-1.07932e-09	-1.2678
56278688	chr3:56278688:C:T	1.27162e-48	-1.07932e-09	0.202933
56278902	chr3:56278902:A:C	2.854e-49	-1.07932e-09	-1.29122
56279036	chr3:56279036:C:T	7.72348e-50	-2.59826	-4.45018e-10
56279658	chr3:56279658:C:A	2.86145e-49	-1.07932e-09	-1.28862
56279828	chr3:56279828:A:G	3.95374e-48	2.25575	-0.918453
56279871	chr3:56279871:T:C	1.89116e-47	1.63055	1.27187
56279880	chr3:56279880:G:A	7.22515e-49	-1.07932e-09	-0.362377
56280014	chr3:56280014:G:T	1.8589e-48	1.99291	-1.41028
56281087	chr3:56281087:C:T	1.62648e-47	1.64014	1.11151
56281362	chr3:56281362:G:A	1.17804e-49	-0.84015	-1.33595
56281572	chr3:56281572:A:G	3.12798e-49	-1.07932e-09	-1.19956
56282827	chr3:56282827:G:T	1.28982e-47	3.77788	-1.25815
56282843	chr3:56282843:G:A	7.12526e-50	-2.67888	-4.45018e-10
56283160	chr3:56283160:C:T	7.22515e-49	-1.07932e-09	-0.362377
56283671	chr3:56283671:C:A	2.40947e-49	-1.07932e-09	-1.46054
56283820	chr3:56283820:G:A	1.85462e-47	1.6285	1.25441
56284455	chr3:56284455:G:T	2.81909e-49	-1.07932e-09	-1.30353
56284602	chr3:56284602:G:A	2.11204e-48	1.98887	-1.27858
56284893	chr3:56284893:A:G	2.39971e-49	-1.07932e-09	-1.46459
56285825	chr3:56285825:A:G	7.46953e-50	-2.59233	-0.0393692
56285973	chr3:56285973:A:C	2.39545e-49	-1.07932e-09	-1.46637
56286081	chr3:56286081:G:A	3.07371e-50	-2.68359	-0.836051
56286311	chr3:56286311:A:G	1.43271e-49	-1.93683	-0.0435527
56286385	chr3:56286385:A:G	3.70252e-48	2.37671	-1.10505
56286434	chr3:56286434:AAAAAAG:A	4.5559e-49	-1.07932e-09	-0.823522
56286602	chr3:56286602:A:C	1.24809e-49	-2.11833	-4.45018e-10
56286952	chr3:56286952:T:C	1.21712e-48	-1.07932e-09	0.15913
56287247	chr3:56287247:A:G	7.23243e-50	-2.62677	-0.0371829
56287373	chr3:56287373:G:A	7.47972e-50	-2.6016	-0.0287378
56287843	chr3:56287843:G:A	3.71367e-49	-1.07932e-09	-1.02792
56288179	chr3:56288179:C:T	7.12274e-50	-2.59007	-0.0891681
56288466	chr3:56288466:A:G	7.18373e-50	-2.58527	-0.0854413
56288486	chr3:56288486:C:T	2.3965e-49	-1.07932e-09	-1.46594
56288584	chr3:56288584:T:A	2.45262e-49	-1.07932e-09	-1.44279
56289239	chr3:56289239:T:G	2.84857e-49	-1.07932e-09	-1.29313
56289242	chr3:56289242:C:T	1.36186e-48	-1.07932e-09	0.271493
56289323	chr3:56289323:C:A	2.39591e-49	-1.07932e-09	-1.46618
56289418	chr3:56289418:T:C	9.54427e-48	3.47284	-1.25426
56290191	chr3:56290191:G:A	3.35702e-49	-1.07932e-09	-1.12889
56291219	chr3:56291219:T:A	1.15077e-47	3.72351	-1.31785
56291468	chr3:56291468:A:C	3.17886e-49	-1.07932e-09	-1.18342
56291710	chr3:56291710:T:A	7.78852e-50	-2.58988	-4.45018e-10
56292945	chr3:56292945:C:T	6.71929e-50	-2.61125	-0.126293
56293033	chr3:56293033:T:C	2.72509e-49	-1.07932e-09	-1.33744
56293075	chr3:56293075:G:A	2.72214e-49	-1.07932e-09	-1.33853
56294182	chr3:56294182:G:A	7.08056e-50	-2.60571	-0.0794667
56294363	chr3:56294363:A:G	3.76077e-49	-1.07932e-09	-1.01532
56294433	chr3:56294433:C:T	7.23964e-50	-2.60746	-0.0554975
56294441	chr3:56294441:G:T	6.96951e-50	-2.6035	-0.0974869
56294564	chr3:56294564:T:G	5.75758e-47	5.4765	-1.46076
56294959	chr3:56294959:A:T	7.21157e-50	-2.60013	-0.0667085
56295083	chr3:56295083:C:A	4.99983e-47	5.33167	-1.45704
56295236	chr3:56295236:T:G	6.2097e-47	5.55339	-1.46206
56295802	chr3:56295802:C:T	7.50362e-50	-2.62714	-4.45018e-10
56296035	chr3:56296035:T:A	7.28608e-50	-2.65656	-4.45018e-10
56296340	chr3:56296340:C:T	6.98766e-50	-2.61958	-0.0788057
56296373	chr3:56296373:G:T	1.30579e-46	4.83462	-4.45018e-10
56296491	chr3:56296491:A:C	7.906e-50	-2.57491	-4.45018e-10
56296504	chr3:56296504:G:A	1.32158e-48	-1.07932e-09	0.241467
56297325	chr3:56297325:G:C	8.82391e-48	3.41627	-1.27616
56297388	chr3:56297388:G:C	2.74541e-50	-2.16933	-1.46327
56297389	chr3:56297389:T:A	2.74772e-50	-2.16854	-1.46322
56297407	chr3:56297407:A:G	7.78357e-50	-2.59408	0.00356149
56297567	chr3:56297567:G:T	7.24466e-50	-2.60769	-0.0545722
56297644	chr3:56297644:G:A	3.14597e-50	-2.68401	-0.8124
56297663	chr3:56297663:G:A	6.93434e-50	-2.61467	-0.0913741
56297715	chr3:56297715:T:A	8.70915e-48	3.38982	-1.26281
56297993	chr3:56297993:A:C	4.39537e-50	-2.01359	-1.14839
56298165	chr3:56298165:C:T	7.76e-48	3.27856	-1.26694
56298843	chr3:56298843:T:C	8.14156e-48	3.27997	-1.22034
56298932	chr3:56298932:C:T	1.07152e-48	-1.07932e-09	0.0317207
56298998	chr3:56298998:G:A	7.60039e-50	-2.61433	-4.45018e-10
56299057	chr3:56299057:A:G	8.18697e-48	3.27246	-1.20728
56299281	chr3:56299281:T:C	6.87135e-48	2.96492	-1.07492
56301584	chr3:56301584:T:C	7.2946e-50	-2.65539	-4.45018e-10
56301614	chr3:56301614:T:G	5.32145e-47	5.09616	-1.15919
56301721	chr3:56301721:A:T	8.52122e-50	-2.49997	-4.45018e-10
56301910	chr3:56301910:G:A	5.69795e-47	5.42589	-1.42056
56302376	chr3:56302376:C:T	8.25981e-50	-2.53113	-4.45018e-10
56302508	chr3:56302508:C:A	6.44752e-49	-1.07932e-09	-0.476249
56302513	chr3:56302513:A:AT	8.16261e-50	-2.54297	-4.45018e-10
56302699	chr3:56302699:C:T	8.29138e-50	-2.52731	-4.45018e-10
56302822	chr3:56302822:T:C	3.29689e-50	-2.01261	-1.43694
56302926	chr3:56302926:G:A	8.16738e-50	-2.54238	-4.45018e-10
56302996	chr3:56302996:A:G	5.58688e-47	5.45116	-1.46552
56303171	chr3:56303171:T:C	8.06872e-50	-2.55453	-4.45018e-10
56304553	chr3:56304553:CTAG:C	3.82682e-49	-1.07932e-09	-0.99791
56304734	chr3:56304734:T:C	2.81359e-47	-1.07932e-09	3.29969
56304864	chr3:56304864:C:T	3.8328e-47	4.72624	-1.11742
56305402	chr3:56305402:G:A	8.63782e-49	-1.07932e-09	-0.183794
56305864	chr3:56305864:T:TG	3.36895e-50	-2.63732	-0.790612
56306037	chr3:56306037:C:T	2.47592e-49	-1.07932e-09	-1.43333
56306628	chr3:56306628:C:A	1.35881e-49	-2.03334	-4.45018e-10
56306679	chr3:56306679:A:G	2.39623e-49	-1.07932e-09	-1.46605
56307118	chr3:56307118:C:T	4.57699e-47	5.24449	-1.45822
56307297	chr3:56307297:C:T	4.79408e-47	4.93346	-1.10085
56307486	chr3:56307486:C:T	5.93073e-48	3.00646	-1.26367
56307564	chr3:56307564:G:A	4.50106e-47	5.23178	-1.46225
56307768	chr3:56307768:G:A	4.26775e-50	-2.57023	-0.621216
56307816	chr3:56307816:A:G	2.49187e-49	-1.07932e-09	-1.42691
56307835	chr3:56307835:C:T	2.68501e-50	-2.50996	-1.14489
56307955	chr3:56307955:G:A	2.04462e-48	0.677852	-4.45018e-10
56308500	chr3:56308500:G:A	2.99784e-49	-1.07932e-09	-1.24205
56308539	chr3:56308539:G:A	1.12661e-49	-2.22073	-4.45018e-10
56308799	chr3:56308799:T:C	3.78578e-50	-2.41555	-0.895724
56309011	chr3:56309011:C:T	7.05535e-49	-1.07932e-09	-0.386158
56309082	chr3:56309082:A:G	1.10646e-49	-2.55656	0.317786
56309191	chr3:56309191:C:A	3.48719e-49	-1.07932e-09	-1.09085
56309267	chr3:56309267:C:T	4.25374e-49	-1.07932e-09	-0.892146
56309269	chr3:56309269:C:G	1.13608e-49	-2.52422	0.311864
56309323	chr3:56309323:G:A	1.66481e-48	1.53064	-1.05828
56309516	chr3:56309516:G:A	7.37636e-48	3.10978	-1.14886
56309604	chr3:56309604:A:T	2.50051e-49	-1.07932e-09	-1.42345
56309661	chr3:56309661:G:A	7.71374e-50	-2.59953	-4.45018e-10
56309802	chr3:56309802:A:G	3.69823e-49	-1.03209	-4.45018e-10
56310004	chr3:56310004:A:G	1.04578e-48	-1.07932e-09	0.00739985
56310611	chr3:56310611:CT:C	2.18881e-47	4.03999	-0.99141
56310876	chr3:56310876:C:T	3.44055e-50	-1.94212	-1.46478
56311044	chr3:56311044:C:T	1.90824e-49	-1.69376	-4.45018e-10
56311360	chr3:56311360:C:T	1.09263e-49	-2.25135	-4.45018e-10
56311456	chr3:56311456:G:A	2.93736e-49	-1.07932e-09	-1.26243
56311541	chr3:56311541:C:T	7.45184e-50	-2.63407	-4.45018e-10
56311645	chr3:56311645:G:C	1.303e-48	-1.07932e-09	0.227314
56311919	chr3:56311919:A:G	2.11771e-50	-2.57897	-1.31322
56312092	chr3:56312092:G:A	3.00227e-48	1.06201	-4.45018e-10
56313414	chr3:56313414:C:T	7.57473e-50	-2.61771	-4.45018e-10
56313779	chr3:56313779:C:T	2.47742e-49	-1.07932e-09	-1.43273
56313897	chr3:56313897:G:A	1.77248e-49	-2.04482	0.277256
56314678	chr3:56314678:G:A	5.83334e-47	5.45535	-1.42653
56315695	chr3:56315695:T:A	3.39082e-50	-2.64983	-0.771627
56316122	chr3:56316122:C:T	2.40387e-49	-1.07932e-09	-1.46287
56316367	chr3:56316367:T:C	3.98481e-50	-2.44051	-0.81953
56316411	chr3:56316411:A:G	2.64147e-49	-1.36861	-4.45018e-10
56316797	chr3:56316797:A:G	5.34421e-47	5.33611	-1.39487
56316851	chr3:56316851:C:T	3.98341e-49	-1.07932e-09	-0.957807
56317273	chr3:56317273:G:A	1.06829e-49	-2.27388	-4.45018e-10
56317715	chr3:56317715:A:G	5.21561e-47	5.34303	-1.42614
56317866	chr3:56317866:A:T	4.39333e-50	-2.49142	-0.671023
56318519	chr3:56318519:A:G	1.10752e-46	5.97775	-1.30782
56318548	chr3:56318548:T:C	1.27802e-48	-1.07932e-09	0.207956
56319077	chr3:56319077:G:A	3.97631e-50	-2.40093	-0.86124
56319261	chr3:56319261:G:A	3.21874e-49	-1.07932e-09	-1.17095
56319849	chr3:56319849:A:G	2.66626e-48	-1.07932e-09	0.943318
56320109	chr3:56320109:G:A	6.34867e-49	-1.07932e-09	-0.491699
56321120	chr3:56321120:C:G	2.49024e-49	-1.07932e-09	-1.42756
56321339	chr3:56321339:T:C	2.57854e-49	-1.07932e-09	-1.39272
56321732	chr3:56321732:G:A	1.84551e-50	-2.59031	-1.43947
56322364	chr3:56322364:C:T	3.97252e-50	-2.54686	-0.716266
56322487	chr3:56322487:G:A	1.25213e-49	-2.1151	-4.45018e-10
56322717	chr3:56322717:G:A	2.60896e-49	-1.07932e-09	-1.38099
56323005	chr3:56323005:G:C	7.08358e-49	-1.07932e-09	-0.382164
56323066	chr3:56323066:T:C	3.16812e-50	-2.02695	-1.46244
56323409	chr3:56323409:G:A	1.64011e-48	-1.07932e-09	0.457402
56323525	chr3:56323525:G:A	3.2268e-48	2.21186	-1.07773
56323825	chr3:56323825:T:C	3.85771e-47	5.03929	-1.42399
56324824	chr3:56324824:A:G	1.22987e-47	2.84844	-0.37631
56325173	chr3:56325173:G:A	2.52307e-49	-1.07932e-09	-1.41447
56325241	chr3:56325241:G:A	7.21858e-50	-2.66587	-4.45018e-10
56325701	chr3:56325701:C:T	2.9967e-49	-1.07932e-09	-1.24243
56325790	chr3:56325790:A:G	5.87498e-49	-1.07932e-09	-0.569242
56325921	chr3:56325921:A:AGAAT	8.08139e-50	-2.55297	-4.45018e-10
56326555	chr3:56326555:C:A	1.9787e-50	-2.51384	-1.44624
56326566	chr3:56326566:A:G	1.26386e-47	3.66168	-1.16229
56326656	chr3:56326656:G:A	4.20211e-47	5.10608	-1.40527
56326846	chr3:56326846:C:G	3.31142e-50	-1.98338	-1.46178
56327211	chr3:56327211:G:T	2.55686e-49	-1.07932e-09	-1.40116
56327324	chr3:56327324:C:A	1.03583e-46	5.92575	-1.32274
56327408	chr3:56327408:T:C	7.54191e-48	2.72215	-0.739035
56327449	chr3:56327449:T:G	1.29838e-47	3.69134	-1.16499
56327538	chr3:56327538:T:C	7.30356e-50	-2.65417	-4.45018e-10
56327670	chr3:56327670:C:A	4.14446e-47	5.06147	-1.37447
56328001	chr3:56328001:T:A	9.08083e-49	-1.07932e-09	-0.133779
56328151	chr3:56328151:T:C	2.62757e-49	-1.07932e-09	-1.37388
56328182	chr3:56328182:A:C	4.26346e-47	5.11497	-1.39967
56328890	chr3:56328890:G:A	9.953e-50	-2.34466	-4.45018e-10
56328943	chr3:56328943:T:G	3.18171e-50	-2.02717	-1.45794
56329923	chr3:56329923:A:G	2.83915e-49	-1.07932e-09	-1.29644
56330480	chr3:56330480:A:G	1.57113e-47	3.40965	-0.692627
56330837	chr3:56330837:T:G	1.44406e-49	-1.97249	-4.45018e-10
56330927	chr3:56330927:C:T	2.40581e-49	-1.07932e-09	-1.46206
56331862	chr3:56331862:C:T	1.22102e-48	-1.07932e-09	0.162325
56331868	chr3:56331868:G:T	7.43954e-50	-2.63572	-4.45018e-10
56332115	chr3:56332115:G:A	2.55165e-49	-1.07932e-09	-1.4032
56332160	chr3:56332160:A:G	9.27425e-50	-2.41529	-4.45018e-10
56332857	chr3:56332857:T:C	4.7721e-48	-1.07932e-09	1.52543
56333064	chr3:56333064:G:A	2.431e-49	-1.07932e-09	-1.45164
56333162	chr3:56333162:T:C	1.27391e-48	1.56697	-1.36224
56333330	chr3:56333330:C:G	2.84101e-47	4.75792	-1.44854
56333435	chr3:56333435:C:T	1.46293e-48	-1.07932e-09	0.343082
56333673	chr3:56333673:A:G	3.03341e-48	1.07233	-4.45018e-10
56334449	chr3:56334449:C:T	2.40012e-49	-1.07932e-09	-1.46443
56334875	chr3:56334875:G:T	2.42045e-49	-1.07932e-09	-1.45599
56335481	chr3:56335481:G:T	7.70229e-49	0.81356	-1.11199
56335519	chr3:56335519:C:G	1.58159e-47	3.8457	-1.12204
56335835	chr3:56335835:A:G	7.40245e-48	3.39629	-1.43184
56336162	chr3:56336162:A:G	8.16741e-48	3.49963	-1.43684
56336176	chr3:56336176:T:A	3.64581e-50	-1.88614	-1.46281
56336177	chr3:56336177:C:T	3.64415e-50	-1.88659	-1.46281
56336732	chr3:56336732:A:G	1.6144e-47	3.83327	-1.08908
56336763	chr3:56336763:C:T	7.25628e-50	-2.67811	0.0174444
56337011	chr3:56337011:T:C	1.36762e-49	-1.99771	-0.0291662
56337155	chr3:56337155:C:T	1.59669e-47	3.87006	-1.1369
56337291	chr3:56337291:A:G	1.27119e-48	-1.07932e-09	0.202594
56337437	chr3:56337437:A:T	1.6908e-47	3.90485	-1.11442
56337464	chr3:56337464:A:T	1.23553e-48	-1.07932e-09	0.17414
56337599	chr3:56337599:C:T	3.83045e-49	-1.07932e-09	-0.996962
56337635	chr3:56337635:C:G	1.49789e-47	3.80791	-1.13863
56338414	chr3:56338414:A:G	2.40789e-49	-1.07932e-09	-1.46119
56338444	chr3:56338444:T:C	2.39704e-49	-1.07932e-09	-1.46571
56338603	chr3:56338603:CAAA:C	9.47718e-48	2.73078	-0.519257
56338698	chr3:56338698:A:C	9.25601e-48	2.69791	-0.510001
56339079	chr3:56339079:G:C	8.64592e-50	-2.48544	-4.45018e-10
56339288	chr3:56339288:G:A	2.52059e-48	2.18268	-1.29554
56339425	chr3:56339425:A:G	9.40273e-48	2.77092	-0.567277
56339434	chr3:56339434:A:G	9.80144e-48	2.81287	-0.567696
56339902	chr3:56339902:G:A	1.75254e-48	-1.07932e-09	0.523706
56339924	chr3:56339924:C:T	2.43506e-49	-1.07932e-09	-1.44997
56340109	chr3:56340109:A:G	2.37261e-49	-1.47595	-4.45018e-10
56340114	chr3:56340114:G:A	1.21842e-48	-1.07932e-09	0.160196
56340155	chr3:56340155:A:G	1.15711e-48	-1.07932e-09	0.108564
56340288	chr3:56340288:T:C	1.92472e-50	-2.52194	-1.46581
56340663	chr3:56340663:G:A	1.14941e-48	-1.07932e-09	0.101885
56340888	chr3:56340888:C:T	2.17509e-48	2.07978	-1.34007
56341083	chr3:56341083:G:A	9.57111e-49	-1.07932e-09	-0.0811954
56341260	chr3:56341260:T:C	7.97484e-48	2.72102	-0.68209
56341686	chr3:56341686:C:G	7.73784e-48	2.69916	-0.690393
56341689	chr3:56341689:C:T	5.98683e-49	-1.07932e-09	-0.550382
56341741	chr3:56341741:C:G	1.99363e-50	-2.49259	-1.45998
56342314	chr3:56342314:T:C	6.78629e-48	3.3427	-1.46515
56342448	chr3:56342448:C:T	1.12157e-48	-1.07932e-09	0.0773673
56343327	chr3:56343327:T:C	7.11398e-49	-1.07932e-09	-0.377883
56343504	chr3:56343504:G:A	4.98332e-49	-1.07932e-09	-0.733848
56343930	chr3:56343930:A:G	2.96524e-47	3.96417	-0.611982
56343947	chr3:56343947:T:A	5.78522e-47	4.02053	-4.45018e-10
56344032	chr3:56344032:A:C	4.35761e-50	-1.86121	-1.30939
56344235	chr3:56344235:A:G	2.20486e-49	-2.66958	1.1203
56344451	chr3:56344451:A:C	1.43871e-48	-1.07932e-09	0.326384
56344515	chr3:56344515:C:G	2.16829e-50	-2.43602	-1.43257
56344585	chr3:56344585:T:C	3.2025e-50	-2.08166	-1.39693
56345115	chr3:56345115:C:T	1.21449e-48	-1.07932e-09	0.156969
56345384	chr3:56345384:T:C	1.17589e-49	-2.17792	-4.45018e-10
56345527	chr3:56345527:G:A	1.13825e-49	-2.21045	-4.45018e-10
56345557	chr3:56345557:G:C	2.61821e-49	-1.07932e-09	-1.37745
56345672	chr3:56345672:G:A	1.1549e-48	-1.07932e-09	0.106657
56345760	chr3:56345760:C:T	1.21449e-48	-1.07932e-09	0.156969
56346211	chr3:56346211:A:C	2.23169e-50	-2.40777	-1.432
56346400	chr3:56346400:A:G	4.10705e-49	-1.07932e-09	-0.92724
56346648	chr3:56346648:A:G	2.45958e-49	-1.07932e-09	-1.43996
56346753	chr3:56346753:A:G	1.01875e-47	2.75651	-0.472703
56346758	chr3:56346758:A:G	1.05936e-47	3.76321	-1.44032
56346802	chr3:56346802:G:A	2.28253e-50	-2.38403	-1.43322
56347298	chr3:56347298:A:G	9.73157e-48	3.70251	-1.46449
56348518	chr3:56348518:ATAC:A	1.22578e-47	3.91376	-1.44495
56348603	chr3:56348603:C:T	8.95749e-50	-2.45004	-4.45018e-10
56348924	chr3:56348924:GAAGGAAGGAAGGAAGGAAGGAAGGA:G	2.63288e-49	-1.07932e-09	-1.37187
56348928	chr3:56348928:GAAGGAAGGAAGGAAGGAAGGA:G	9.43232e-49	-1.07932e-09	-0.0958026
56349241	chr3:56349241:A:T	2.4608e-50	-2.38906	-1.35298
56349252	chr3:56349252:C:T	3.5513e-49	-1.07932e-09	-1.07263
56349582	chr3:56349582:T:C	2.28662e-50	-2.35765	-1.45781
56349721	chr3:56349721:A:G	3.62476e-49	-1.07932e-09	-1.05215
56349828	chr3:56349828:G:A	1.01838e-47	3.72732	-1.44389
56349892	chr3:56349892:G:A	7.33579e-50	-2.64976	-4.45018e-10
56350089	chr3:56350089:G:A	2.13988e-50	-2.44395	-1.43783
56350141	chr3:56350141:G:T	1.00416e-48	-1.07932e-09	-0.03321
56350484	chr3:56350484:T:C	5.59626e-50	-2.57379	-0.346645
56350552	chr3:56350552:G:GGA	1.11994e-49	-2.56293	0.336254
56350555	chr3:56350555:T:G	1.91475e-47	3.5206	-0.605789
56350585	chr3:56350585:T:C	2.65021e-49	-1.07932e-09	-1.36531
56350769	chr3:56350769:C:T	9.61167e-49	-1.07932e-09	-0.076966
56350894	chr3:56350894:T:G	3.36495e-49	-1.07932e-09	-1.12653
56351310	chr3:56351310:A:G	9.16286e-48	3.6137	-1.4359
56351438	chr3:56351438:C:T	8.84957e-50	-2.46216	-4.45018e-10
56351641	chr3:56351641:C:T	2.14541e-48	-1.07932e-09	0.725969
56352067	chr3:56352067:A:C	3.97521e-49	-0.809403	-0.150463
56352128	chr3:56352128:G:A	2.5885e-49	-1.07932e-09	-1.38886
56352183	chr3:56352183:A:G	2.4889e-49	-1.07932e-09	-1.4281
56352190	chr3:56352190:C:T	9.61167e-49	-1.07932e-09	-0.076966
56352481	chr3:56352481:C:G	9.65245e-49	-1.07932e-09	-0.0727324
56352632	chr3:56352632:T:C	9.54577e-49	-1.07932e-09	-0.0838462
56352692	chr3:56352692:G:A	3.87511e-50	-2.51254	-0.775414
56352851	chr3:56352851:C:T	6.31513e-50	-2.5259	-0.273682
56352853	chr3:56352853:C:A	9.61518e-49	-1.07932e-09	-0.0766013
56354442	chr3:56354442:G:C	2.29329e-50	-2.35484	-1.4577
56354771	chr3:56354771:C:G	6.29947e-48	2.35716	-0.554055
56355039	chr3:56355039:T:C	7.56686e-49	-1.07932e-09	-0.316166
56355194	chr3:56355194:C:T	7.45294e-50	-2.63392	-4.45018e-10
56355404	chr3:56355404:G:A	9.34677e-49	-1.07932e-09	-0.104913
56355591	chr3:56355591:G:A	4.61927e-50	-1.90811	-1.20418
56355710	chr3:56355710:T:C	1.05358e-49	-2.07418	-0.213575
56355864	chr3:56355864:TTC:T	2.1268e-47	4.48469	-1.46485
56356659	chr3:56356659:C:T	2.59907e-49	-1.07932e-09	-1.38479
56356737	chr3:56356737:C:G	1.81062e-47	4.32448	-1.46559
56356755	chr3:56356755:T:C	5.35719e-48	1.83318	-0.1921
56356773	chr3:56356773:G:C	9.08384e-49	-1.07932e-09	-0.133448
56356964	chr3:56356964:C:T	2.27322e-47	4.45483	-1.36841
56357217	chr3:56357217:G:A	9.19801e-50	-2.42354	-4.45018e-10
56357281	chr3:56357281:G:C	2.16927e-50	-2.40183	-1.46631
56357354	chr3:56357354:A:G	2.73297e-48	0.968028	-4.45018e-10
56357483	chr3:56357483:G:A	7.10309e-50	-1.85464	-0.827362
56357530	chr3:56357530:G:C	1.27992e-49	-2.09315	-4.45018e-10
56358122	chr3:56358122:T:G	5.17574e-49	-1.07932e-09	-0.695962
56358295	chr3:56358295:T:C	7.68608e-49	-1.07932e-09	-0.300533
56358360	chr3:56358360:C:G	3.53396e-48	2.67366	-1.4486
56358964	chr3:56358964:A:G	3.50708e-50	-1.93116	-1.45658
56359041	chr3:56359041:T:G	1.63196e-48	1.86589	-1.41346
56359261	chr3:56359261:C:A	3.05181e-49	-1.07932e-09	-1.22421
56359273	chr3:56359273:A:G	8.43135e-49	-1.07932e-09	-0.207988
56359524	chr3:56359524:A:G	2.3818e-50	-2.30996	-1.46471
56359782	chr3:56359782:C:T	4.50077e-49	-1.07932e-09	-0.835695
56360106	chr3:56360106:C:A	3.17703e-49	-1.07932e-09	-1.184
56360280	chr3:56360280:T:C	4.23316e-48	2.82936	-1.42377
56360346	chr3:56360346:C:T	7.43609e-49	-1.07932e-09	-0.3336
56360443	chr3:56360443:A:T	1.22565e-45	8.41653	-1.34266
56360504	chr3:56360504:T:G	2.80727e-49	-1.07932e-09	-1.30773
56360809	chr3:56360809:G:A	3.98522e-48	2.81097	-1.46574
56360852	chr3:56360852:G:A	4.33445e-49	-1.07932e-09	-0.87335
56361212	chr3:56361212:G:A	2.47151e-49	-1.07932e-09	-1.43511
56361332	chr3:56361332:T:C	3.93186e-48	2.7232	-1.39145
56362388	chr3:56362388:T:C	3.64276e-49	-1.07932e-09	-1.0472
56363043	chr3:56363043:G:A	2.35088e-48	2.24447	-1.42704
56363178	chr3:56363178:G:C	2.49868e-49	-1.07932e-09	-1.42418
56363315	chr3:56363315:A:C	1.8399e-50	-2.57527	-1.45755
56364050	chr3:56364050:C:A	2.54004e-49	-1.07932e-09	-1.40777
56364286	chr3:56364286:G:A	7.0552e-48	3.37258	-1.45617
56364996	chr3:56364996:C:T	3.48275e-50	-1.94104	-1.45367
56365311	chr3:56365311:G:A	2.40509e-50	-2.32826	-1.43668
56365607	chr3:56365607:C:T	2.22793e-50	-2.39351	-1.44795
56365657	chr3:56365657:T:A	2.34166e-50	-2.35498	-1.43669
56365826	chr3:56365826:C:T	3.23941e-50	-2.00083	-1.46631
56365881	chr3:56365881:T:G	8.66901e-50	-2.48278	-4.45018e-10
56366695	chr3:56366695:G:C	5.74606e-49	-1.07932e-09	-0.59143
56367154	chr3:56367154:A:G	2.90958e-49	-1.07932e-09	-1.27194
56367262	chr3:56367262:G:GC	2.39847e-49	-1.07932e-09	-1.46511
56367375	chr3:56367375:C:T	3.3954e-50	-1.96148	-1.45862
56367418	chr3:56367418:A:G	4.45114e-50	-1.68341	-1.46596
56367536	chr3:56367536:C:T	7.45533e-48	3.43571	-1.46414
56367614	chr3:56367614:A:T	3.09773e-49	-1.07932e-09	-1.20928
56367828	chr3:56367828:A:C	7.38847e-50	-2.64261	-4.45018e-10
56367835	chr3:56367835:G:A	8.02064e-48	3.5067	-1.46205
56368087	chr3:56368087:A:G	2.20861e-49	-1.54758	-4.45018e-10
56369265	chr3:56369265:C:T	7.2892e-49	-1.07932e-09	-0.353551
56369435	chr3:56369435:A:G	2.20624e-50	-2.385	-1.46624
56369503	chr3:56369503:C:T	4.88932e-50	-1.59215	-1.46333
56369608	chr3:56369608:C:T	6.30712e-48	1.80432	-4.45018e-10
56369755	chr3:56369755:C:T	7.53143e-48	3.08699	-1.10526
56369838	chr3:56369838:G:A	2.10852e-50	-2.44862	-1.44793
56369950	chr3:56369950:T:C	4.77994e-50	-1.61199	-1.46611
56370076	chr3:56370076:G:A	2.16288e-50	-2.42217	-1.44892
56370370	chr3:56370370:C:T	2.22442e-50	-2.38533	-1.4577
56370420	chr3:56370420:G:A	9.79005e-48	3.30647	-1.06246
56370748	chr3:56370748:C:T	4.12445e-50	-1.7607	-1.46489
56371141	chr3:56371141:G:A	7.15362e-48	3.39633	-1.46607
56371244	chr3:56371244:G:C	5.04546e-50	-1.57786	-1.44618
56371298	chr3:56371298:A:C	2.54062e-49	-1.07932e-09	-1.40754
56371352	chr3:56371352:C:A	5.84597e-49	-1.07932e-09	-0.574192
56371629	chr3:56371629:A:G	4.38452e-48	1.44072	-4.45018e-10
56371670	chr3:56371670:T:A	4.32032e-50	-1.71295	-1.46626
56371739	chr3:56371739:C:T	6.40176e-49	-1.07932e-09	-0.483371
56371911	chr3:56371911:C:T	4.03957e-50	-1.7805	-1.46589
56372398	chr3:56372398:C:T	9.08502e-49	-1.07932e-09	-0.133318
56372441	chr3:56372441:A:C	3.55413e-49	-1.07932e-09	-1.07184
56372559	chr3:56372559:C:A	7.12427e-49	-1.07932e-09	-0.376437
56372939	chr3:56372939:A:G	7.42113e-49	1.09627	-1.43189
56373054	chr3:56373054:T:C	1.32707e-49	-2.05697	-4.45018e-10
56373579	chr3:56373579:C:CA	2.40841e-49	-1.07932e-09	-1.46098
56373677	chr3:56373677:G:A	6.82359e-48	3.34172	-1.4587
56373758	chr3:56373758:TTTAA:T	2.67269e-49	-1.07932e-09	-1.35686
56373793	chr3:56373793:C:T	2.40897e-49	-1.07932e-09	-1.46074
56373911	chr3:56373911:A:G	4.49524e-50	-1.67563	-1.46388
56374171	chr3:56374171:A:G	1.66068e-47	4.18249	-1.41003
56374230	chr3:56374230:G:A	5.06353e-45	9.66895	-1.17649
56374258	chr3:56374258:A:G	8.78606e-49	1.17609	-1.34287
56374471	chr3:56374471:G:A	5.76264e-49	-1.07932e-09	-0.588549
56374696	chr3:56374696:T:C	2.23861e-50	-2.49582	-1.34086
56375020	chr3:56375020:A:G	5.79612e-48	3.1824	-1.46257
56375106	chr3:56375106:T:C	9.18165e-48	3.43601	-1.25617
56375227	chr3:56375227:A:G	4.28979e-50	-1.72187	-1.46442
56375236	chr3:56375236:C:T	7.65286e-49	-1.07932e-09	-0.304865
56375237	chr3:56375237:G:A	4.20294e-50	-1.80042	-1.40633
56375435	chr3:56375435:T:C	6.51079e-49	-1.07932e-09	-0.466484
56375590	chr3:56375590:A:G	4.32802e-50	-1.71113	-1.46629
56375830	chr3:56375830:C:T	6.92363e-49	-1.07932e-09	-0.405005
56375900	chr3:56375900:A:T	2.28679e-50	-2.48826	-1.32712
56375960	chr3:56375960:C:A	4.31679e-50	-1.71546	-1.46455
56375987	chr3:56375987:T:C	9.31061e-49	1.25758	-1.36637
56376051	chr3:56376051:C:A	4.51607e-50	-1.67101	-1.46388
56376260	chr3:56376260:C:T	2.78185e-49	-1.07932e-09	-1.31683
56376437	chr3:56376437:G:A	3.82195e-50	-1.84555	-1.45622
56376979	chr3:56376979:T:C	7.60303e-49	1.1049	-1.41629
56376980	chr3:56376980:G:A	4.34979e-50	-1.7104	-1.462
56377038	chr3:56377038:G:A	3.43286e-49	-1.07932e-09	-1.10655
56377063	chr3:56377063:G:T	7.78288e-47	4.31715	-4.45018e-10
56377096	chr3:56377096:G:A	3.75274e-49	-1.07932e-09	-1.01746
56377101	chr3:56377101:A:T	7.89977e-49	-1.07932e-09	-0.273111
56377304	chr3:56377304:C:T	1.30742e-47	3.46551	-0.932236
56377379	chr3:56377379:C:T	4.22415e-50	-1.74703	-1.45468
56377545	chr3:56377545:T:C	7.91659e-49	-1.07932e-09	-0.270984
56377698	chr3:56377698:G:A	6.87845e-49	-1.07932e-09	-0.411552
56377799	chr3:56377799:C:T	1.0088e-49	-2.33118	-4.45018e-10
56377858	chr3:56377858:AAAAAACAAAAAAC:A	4.43215e-50	-1.69574	-1.45791
56378314	chr3:56378314:T:C	9.23115e-49	1.18326	-1.30062
56378531	chr3:56378531:C:T	1.79562e-49	-1.75459	-4.45018e-10
56378581	chr3:56378581:AAAAAAC:A	5.52877e-50	-1.47026	-1.4623
56378879	chr3:56378879:A:G	3.87895e-48	2.46912	-1.15091
56378895	chr3:56378895:G:A	2.48536e-49	-1.07932e-09	-1.42953
56379200	chr3:56379200:A:G	1.1974e-49	-2.15979	-4.45018e-10
56379356	chr3:56379356:C:A	5.3178e-50	-1.52178	-1.44969
56379937	chr3:56379937:A:G	4.22082e-50	-1.73618	-1.46632
56380005	chr3:56380005:G:A	1.21554e-48	-1.07932e-09	0.157828
56380322	chr3:56380322:A:G	4.28483e-50	-1.72113	-1.46631
56380621	chr3:56380621:C:T	3.30637e-48	2.3808	-1.22231
56380650	chr3:56380650:A:T	7.11603e-50	-2.68018	-4.45018e-10
56381073	chr3:56381073:G:T	2.60909e-49	-1.07932e-09	-1.38094
56381143	chr3:56381143:G:A	3.48822e-50	-1.92772	-1.46542
56381632	chr3:56381632:A:G	4.19564e-50	-1.74449	-1.464
56381699	chr3:56381699:A:G	2.20244e-50	-2.39251	-1.46045
56381811	chr3:56381811:G:C	7.2288e-48	3.40375	-1.46303
56382119	chr3:56382119:AC:A	7.23312e-49	-1.07932e-09	-0.361274
56382551	chr3:56382551:T:G	9.93692e-49	1.29047	-1.33416
56382690	chr3:56382690:G:A	3.21682e-50	-2.02373	-1.45041
56382749	chr3:56382749:C:T	4.20582e-50	-1.75415	-1.45191
56382767	chr3:56382767:G:A	2.21919e-50	-2.37925	-1.46614
56383379	chr3:56383379:G:A	3.68063e-50	-2.00078	-1.33867
56383656	chr3:56383656:T:C	3.7952e-50	-1.8454	-1.46339
56383744	chr3:56383744:C:T	1.02761e-48	1.39521	-1.40534
56383892	chr3:56383892:G:C	8.1235e-50	-2.54777	-4.45018e-10
56384128	chr3:56384128:T:A	7.44878e-48	3.42785	-1.45716
56384178	chr3:56384178:C:T	1.26002e-47	3.94834	-1.45199
56384327	chr3:56384327:A:G	2.05152e-48	1.98211	-1.30088
56384655	chr3:56384655:T:G	2.28977e-50	-2.34912	-1.46496
56384859	chr3:56384859:T:G	4.89976e-49	-1.07932e-09	-0.750758
56384862	chr3:56384862:T:C	2.49688e-49	-1.07932e-09	-1.4249
56384945	chr3:56384945:T:C	6.22311e-48	3.21712	-1.42621
56385157	chr3:56385157:C:G	7.09158e-49	-1.07932e-09	-0.381036
56385838	chr3:56385838:T:C	2.25817e-48	2.18924	-1.41205
56385924	chr3:56385924:A:G	2.57105e-49	-1.07932e-09	-1.39563
56386990	chr3:56386990:G:A	9.39328e-48	3.66587	-1.46323
56387462	chr3:56387462:T:G	1.34839e-48	1.64059	-1.37904
56387556	chr3:56387556:T:C	7.97536e-48	3.47237	-1.43338
56387563	chr3:56387563:C:T	1.2909e-48	1.59869	-1.38071
56387591	chr3:56387591:C:T	2.30651e-50	-2.34202	-1.46477
56388212	chr3:56388212:C:A	2.19248e-50	-2.43486	-1.42263
56388434	chr3:56388434:C:T	3.4752e-50	-1.9447	-1.45218
56388589	chr3:56388589:C:A	5.98987e-49	-1.07932e-09	-0.549874
56388743	chr3:56388743:C:T	3.90615e-49	0.439371	-1.41676
56388878	chr3:56388878:C:G	1.20963e-48	1.55208	-1.39912
56388926	chr3:56388926:A:G	2.19918e-50	-2.38821	-1.46623
56389110	chr3:56389110:A:C	2.13609e-50	-2.41732	-1.46624
56389118	chr3:56389118:G:A	1.27263e-48	1.57393	-1.37021
56389631	chr3:56389631:C:T	3.48003e-50	-1.94352	-1.45197
56390174	chr3:56390174:A:C	2.95853e-49	-1.25525	-4.45018e-10
56391231	chr3:56391231:G:A	9.83189e-50	-2.3569	-4.45018e-10
56392065	chr3:56392065:A:G	3.09123e-49	-1.07932e-09	-1.21138
56392724	chr3:56392724:T:C	2.41103e-49	-1.07932e-09	-1.45989
56392897	chr3:56392897:A:G	4.9027e-49	-1.07932e-09	-0.750158
56393806	chr3:56393806:C:T	4.96803e-48	1.56566	-4.45018e-10
56393910	chr3:56393910:T:C	2.15293e-50	-2.41058	-1.46512
56393938	chr3:56393938:T:C	3.26869e-49	-1.07932e-09	-1.15556
56394255	chr3:56394255:A:G	3.25177e-50	-2.26592	-1.19741
56394409	chr3:56394409:A:C	7.14904e-49	-1.07932e-09	-0.372967
56394688	chr3:56394688:C:T	8.56146e-50	-2.05235	-0.442905
56394852	chr3:56394852:C:T	1.49396e-48	1.73797	-1.3739
56395004	chr3:56395004:T:G	2.11188e-50	-2.4313	-1.46365
56395071	chr3:56395071:A:G	2.1875e-49	-1.55719	-4.45018e-10
56395230	chr3:56395230:A:G	2.13607e-50	-2.44506	-1.4385
56395391	chr3:56395391:T:C	1.02308e-47	3.7073	-1.41926
56395718	chr3:56395718:T:C	2.47014e-49	-1.07932e-09	-1.43567
56395814	chr3:56395814:A:C	5.45709e-49	-1.07932e-09	-0.643029
56395850	chr3:56395850:T:C	2.53907e-50	-2.31263	-1.3981
56395915	chr3:56395915:C:T	4.16596e-49	0.543397	-1.4564
56395933	chr3:56395933:C:T	2.47567e-49	-1.07932e-09	-1.43343
56395934	chr3:56395934:G:A	1.08709e-48	1.42707	-1.38093
56396049	chr3:56396049:C:T	1.06137e-48	-1.07932e-09	0.022203
56396172	chr3:56396172:C:A	7.48371e-50	-2.6298	-4.45018e-10
56397416	chr3:56397416:G:C	3.98402e-50	-1.80908	-1.45116
56397460	chr3:56397460:G:A	2.96609e-49	-1.07932e-09	-1.2527
56397609	chr3:56397609:A:G	2.74032e-50	-2.30201	-1.33245
56397677	chr3:56397677:T:C	3.07001e-49	-1.07932e-09	-1.21826
56397960	chr3:56397960:T:C	1.28428e-47	3.98027	-1.46484
56398132	chr3:56398132:T:G	6.69249e-48	3.26976	-1.40613
56398207	chr3:56398207:T:C	1.38499e-47	3.75446	-1.16355
56398247	chr3:56398247:T:A	2.35608e-50	-2.32887	-1.45666
56398490	chr3:56398490:C:G	5.003e-49	-1.07932e-09	-0.729907
56398768	chr3:56398768:A:G	2.07608e-50	-2.68168	-1.23036
56398769	chr3:56398769:T:C	2.44327e-50	-2.2925	-1.45669
56398859	chr3:56398859:T:C	4.88715e-49	-0.753336	-4.45018e-10
56399421	chr3:56399421:A:C	5.42463e-50	-1.5627	-1.38888
56399849	chr3:56399849:T:G	4.27916e-49	-1.07932e-09	-0.886188
56400187	chr3:56400187:A:G	7.41711e-50	-1.56883	-1.06991
56400417	chr3:56400417:A:C	2.7285e-48	2.40486	-1.43847
56400584	chr3:56400584:G:T	7.06234e-50	-1.2526	-1.43516
56400716	chr3:56400716:C:T	3.1658e-46	7.01484	-1.29463
56400947	chr3:56400947:C:T	9.30451e-50	-1.50949	-0.902538
56401128	chr3:56401128:C:T	2.71115e-50	-2.41131	-1.23384
56401367	chr3:56401367:A:C	8.67793e-50	-1.56786	-0.913889
56401414	chr3:56401414:G:C	1.27966e-49	-1.21498	-0.878369
56401526	chr3:56401526:A:G	2.74804e-49	-1.07932e-09	-1.32905
56401672	chr3:56401672:C:T	2.46782e-50	-2.51161	-1.22759
56402084	chr3:56402084:G:A	2.46144e-50	-2.54459	-1.19719
56402106	chr3:56402106:A:G	5.70589e-49	-1.07932e-09	-0.598446
56402133	chr3:56402133:G:A	7.90539e-50	-1.16473	-1.41026
56402376	chr3:56402376:A:T	7.97433e-50	-1.27337	-1.29294
56403044	chr3:56403044:A:G	6.6967e-50	-1.28506	-1.45585
56403366	chr3:56403366:AT:A	5.67183e-49	-1.07932e-09	-0.604433
56403415	chr3:56403415:C:T	1.8821e-50	-2.68371	-1.32642
56403828	chr3:56403828:T:C	8.59355e-50	-1.19358	-1.29794
56403987	chr3:56403987:G:A	2.06249e-50	-2.684	-1.23462
56404589	chr3:56404589:C:T	8.4148e-50	-1.04912	-1.46341
56404702	chr3:56404702:ACCC:A	2.72133e-50	-2.40242	-1.23899
56404768	chr3:56404768:T:G	7.39197e-48	-1.07932e-09	1.96303
56404831	chr3:56404831:G:A	9.33894e-50	-0.950957	-1.45738
56405025	chr3:56405025:T:C	8.44521e-50	-1.18973	-1.3192
56405209	chr3:56405209:T:C	7.96614e-49	-1.07932e-09	-0.264744
56405290	chr3:56405290:A:G	2.51297e-49	-1.07932e-09	-1.41848
56405368	chr3:56405368:G:A	1.9608e-48	2.0931	-1.4571
56405490	chr3:56405490:T:C	2.51268e-50	-2.49138	-1.2298
56405575	chr3:56405575:T:C	1.24848e-49	-2.11802	-4.45018e-10
56406058	chr3:56406058:A:C	9.66213e-50	-1.36312	-1.0112
56406136	chr3:56406136:GC:G	1.41326e-49	-0.527733	-1.46631
56406230	chr3:56406230:G:T	1.6858e-48	0.484882	-4.45018e-10
56406231	chr3:56406231:C:T	1.70662e-48	0.497156	-4.45018e-10
56406321	chr3:56406321:G:A	2.59285e-49	-1.07932e-09	-1.38719
56406342	chr3:56406342:C:T	1.68432e-50	-2.67338	-1.44779
56406938	chr3:56406938:C:A	1.26506e-49	-0.644607	-1.46022
56406949	chr3:56406949:A:T	8.33327e-50	-1.25202	-1.27026
56407190	chr3:56407190:A:G	3.03853e-49	-1.07932e-09	-1.22857
56407767	chr3:56407767:T:C	6.67539e-50	-1.30022	-1.44388
56408197	chr3:56408197:A:T	9.49873e-50	-0.933442	-1.45793
56408211	chr3:56408211:C:G	9.12817e-50	-0.967246	-1.46392
56408675	chr3:56408675:G:A	2.91709e-49	-1.07932e-09	-1.26936
56408864	chr3:56408864:CAA:C	2.66106e-50	-2.37551	-1.2883
56409118	chr3:56409118:C:T	2.62256e-49	-1.07932e-09	-1.37579
56409167	chr3:56409167:G:C	8.96642e-50	-1.2853	-1.16374
56409851	chr3:56409851:C:T	2.61439e-50	-2.38606	-1.29544
56409885	chr3:56409885:C:T	2.40127e-49	-1.07932e-09	-1.46395
56410658	chr3:56410658:G:A	1.87257e-50	-2.66662	-1.3486
56410811	chr3:56410811:G:A	8.52147e-50	-1.09859	-1.40135
56410912	chr3:56410912:C:T	4.02795e-49	-1.07932e-09	-0.946686
56411974	chr3:56411974:C:A	8.66747e-50	-2.48295	-4.45018e-10
56412540	chr3:56412540:T:C	1.35008e-48	1.72813	-1.46533
56412568	chr3:56412568:C:T	3.92089e-50	-1.94747	-1.32874
56412660	chr3:56412660:C:T	2.33487e-50	-2.49906	-1.29551
56412939	chr3:56412939:C:G	3.92524e-50	-1.93313	-1.34197
56413149	chr3:56413149:G:A	4.16092e-50	-1.92523	-1.29156
56413172	chr3:56413172:C:T	4.31752e-50	-1.88492	-1.29493
56413205	chr3:56413205:C:T	8.59994e-49	-1.07932e-09	-0.18819
56413475	chr3:56413475:A:G	2.75203e-49	-1.07932e-09	-1.32761
56413653	chr3:56413653:C:T	2.43662e-50	-2.41852	-1.3334
56413841	chr3:56413841:C:T	3.32036e-50	-2.4554	-0.987061
56414096	chr3:56414096:C:A	8.78366e-49	-1.07932e-09	-0.167052
56414338	chr3:56414338:C:G	6.67853e-48	3.29358	-1.43204
56414363	chr3:56414363:C:T	2.22393e-50	-2.497	-1.34626
56414385	chr3:56414385:G:T	2.21248e-50	-2.40707	-1.44135
56414698	chr3:56414698:C:T	4.12361e-50	-1.7622	-1.4636
56414738	chr3:56414738:AG:A	3.12687e-49	-1.07932e-09	-1.19991
56414796	chr3:56414796:C:G	7.70466e-50	-2.6007	-4.45018e-10
56414860	chr3:56414860:C:T	4.38393e-50	-1.71122	-1.45336
56414978	chr3:56414978:G:A	9.86293e-48	3.68629	-1.43487
56415083	chr3:56415083:C:T	2.62023e-46	5.53107	-4.45018e-10
56415175	chr3:56415175:A:G	2.00825e-50	-2.53777	-1.4075
56415476	chr3:56415476:G:A	3.76448e-50	-1.88842	-1.4285
56415483	chr3:56415483:T:C	2.63193e-49	-1.07932e-09	-1.37223
56415684	chr3:56415684:AT:A	7.30956e-50	-2.65335	-4.45018e-10
56416694	chr3:56416694:C:T	2.44329e-50	-2.49101	-1.25818
56416779	chr3:56416779:T:C	2.60289e-49	-1.07932e-09	-1.38332
56417136	chr3:56417136:A:G	1.76865e-48	0.532859	-4.45018e-10
56417349	chr3:56417349:A:G	1.9558e-50	-2.59523	-1.3765
56417621	chr3:56417621:A:G	1.02399e-48	-1.07932e-09	-0.0136499
56417667	chr3:56417667:T:G	1.96953e-50	-2.57282	-1.39191
56419154	chr3:56419154:G:T	7.59673e-48	-1.07932e-09	1.99036
56419169	chr3:56419169:C:T	2.38588e-50	-2.5826	-1.19036
56419288	chr3:56419288:A:G	2.65645e-49	0.0980004	-1.46095
56419546	chr3:56419546:T:C	1.95735e-50	-2.60108	-1.36985
56420019	chr3:56420019:A:G	2.63136e-49	-1.07932e-09	-1.37244
56420325	chr3:56420325:C:T	2.28435e-50	-2.60972	-1.20673
56420410	chr3:56420410:T:C	2.06279e-47	4.42457	-1.43529
56420859	chr3:56420859:C:T	1.82849e-50	-2.65357	-1.38547
56420869	chr3:56420869:C:G	2.09865e-50	-2.51697	-1.38427
56420888	chr3:56420888:C:A	2.45673e-49	-1.07932e-09	-1.44111
56421243	chr3:56421243:G:A	4.71372e-50	-2.22663	-0.865422
56421532	chr3:56421532:C:T	1.05172e-48	0.013063	-4.45018e-10
56421607	chr3:56421607:T:C	2.20463e-50	-2.63538	-1.21659
56421912	chr3:56421912:C:A	1.70819e-50	-2.67047	-1.43662
56422329	chr3:56422329:C:T	2.4031e-49	-1.07932e-09	-1.46318
56422367	chr3:56422367:C:G	2.26435e-50	-2.61388	-1.21137
56422415	chr3:56422415:G:T	2.09082e-50	-2.60327	-1.30171
56422518	chr3:56422518:G:A	2.08045e-50	-2.60361	-1.30634
56422641	chr3:56422641:T:C	3.91357e-49	-1.07932e-09	-0.975495
56422765	chr3:56422765:T:C	2.0982e-50	-2.59968	-1.30177
56423295	chr3:56423295:A:G	3.89503e-50	-2.6753	-0.607526
56423457	chr3:56423457:A:G	5.78574e-50	-1.70312	-1.18401
56423677	chr3:56423677:A:G	6.90755e-48	3.28398	-1.38872
56423722	chr3:56423722:G:A	2.64332e-49	-1.07932e-09	-1.36791
56423725	chr3:56423725:TG:T	1.19506e-49	-2.16175	-4.45018e-10
56424024	chr3:56424024:T:G	2.13797e-48	-1.07932e-09	0.722498
56424132	chr3:56424132:G:A	6.39372e-50	-1.60037	-1.18685
56424272	chr3:56424272:G:GA	2.41752e-49	-1.07932e-09	-1.4572
56424274	chr3:56424274:T:A	1.62027e-49	-0.428231	-1.42912
56425093	chr3:56425093:G:A	2.6078e-50	-2.37276	-1.31126
56425131	chr3:56425131:T:A	1.2214e-49	-2.13995	-4.45018e-10
56425336	chr3:56425336:T:C	6.6339e-50	-1.5381	-1.21224
56425541	chr3:56425541:C:T	1.7989e-50	-2.67013	-1.38522
56425651	chr3:56425651:G:A	2.6956e-49	-1.07932e-09	-1.34832
56425681	chr3:56425681:A:G	2.51585e-50	-2.6312	-1.08872
56425720	chr3:56425720:T:C	1.88158e-50	-2.68247	-1.32795
56426626	chr3:56426626:G:A	2.03471e-50	-2.5337	-1.39848
56426724	chr3:56426724:C:T	1.89528e-49	-0.353305	-1.34727
56426785	chr3:56426785:G:A	4.96211e-50	-2.67729	-0.363411
56427265	chr3:56427265:TTGG:T	2.28598e-50	-2.60943	-1.20631
56427318	chr3:56427318:G:A	2.25923e-50	-2.61373	-1.21378
56427642	chr3:56427642:A:C	2.9291e-49	-1.07932e-09	-1.26525
56427865	chr3:56427865:T:C	6.36324e-50	-1.5981	-1.19389
56427928	chr3:56427928:G:T	1.09893e-48	-1.07932e-09	0.0569791
56428057	chr3:56428057:G:GA	2.83459e-49	-1.07932e-09	-1.29805
56428075	chr3:56428075:A:G	2.94044e-49	-1.07932e-09	-1.26139
56428099	chr3:56428099:A:G	2.36781e-47	4.58593	-1.45874
56428358	chr3:56428358:T:C	1.3038e-49	-1.77033	-0.304326
56428377	chr3:56428377:C:T	4.17911e-50	-2.65839	-0.55404
56428606	chr3:56428606:A:AAC	2.48931e-49	-1.07932e-09	-1.42794
56429044	chr3:56429044:G:A	2.39582e-49	-1.07932e-09	-1.46622
56429159	chr3:56429159:C:G	2.47394e-49	-1.07932e-09	-1.43413
56429304	chr3:56429304:A:G	2.40848e-49	-1.07932e-09	-1.46095
56429753	chr3:56429753:T:G	8.16506e-48	-1.07932e-09	2.0625
56430581	chr3:56430581:A:G	5.88815e-49	-1.07932e-09	-0.567003
56430768	chr3:56430768:G:A	4.05601e-49	-1.07932e-09	-0.939746
56430885	chr3:56430885:T:A	3.30103e-50	-2.50648	-0.941819
56430943	chr3:56430943:C:A	2.49263e-49	-1.07932e-09	-1.42661
56431208	chr3:56431208:T:C	8.34299e-50	-2.52111	-4.45018e-10
56431686	chr3:56431686:G:A	1.97169e-49	-0.459047	-1.202
56431695	chr3:56431695:T:C	3.23238e-49	-1.07932e-09	-1.16673
56431734	chr3:56431734:T:C	1.91082e-50	-2.53286	-1.46214
56431882	chr3:56431882:C:T	2.39342e-50	-2.6833	-1.0865
56432101	chr3:56432101:T:C	2.54561e-49	-1.07932e-09	-1.40557
56432151	chr3:56432151:C:T	7.64915e-50	-2.60793	-4.45018e-10
56432299	chr3:56432299:T:C	4.36629e-50	-1.83125	-1.33736
56432502	chr3:56432502:T:C	3.46811e-50	-2.53586	-0.863064
56432547	chr3:56432547:G:A	8.41752e-49	-1.07932e-09	-0.209629
56432710	chr3:56432710:C:T	8.38907e-50	-2.5156	-4.45018e-10
56433296	chr3:56433296:G:T	3.05952e-50	-2.67102	-0.853251
56433360	chr3:56433360:G:A	1.96862e-50	-2.6799	-1.28529
56433663	chr3:56433663:A:G	5.45258e-50	-1.55214	-1.3943
56433969	chr3:56433969:C:T	2.0973e-49	-0.150685	-1.44861
56435051	chr3:56435051:A:G	7.03911e-48	-1.07932e-09	1.91412
56435382	chr3:56435382:T:C	3.06499e-49	-1.07932e-09	-1.2199
56435733	chr3:56435733:C:A	4.91353e-49	-0.747951	-4.45018e-10
56435740	chr3:56435740:T:C	2.92904e-48	-1.07932e-09	1.03731
56436000	chr3:56436000:C:T	2.32192e-49	-0.0315531	-1.466
56436415	chr3:56436415:T:C	2.85519e-49	-1.07932e-09	-1.29081
56436636	chr3:56436636:G:A	4.19301e-50	-2.15231	-1.0568
56436711	chr3:56436711:C:T	3.13643e-49	-1.07932e-09	-1.19686
56436903	chr3:56436903:C:T	4.40596e-46	6.05077	-4.45018e-10
56437019	chr3:56437019:C:T	4.65301e-48	1.50016	-4.45018e-10
56437133	chr3:56437133:G:A	2.84618e-50	-2.32117	-1.27538
56437181	chr3:56437181:T:C	3.13995e-49	-1.07932e-09	-1.19574
56437192	chr3:56437192:A:G	3.77803e-50	-2.6769	-0.636425
56438152	chr3:56438152:C:T	7.49416e-50	-2.62841	-4.45018e-10
56438390	chr3:56438390:G:T	2.52001e-49	-1.07932e-09	-1.41568
56438467	chr3:56438467:A:T	2.48841e-49	-1.07932e-09	-1.4283
56438519	chr3:56438519:A:C	6.21578e-46	6.3949	-4.45018e-10
56439091	chr3:56439091:C:T	4.03229e-50	-2.42582	-0.82237
56439516	chr3:56439516:C:A	2.40623e-49	-1.07932e-09	-1.46188
56439768	chr3:56439768:A:C	2.43067e-49	-1.07932e-09	-1.45178
56440493	chr3:56440493:A:C	2.95171e-49	-1.07932e-09	-1.25756
56440504	chr3:56440504:C:T	3.57404e-50	-2.67994	-0.68889
56440874	chr3:56440874:A:T	1.9538e-50	-2.68153	-1.29122
56440927	chr3:56440927:C:T	2.60389e-50	-2.37883	-1.30669
56440987	chr3:56440987:T:C	1.94136e-50	-2.67929	-1.29985
56441402	chr3:56441402:T:C	5.00883e-48	1.57384	-4.45018e-10
56441748	chr3:56441748:T:C	2.45758e-49	-1.07932e-09	-1.44077
56442165	chr3:56442165:A:C	2.52841e-49	-1.07932e-09	-1.41235
56442827	chr3:56442827:C:T	7.25764e-50	-2.66047	-4.45018e-10
56443272	chr3:56443272:A:C	3.04238e-49	-1.07932e-09	-1.22731
56443468	chr3:56443468:T:C	2.00799e-50	-2.55002	-1.39538
56444237	chr3:56444237:C:T	2.51801e-50	-2.41996	-1.2991
56444262	chr3:56444262:C:T	4.45935e-50	-1.73737	-1.41015
56444405	chr3:56444405:C:T	1.74102e-47	3.89304	-1.07334
56444513	chr3:56444513:A:G	6.13399e-50	-1.51049	-1.3182
56444615	chr3:56444615:A:G	2.46721e-50	-2.41021	-1.32924
56445335	chr3:56445335:C:T	2.06156e-50	-2.51822	-1.40085
56445438	chr3:56445438:T:C	3.3217e-49	0.319779	-1.45925
56445542	chr3:56445542:C:T	1.82098e-50	-2.68313	-1.36002
56445921	chr3:56445921:T:C	2.89223e-50	-2.66223	-0.918267
56446023	chr3:56446023:T:C	2.69771e-49	-1.07932e-09	-1.34754
56446133	chr3:56446133:G:A	4.61245e-50	-1.80903	-1.30474
56446516	chr3:56446516:A:T	7.41412e-50	-2.63914	-4.45018e-10
56446594	chr3:56446594:A:G	2.78952e-50	-2.40059	-1.21607
56446679	chr3:56446679:GCACTGGCACAATCTCGGCT:G	4.75194e-49	-1.07932e-09	-0.781392
56446759	chr3:56446759:G:T	2.04666e-50	-2.51935	-1.40698
56447136	chr3:56447136:C:T	2.48359e-49	-1.07932e-09	-1.43024
56447479	chr3:56447479:T:C	7.14801e-50	-2.6757	-4.45018e-10
56448408	chr3:56448408:A:G	3.1292e-49	-1.07932e-09	-1.19917
56448481	chr3:56448481:C:A	3.70327e-49	0.43154	-1.46227
56448670	chr3:56448670:C:T	1.8715e-50	-2.68338	-1.33241
56448722	chr3:56448722:G:A	2.0703e-50	-2.67094	-1.2439
56448814	chr3:56448814:A:G	2.02459e-50	-2.68378	-1.25338
56449571	chr3:56449571:G:A	3.74164e-48	-1.07932e-09	1.28217
56449634	chr3:56449634:A:G	2.06154e-50	-2.52323	-1.39584
56450104	chr3:56450104:A:G	4.09923e-50	-1.77851	-1.45322
56450157	chr3:56450157:T:C	2.94913e-49	-1.07932e-09	-1.25843
56450359	chr3:56450359:C:A	5.36694e-50	-1.6449	-1.31738
56450534	chr3:56450534:A:T	4.16759e-50	-1.75954	-1.45565
56450647	chr3:56450647:C:T	1.34785e-49	-2.04143	-4.45018e-10
56450856	chr3:56450856:T:C	2.92751e-50	-2.54658	-1.0218
56451309	chr3:56451309:T:C	7.70272e-50	-2.60096	-4.45018e-10
56451527	chr3:56451527:A:G	2.44102e-49	-1.07932e-09	-1.44753
56451612	chr3:56451612:G:A	2.44214e-49	-1.07932e-09	-1.44707
56452026	chr3:56452026:G:T	2.46425e-49	-1.07932e-09	-1.43806
56452614	chr3:56452614:G:A	4.44988e-50	-1.72978	-1.41988
56452938	chr3:56452938:G:T	7.11103e-50	-2.68088	-4.45018e-10
56453194	chr3:56453194:G:T	2.10842e-50	-2.66854	-1.22805
56453552	chr3:56453552:C:G	2.8653e-50	-2.51846	-1.0714
56453839	chr3:56453839:T:A	2.18134e-50	-2.49373	-1.36886
56454035	chr3:56454035:A:G	2.45882e-49	-1.07932e-09	-1.44026
56454490	chr3:56454490:G:A	2.39926e-50	-2.42795	-1.33942
56454803	chr3:56454803:G:A	7.78825e-50	-2.58991	-4.45018e-10
56455942	chr3:56455942:G:C	2.55471e-49	-1.07932e-09	-1.402
56456246	chr3:56456246:G:A	1.10891e-49	-2.23657	-4.45018e-10
56456530	chr3:56456530:T:A	2.40002e-49	-1.07932e-09	-1.46447
56456937	chr3:56456937:A:G	2.12639e-50	-2.55832	-1.32978
56457124	chr3:56457124:G:A	2.39816e-50	-2.47761	-1.29022
56457136	chr3:56457136:A:G	1.00465e-48	-1.07932e-09	-0.0327156
56457266	chr3:56457266:A:G	6.12327e-50	-1.53078	-1.29965
56457717	chr3:56457717:T:C	2.97533e-49	-1.07932e-09	-1.24959
56457882	chr3:56457882:T:A	3.54083e-48	1.227	-4.45018e-10
56458692	chr3:56458692:C:G	1.19765e-47	3.79359	-1.348
56458956	chr3:56458956:C:A	2.98932e-49	-1.07932e-09	-1.2449
56459506	chr3:56459506:A:G	2.56335e-50	-2.41194	-1.28927
56459622	chr3:56459622:G:C	4.91468e-50	-1.74645	-1.30385
56460305	chr3:56460305:ATT:A	2.46826e-49	-1.07932e-09	-1.43643
56460388	chr3:56460388:C:T	9.86094e-50	-2.35395	-4.45018e-10
56460544	chr3:56460544:A:C	2.6734e-49	-1.07932e-09	-1.35659
56460628	chr3:56460628:G:A	3.72771e-49	-1.02415	-4.45018e-10
56460815	chr3:56460815:C:T	2.02477e-50	-2.67656	-1.26052
56460947	chr3:56460947:C:T	7.10489e-50	-2.68175	-4.45018e-10
56461063	chr3:56461063:G:A	2.95151e-49	0.206587	-1.46421
56461155	chr3:56461155:C:G	1.63983e-50	-2.68171	-1.46622
56461318	chr3:56461318:C:A	3.25954e-49	0.305571	-1.46393
56461767	chr3:56461767:G:T	3.07969e-50	-2.55156	-0.966144
56462211	chr3:56462211:A:G	3.14981e-50	-2.49593	-0.999258
56462336	chr3:56462336:C:T	2.719e-49	-1.07932e-09	-1.33968
56462594	chr3:56462594:G:A	1.32725e-48	-1.07932e-09	0.245749
56463367	chr3:56463367:G:A	2.44986e-49	-1.07932e-09	-1.44391
56463455	chr3:56463455:T:A	6.53096e-50	-1.48013	-1.28585
56463585	chr3:56463585:T:C	2.2141e-50	-2.5299	-1.31778
56463633	chr3:56463633:A:G	1.45071e-47	3.99101	-1.35373
56463827	chr3:56463827:A:T	2.659e-49	0.0945294	-1.45652
56463869	chr3:56463869:G:A	3.37138e-49	0.289309	-1.41393
56463933	chr3:56463933:A:G	6.64788e-50	-1.42653	-1.3217
56464235	chr3:56464235:G:A	2.43614e-49	0.0111865	-1.46072
56464614	chr3:56464614:G:A	9.4112e-49	-1.07932e-09	-0.0980436
56464686	chr3:56464686:T:G	2.79672e-49	-1.07932e-09	-1.3115
56464719	chr3:56464719:T:A	1.49009e-49	-1.44875	-0.492363
56465324	chr3:56465324:G:A	7.81822e-50	-2.58607	-4.45018e-10
56465573	chr3:56465573:C:A	2.45715e-49	-1.07932e-09	-1.44094
56467772	chr3:56467772:G:A	7.73316e-50	-2.59701	-4.45018e-10
56468050	chr3:56468050:G:T	3.5423e-49	0.37958	-1.45475
56468104	chr3:56468104:CG:C	2.71795e-50	-2.4891	-1.15356
56468360	chr3:56468360:G:A	2.57089e-49	-1.07932e-09	-1.39569
56468590	chr3:56468590:C:T	1.85459e-50	-2.68312	-1.34175
56469161	chr3:56469161:C:G	2.44353e-49	-1.07932e-09	-1.4465
56469491	chr3:56469491:A:C	2.86159e-49	0.147069	-1.43564
56469736	chr3:56469736:G:A	4.90338e-49	-1.07932e-09	-0.75002
56469932	chr3:56469932:A:T	2.44044e-49	-1.07932e-09	-1.44777
56470404	chr3:56470404:G:A	3.16134e-49	0.275723	-1.46467
56471023	chr3:56471023:C:A	9.19752e-50	-2.03348	-0.39012
56471242	chr3:56471242:T:C	1.87937e-50	-2.61461	-1.39699
56471448	chr3:56471448:C:G	5.85986e-49	-0.448807	-0.123012
56472347	chr3:56472347:C:T	6.93819e-50	-2.68257	-0.0229178
56472632	chr3:56472632:A:G	2.82106e-49	-1.07932e-09	-1.30283
56473351	chr3:56473351:G:T	3.04505e-48	-1.07932e-09	1.07616
56473521	chr3:56473521:A:G	1.1863e-49	-2.1691	-4.45018e-10
56474198	chr3:56474198:G:A	9.91153e-50	-1.71802	-0.630814
56474831	chr3:56474831:A:G	2.23378e-50	-2.41218	-1.42666
56475224	chr3:56475224:C:G	2.66586e-46	-1.07932e-09	5.54834
56475281	chr3:56475281:T:C	1.01776e-49	-1.73371	-0.588627
56475385	chr3:56475385:C:T	2.78283e-49	-0.0984337	-1.21804
56476456	chr3:56476456:A:G	1.80007e-50	-2.6745	-1.3802
56476535	chr3:56476535:A:G	1.76657e-50	-2.68329	-1.3902
56476556	chr3:56476556:G:A	2.52328e-49	-0.162635	-1.25175
56476722	chr3:56476722:GCAGTT:G	1.67604e-50	-2.66307	-1.46302
56477061	chr3:56477061:C:T	1.89297e-50	-2.6821	-1.32229
56477787	chr3:56477787:C:T	1.22274e-49	-1.65363	-0.485227
56477932	chr3:56477932:C:T	2.88736e-49	-0.0608806	-1.21872
56478253	chr3:56478253:G:A	3.07299e-49	-1.07932e-09	-1.21729
56478276	chr3:56478276:T:C	2.27095e-50	-2.38647	-1.43586
56478410	chr3:56478410:C:T	7.14909e-50	-2.67554	-4.45018e-10
56478503	chr3:56478503:C:T	2.40285e-49	-1.07932e-09	-1.46329
56478644	chr3:56478644:G:A	3.18226e-49	0.0701784	-1.25253
56478828	chr3:56478828:T:C	3.56605e-49	0.185465	-1.25395
56478897	chr3:56478897:G:C	2.97188e-49	-1.07932e-09	-1.25075
56478977	chr3:56478977:G:A	3.01076e-49	-1.07932e-09	-1.23775
56479532	chr3:56479532:C:T	2.39595e-49	-1.07932e-09	-1.46617
56479554	chr3:56479554:G:C	2.48538e-49	-1.07932e-09	-1.42952
56479768	chr3:56479768:T:C	1.2074e-47	3.82294	-1.36925
56479809	chr3:56479809:C:T	1.94541e-50	-2.65916	-1.3179
56480514	chr3:56480514:G:A	8.6279e-50	-1.4386	-1.04893
56481357	chr3:56481357:T:C	7.29567e-50	-2.65525	-4.45018e-10
56481378	chr3:56481378:A:G	1.59293e-49	-2.01031	0.135944
56481446	chr3:56481446:G:A	2.39687e-49	-1.07932e-09	-1.46578
56481753	chr3:56481753:C:T	1.94538e-50	-2.66716	-1.30992
56481818	chr3:56481818:T:C	3.99526e-49	0.326131	-1.28097
56482160	chr3:56482160:C:T	5.81501e-49	-1.07932e-09	-0.579502
56482203	chr3:56482203:G:A	2.75746e-49	-1.07932e-09	-1.32564
56482294	chr3:56482294:T:C	2.44423e-49	-1.07932e-09	-1.44621
56482617	chr3:56482617:C:T	1.92776e-50	-2.66293	-1.32323
56483004	chr3:56483004:T:C	1.83605e-50	-2.68262	-1.3523
56483225	chr3:56483225:T:C	1.97305e-50	-2.65181	-1.31114
56484156	chr3:56484156:T:C	3.9831e-49	0.29824	-1.25612
56484561	chr3:56484561:G:C	2.4203e-49	-1.07932e-09	-1.45605
56485100	chr3:56485100:A:T	5.13073e-50	-2.20509	-0.802187
56485258	chr3:56485258:G:A	4.19274e-49	0.356129	-1.26272
56485426	chr3:56485426:T:C	3.14682e-50	-2.10896	-1.38717
56485887	chr3:56485887:A:C	2.28945e-50	-2.45878	-1.35544
56486000	chr3:56486000:A:G	2.4203e-49	-1.07932e-09	-1.45605
56486006	chr3:56486006:A:G	2.42332e-49	-1.07932e-09	-1.45481
56486548	chr3:56486548:C:T	2.4156e-49	-1.07932e-09	-1.458
56486644	chr3:56486644:A:G	1.83554e-50	-2.68148	-1.35371
56486848	chr3:56486848:C:A	2.70539e-49	-1.07932e-09	-1.3447
56487136	chr3:56487136:G:A	2.06997e-50	-2.61952	-1.29548
56487296	chr3:56487296:G:A	2.39732e-49	-1.07932e-09	-1.46559
56487540	chr3:56487540:G:A	2.39548e-49	-1.07932e-09	-1.46636
56487944	chr3:56487944:T:C	2.2485e-50	-2.57806	-1.2542
56488330	chr3:56488330:A:G	3.19271e-49	-1.07932e-09	-1.17908
56488594	chr3:56488594:G:A	2.55225e-49	-1.07932e-09	-1.40297
56488695	chr3:56488695:T:C	3.16839e-49	-1.07932e-09	-1.18672
56489127	chr3:56489127:C:T	7.08889e-50	-2.684	-4.45018e-10
56489850	chr3:56489850:C:T	8.47318e-50	-2.50562	-4.45018e-10
56489980	chr3:56489980:G:C	2.41208e-49	-1.07932e-09	-1.45946
56490100	chr3:56490100:C:T	1.90446e-50	-2.5384	-1.45993
56490150	chr3:56490150:G:A	3.30136e-50	-2.06904	-1.37916
56490574	chr3:56490574:G:A	2.18112e-50	-2.58745	-1.27525
56490810	chr3:56490810:A:G	2.54153e-49	-1.07932e-09	-1.40718
56490824	chr3:56490824:G:A	5.79155e-50	-2.1335	-0.752627
56491081	chr3:56491081:C:T	2.60704e-49	-1.07932e-09	-1.38173
56491249	chr3:56491249:T:C	5.90671e-50	-1.58291	-1.28353
56491327	chr3:56491327:A:G	4.87077e-50	-2.05736	-1.00192
56491355	chr3:56491355:A:G	2.73573e-49	-1.07932e-09	-1.33355
56492816	chr3:56492816:G:A	8.82508e-49	0.96436	-1.12671
56493230	chr3:56493230:C:T	9.01369e-50	-1.02678	-1.41701
56493240	chr3:56493240:T:C	9.79123e-48	3.31404	-1.06992
56493241	chr3:56493241:G:A	3.89971e-50	-2.46156	-0.820067
56493260	chr3:56493260:T:C	9.50675e-48	2.36827	-0.153627
56493338	chr3:56493338:A:G	2.8344e-48	1.61409	-0.609613
56493388	chr3:56493388:C:T	2.4008e-49	-1.07932e-09	-1.46414
56493518	chr3:56493518:C:T	9.48008e-50	-0.954755	-1.43858
56493872	chr3:56493872:C:T	2.40116e-49	-1.07932e-09	-1.46399
56494121	chr3:56494121:C:A	2.14206e-48	1.90904	-1.18463
56494158	chr3:56494158:T:A	2.39883e-49	-1.07932e-09	-1.46496
56494576	chr3:56494576:C:T	2.74873e-49	-1.07932e-09	-1.3288
56494969	chr3:56494969:T:C	7.11682e-50	-2.68007	-4.45018e-10
56494985	chr3:56494985:A:T	2.42773e-48	2.01194	-1.16234
56495104	chr3:56495104:T:C	3.39161e-49	-1.07932e-09	-1.11864
56495862	chr3:56495862:C:A	8.91495e-48	3.5878	-1.43743
56496203	chr3:56496203:G:A	7.1357e-50	-2.67742	-4.45018e-10
56496681	chr3:56496681:A:G	3.95338e-47	3.76598	-0.126183
56496998	chr3:56496998:T:C	1.67901e-49	-1.82174	-4.45018e-10
56497018	chr3:56497018:T:A	7.89648e-50	-2.57611	-4.45018e-10
56497080	chr3:56497080:G:A	1.155e-49	-1.27926	-0.916589
56497393	chr3:56497393:C:T	8.08075e-50	-2.55304	-4.45018e-10
56497465	chr3:56497465:A:C	4.39824e-47	3.74643	-4.45018e-10
56497607	chr3:56497607:A:G	1.007e-49	-2.33297	-4.45018e-10
56498089	chr3:56498089:T:C	2.40725e-49	-1.07932e-09	-1.46146
56498245	chr3:56498245:A:G	2.74837e-49	-1.07932e-09	-1.32894
56498308	chr3:56498308:G:T	2.77889e-49	-1.07932e-09	-1.31789
56498370	chr3:56498370:C:T	2.23191e-50	-2.61408	-1.22559
56498403	chr3:56498403:A:G	3.41276e-49	-1.07932e-09	-1.11242
56498443	chr3:56498443:G:T	3.65872e-49	-1.07932e-09	-1.04283
56498584	chr3:56498584:G:A	3.0782e-49	-1.07932e-09	-1.2156
56498988	chr3:56498988:A:G	2.70614e-49	-1.07932e-09	-1.34442
56499374	chr3:56499374:A:G	5.31792e-49	-1.07932e-09	-0.668862
56499519	chr3:56499519:A:G	2.47316e-49	-1.07932e-09	-1.43445
56499675	chr3:56499675:T:C	5.27449e-49	-1.07932e-09	-0.677063
56499686	chr3:56499686:T:C	9.02284e-50	-1.01597	-1.4268
56499779	chr3:56499779:CTT:C	3.0888e-49	-1.07932e-09	-1.21216
56499792	chr3:56499792:C:G	1.34284e-46	6.20064	-1.33804
56500385	chr3:56500385:A:G	5.16554e-47	3.92683	-0.0195971
56500406	chr3:56500406:A:G	3.56037e-47	3.72135	-0.186263
56500523	chr3:56500523:A:G	2.50799e-49	-1.07932e-09	-1.42046
56500617	chr3:56500617:G:A	6.69796e-49	-1.07932e-09	-0.438141
56500654	chr3:56500654:T:G	2.52671e-49	-1.07932e-09	-1.41303
56500879	chr3:56500879:T:C	2.16314e-50	-2.57277	-1.2982
56501209	chr3:56501209:T:C	2.13558e-50	-2.58581	-1.29798
56502025	chr3:56502025:C:T	2.4715e-49	-1.07932e-09	-1.43512
56502225	chr3:56502225:T:C	2.40495e-49	-1.07932e-09	-1.46241
56502484	chr3:56502484:G:A	2.40258e-50	-2.54255	-1.22344
56502502	chr3:56502502:A:G	2.40135e-49	-1.07932e-09	-1.46391
56502555	chr3:56502555:G:A	3.69314e-49	-1.07932e-09	-1.03347
56502559	chr3:56502559:A:G	1.51458e-47	4.11904	-1.43868
56502975	chr3:56502975:A:G	8.24447e-49	-1.07932e-09	-0.230402
56503150	chr3:56503150:T:A	2.97623e-49	-1.07932e-09	-1.24929
56503477	chr3:56503477:G:A	1.90606e-50	-2.60848	-1.38901
56503652	chr3:56503652:T:G	2.39799e-49	-1.07932e-09	-1.46531
56504172	chr3:56504172:A:G	3.31707e-49	-1.07932e-09	-1.14086
56504317	chr3:56504317:G:A	2.41344e-49	-1.07932e-09	-1.45889
56504373	chr3:56504373:G:A	3.58809e-49	-1.06232	-4.45018e-10
56504407	chr3:56504407:G:A	1.81125e-47	-1.07932e-09	2.85924
56504506	chr3:56504506:C:T	2.39786e-49	-1.07932e-09	-1.46537
56504682	chr3:56504682:A:G	6.37459e-49	-1.07932e-09	-0.487625
56505049	chr3:56505049:G:T	4.91725e-48	3.02035	-1.46496
56505209	chr3:56505209:C:T	2.3996e-49	-1.07932e-09	-1.46464
56505678	chr3:56505678:C:T	4.71882e-49	-1.07932e-09	-0.788386
56506462	chr3:56506462:T:C	2.91122e-49	-1.07932e-09	-1.27137
56506611	chr3:56506611:G:A	2.39861e-49	-1.07932e-09	-1.46506
56507135	chr3:56507135:C:A	3.07981e-49	-1.07932e-09	-1.21508
56507266	chr3:56507266:T:C	2.4807e-49	-1.07932e-09	-1.4314
56507412	chr3:56507412:G:A	3.60628e-48	2.71098	-1.46566
56507996	chr3:56507996:ACTAT:A	6.56126e-48	1.84382	-4.45018e-10
56508305	chr3:56508305:G:A	2.39628e-49	-1.07932e-09	-1.46603
56508347	chr3:56508347:T:C	6.8719e-46	4.27529	2.21996
56508405	chr3:56508405:TC:T	2.40052e-49	-1.07932e-09	-1.46426
56508439	chr3:56508439:C:T	2.40155e-49	-1.07932e-09	-1.46383
56509507	chr3:56509507:G:A	2.40608e-49	-1.07932e-09	-1.46195
56509858	chr3:56509858:C:T	2.91785e-49	-1.07932e-09	-1.2691
56510034	chr3:56510034:G:A	2.02755e-50	-2.53705	-1.39865
56510321	chr3:56510321:G:A	2.51325e-49	-1.07932e-09	-1.41837
56510355	chr3:56510355:C:T	1.95623e-50	-2.58181	-1.3897
56510521	chr3:56510521:C:T	3.70312e-48	2.73607	-1.46426
56510788	chr3:56510788:C:T	2.4081e-49	-1.07932e-09	-1.46111
56511408	chr3:56511408:C:T	2.72131e-49	-1.33883	-4.45018e-10
56511599	chr3:56511599:T:G	7.92727e-49	-1.07932e-09	-0.269636
56511811	chr3:56511811:A:G	2.39552e-49	-1.07932e-09	-1.46634
56512232	chr3:56512232:G:A	2.57848e-49	-1.07932e-09	-1.39274
56512736	chr3:56512736:G:A	6.37141e-50	-1.34898	-1.44173
56512953	chr3:56512953:AAAT:A	3.97489e-49	-1.07932e-09	-0.959948
56513570	chr3:56513570:A:G	2.5011e-49	-1.07932e-09	-1.42321
56513612	chr3:56513612:A:G	7.3856e-50	-2.58966	-0.0533413
56513936	chr3:56513936:AT:A	3.11432e-49	-1.07932e-09	-1.20393
56513960	chr3:56513960:C:T	2.4193e-49	-1.07932e-09	-1.45647
56515121	chr3:56515121:G:A	2.39636e-49	-1.07932e-09	-1.46599
56515503	chr3:56515503:T:C	7.89699e-48	2.02912	-4.45018e-10
56515856	chr3:56515856:A:T	2.465e-49	-1.07932e-09	-1.43775
56515881	chr3:56515881:T:C	2.39843e-49	-1.07932e-09	-1.46513
56516131	chr3:56516131:A:G	7.76275e-50	-2.59319	-4.45018e-10
56516145	chr3:56516145:A:G	2.46321e-49	-1.07932e-09	-1.43848
56516197	chr3:56516197:C:T	7.47618e-48	3.38841	-1.41405
56516213	chr3:56516213:G:C	7.78441e-50	-2.59041	-4.45018e-10
56516620	chr3:56516620:T:G	2.57655e-49	-1.07932e-09	-1.39349
56516726	chr3:56516726:A:G	1.94587e-50	-2.59386	-1.38297
56516937	chr3:56516937:T:C	7.38258e-49	-1.07932e-09	-0.340821
56516973	chr3:56516973:C:T	3.09937e-45	9.32109	-1.31949
56517797	chr3:56517797:G:C	2.44837e-49	-1.07932e-09	-1.44452
56517817	chr3:56517817:A:G	1.13861e-49	-2.21013	-4.45018e-10
56517821	chr3:56517821:T:C	8.2106e-48	2.06807	-4.45018e-10
56517994	chr3:56517994:G:A	5.86649e-50	-1.42161	-1.45166
56518230	chr3:56518230:T:A	5.60323e-48	3.07519	-1.3892
56518345	chr3:56518345:C:G	8.00403e-47	4.31993	0.0252392
56518842	chr3:56518842:G:A	8.33216e-50	-1.98487	-0.53754
56518943	chr3:56518943:C:A	2.57664e-49	-1.07932e-09	-1.39346
56519295	chr3:56519295:T:C	6.06583e-47	3.1451	0.922799
56519497	chr3:56519497:T:C	2.57851e-49	-1.07932e-09	-1.39273
56519613	chr3:56519613:CAT:C	6.47231e-50	-1.34005	-1.43495
56519695	chr3:56519695:T:G	3.1535e-49	-1.07932e-09	-1.19143
56520124	chr3:56520124:G:A	4.73078e-49	-1.07932e-09	-0.785854
56520334	chr3:56520334:A:G	5.00521e-48	-1.07932e-09	1.57312
56520381	chr3:56520381:C:T	7.42455e-50	-1.22165	-1.41609
56521362	chr3:56521362:C:T	3.81718e-49	-1.07932e-09	-1.00043
56521486	chr3:56521486:T:C	4.22617e-49	-0.685421	-0.213227
56521579	chr3:56521579:CAT:C	6.8627e-49	-1.07932e-09	-0.413843
56522015	chr3:56522015:G:A	1.49515e-48	-1.07932e-09	0.364866
56522154	chr3:56522154:A:G	7.98542e-49	-0.262327	-4.45018e-10
56522762	chr3:56522762:G:T	8.4162e-47	3.70021	0.69517
56524113	chr3:56524113:GT:G	2.59702e-49	-1.07932e-09	-1.38558
56524131	chr3:56524131:T:C	2.60083e-49	-1.07932e-09	-1.38411
56524175	chr3:56524175:A:G	3.53359e-49	-1.07932e-09	-1.07763
56524288	chr3:56524288:T:C	9.29034e-47	3.75612	0.738084
56524455	chr3:56524455:T:A	5.4386e-48	2.60834	-0.952179
56525049	chr3:56525049:G:A	1.46394e-49	-1.95881	-4.45018e-10
56525205	chr3:56525205:A:G	8.53666e-50	-2.60601	0.107847
56525552	chr3:56525552:G:A	7.4602e-48	2.61461	-0.642388
56526017	chr3:56526017:CA:C	7.51535e-48	2.64819	-0.668604
56526263	chr3:56526263:A:G	8.66525e-48	3.16404	-1.04208
56526530	chr3:56526530:G:A	5.99721e-48	2.64813	-0.894194
56526543	chr3:56526543:G:C	2.6428e-49	-1.07932e-09	-1.36811
56526633	chr3:56526633:G:A	3.98742e-49	-1.07932e-09	-0.956801
56527328	chr3:56527328:G:A	1.20928e-48	0.754203	-0.601534
56527437	chr3:56527437:G:A	5.67593e-50	-1.44089	-1.46541
56527579	chr3:56527579:T:C	9.32085e-47	3.68858	0.808895
56527694	chr3:56527694:T:A	2.64536e-49	-1.07932e-09	-1.36714
56527855	chr3:56527855:C:A	3.71739e-49	-1.07932e-09	-1.02692
56527976	chr3:56527976:C:T	2.1607e-50	-2.67917	-1.19293
56528064	chr3:56528064:T:A	6.98435e-50	-2.58247	-0.116384
56528378	chr3:56528378:C:T	2.40048e-49	-1.46428	-4.45018e-10
56528799	chr3:56528799:T:C	6.54758e-47	3.47148	0.672843
56529131	chr3:56529131:A:G	1.81399e-49	-1.66784	-0.0765782
56529294	chr3:56529294:C:T	2.6443e-49	-1.07932e-09	-1.36754
56530129	chr3:56530129:A:G	1.21729e-47	-1.07932e-09	2.46185
56530543	chr3:56530543:T:C	2.94614e-49	-1.07932e-09	-1.25945
56530724	chr3:56530724:G:A	8.76951e-50	-2.56983	0.0985787
56531495	chr3:56531495:G:A	2.10447e-49	-1.59588	-4.45018e-10
56531596	chr3:56531596:G:A	1.49498e-49	-1.93783	-4.45018e-10
56531833	chr3:56531833:A:G	3.94853e-48	2.78471	-1.44873
56531972	chr3:56531972:T:C	3.52014e-49	-1.07932e-09	-1.08144
56532008	chr3:56532008:C:T	2.71217e-47	3.45599	-0.193011
56532033	chr3:56532033:A:G	2.67898e-47	3.25066	-4.45018e-10
56532443	chr3:56532443:G:GT	2.94604e-50	-2.58172	-0.980346
56532607	chr3:56532607:A:G	2.64551e-48	-1.07932e-09	0.935505
56532887	chr3:56532887:C:T	8.70035e-48	3.53735	-1.41135
56533147	chr3:56533147:G:A	9.47591e-49	0.779348	-0.87054
56533356	chr3:56533356:C:T	3.4848e-49	-1.09153	-4.45018e-10
56533479	chr3:56533479:G:C	2.42349e-49	-1.07932e-09	-1.45474
56533692	chr3:56533692:G:A	2.91693e-44	10.2435	-4.45018e-10
56533995	chr3:56533995:T:C	4.53739e-49	-1.07932e-09	-0.827593
56534323	chr3:56534323:C:T	1.85325e-44	9.78992	-4.45018e-10
56534722	chr3:56534722:G:A	3.8385e-48	-1.07932e-09	1.30772
56534840	chr3:56534840:G:A	5.89169e-48	2.83769	-1.10151
56535046	chr3:56535046:A:T	2.4079e-49	-1.07932e-09	-1.46119
56535463	chr3:56535463:C:T	5.2574e-47	0.46639	3.45847
56535560	chr3:56535560:T:C	2.89553e-50	-2.59948	-0.979884
56535578	chr3:56535578:C:A	3.52234e-49	-2.1491	1.06828
56536472	chr3:56536472:C:A	2.53523e-49	-1.07932e-09	-1.40966
56536849	chr3:56536849:G:A	7.56583e-48	3.43483	-1.44855
56536879	chr3:56536879:C:T	5.2199e-49	-1.07932e-09	-0.687467
56536928	chr3:56536928:A:G	3.74365e-50	-2.55081	-0.771656
56537237	chr3:56537237:T:G	8.00413e-50	-2.56257	-4.45018e-10
56537403	chr3:56537403:G:C	6.07961e-46	7.7996	-1.42685
56537767	chr3:56537767:C:T	2.51864e-49	-1.07932e-09	-1.41622
56538029	chr3:56538029:C:A	1.15764e-47	3.62223	-1.21062
56538674	chr3:56538674:A:G	5.11522e-50	-2.27429	-0.736025
56539010	chr3:56539010:T:C	5.0735e-47	0.485459	3.4038
56539241	chr3:56539241:C:T	3.59388e-49	-1.07932e-09	-1.06071
56539419	chr3:56539419:T:A	2.51984e-49	-1.07932e-09	-1.41575
56539450	chr3:56539450:A:G	4.96771e-50	-2.25923	-0.780339
56539702	chr3:56539702:T:A	2.09246e-50	-2.49542	-1.40877
56539841	chr3:56539841:A:G	2.51475e-49	-1.07932e-09	-1.41777
56540049	chr3:56540049:T:A	1.93915e-50	-2.58053	-1.39975
56540292	chr3:56540292:T:C	2.77431e-49	-1.07932e-09	-1.31954
56540403	chr3:56540403:T:C	6.12824e-48	3.15593	-1.38038
56541021	chr3:56541021:G:A	2.97496e-49	-1.07932e-09	-1.24971
56541406	chr3:56541406:C:G	8.97361e-48	3.45841	-1.30148
56541498	chr3:56541498:G:A	2.2225e-47	-1.07932e-09	3.06386
56541584	chr3:56541584:A:G	2.13993e-50	-2.56343	-1.31833
56541930	chr3:56541930:A:G	2.97491e-49	-1.07932e-09	-1.24973
56542141	chr3:56542141:G:C	2.64987e-48	0.93715	-4.45018e-10
56542165	chr3:56542165:G:A	4.22887e-46	7.4568	-1.44706
56542475	chr3:56542475:C:T	2.82094e-48	0.928045	0.071666
56542550	chr3:56542550:T:C	5.46489e-49	-1.07932e-09	-0.6416
56543187	chr3:56543187:T:C	1.19962e-48	0.893	-0.748358
56543219	chr3:56543219:G:A	6.72172e-44	11.2012	-0.122904
56543825	chr3:56543825:T:C	4.33521e-46	7.49478	-1.4602
56543895	chr3:56543895:A:C	2.39622e-49	-1.07932e-09	-1.46605
56543913	chr3:56543913:A:C	5.45461e-49	-1.07932e-09	-0.643484
56543945	chr3:56543945:A:G	2.2041e-50	-2.55801	-1.2942
56544082	chr3:56544082:C:A	2.2438e-50	-2.56772	-1.26664
56544288	chr3:56544288:G:A	2.80698e-49	-1.07932e-09	-1.30784
56544344	chr3:56544344:G:A	5.38599e-47	3.67197	0.27706
56544883	chr3:56544883:A:T	4.615e-46	7.36383	-1.26671
56545246	chr3:56545246:T:C	4.60737e-50	-2.28198	-0.832894
56545346	chr3:56545346:C:A	2.39556e-49	-1.07932e-09	-1.46633
56545387	chr3:56545387:T:C	4.00803e-46	7.25464	-1.29853
56545510	chr3:56545510:C:T	8.75809e-44	11.2132	0.129757
56545564	chr3:56545564:T:C	2.41982e-49	-1.07932e-09	-1.45625
56545652	chr3:56545652:G:A	3.7383e-46	7.32912	-1.44268
56545682	chr3:56545682:C:T	2.79982e-49	-1.07932e-09	-1.31039
56545809	chr3:56545809:C:T	2.27747e-49	-1.51688	-4.45018e-10
56545987	chr3:56545987:A:G	5.99438e-49	-0.549123	-4.45018e-10
56546245	chr3:56546245:T:C	5.47752e-48	1.66329	-4.45018e-10
56546418	chr3:56546418:G:C	4.19038e-48	1.22735	0.16808
56546935	chr3:56546935:T:G	4.43764e-48	-1.07932e-09	1.45276
56546956	chr3:56546956:T:TG	7.5372e-50	-1.37658	-1.2461
56547351	chr3:56547351:G:T	6.20586e-50	-1.35151	-1.46552
56547609	chr3:56547609:A:G	3.54832e-46	7.28068	-1.44639
56547792	chr3:56547792:A:G	2.12389e-50	-2.55479	-1.33449
56548283	chr3:56548283:T:C	9.1766e-48	3.09733	-0.91803
56548308	chr3:56548308:T:C	2.75717e-49	-1.07932e-09	-1.32574
56549008	chr3:56549008:A:G	3.12318e-48	1.20386	-0.102368
56549044	chr3:56549044:C:T	9.16015e-48	3.37133	-1.19382
56549089	chr3:56549089:C:A	3.51858e-49	-1.07932e-09	-1.08189
56549350	chr3:56549350:G:A	2.18413e-50	-2.55562	-1.3057
56549383	chr3:56549383:AAT:A	7.94726e-50	-2.5697	-4.45018e-10
56549516	chr3:56549516:T:TA	4.54725e-50	-2.27029	-0.85772
56550145	chr3:56550145:C:T	2.39723e-49	-1.07932e-09	-1.46563
56550153	chr3:56550153:C:G	1.27694e-49	-2.09548	-4.45018e-10
56550313	chr3:56550313:T:C	2.45399e-47	3.03531	0.127631
56550437	chr3:56550437:G:C	1.67241e-48	0.476909	-4.45018e-10
56550451	chr3:56550451:A:C	2.40181e-49	-1.07932e-09	-1.46372
56550924	chr3:56550924:T:C	3.01959e-49	-1.07932e-09	-1.23482
56551090	chr3:56551090:G:A	9.22664e-49	-1.07932e-09	-0.117849
56551125	chr3:56551125:TCTCAGCAACAACC:T	4.3942e-50	-2.36514	-0.797105
56551230	chr3:56551230:T:C	4.52069e-50	-2.34599	-0.787873
56551923	chr3:56551923:C:T	4.1318e-49	-1.07932e-09	-0.921231
56551947	chr3:56551947:T:C	2.18163e-45	7.80412	-0.153653
56552343	chr3:56552343:A:T	2.83133e-49	-0.735397	-0.563803
56552436	chr3:56552436:C:A	4.64525e-49	-1.07932e-09	-0.804098
56552521	chr3:56552521:C:T	2.47605e-45	9.21821	-1.44114
56552893	chr3:56552893:C:T	2.55246e-49	-1.07932e-09	-1.40289
56553181	chr3:56553181:T:C	5.02397e-50	-2.3508	-0.677509
56553399	chr3:56553399:G:C	7.88108e-48	-1.07932e-09	2.02711
56553787	chr3:56553787:CA:C	5.73876e-50	-1.42972	-1.46557
56554059	chr3:56554059:TTATC:T	5.3083e-47	4.57701	-0.642513
56554170	chr3:56554170:A:G	5.60165e-47	4.62133	-0.633044
56554283	chr3:56554283:G:T	1.22249e-48	0.805789	-0.64226
56554346	chr3:56554346:A:C	4.34256e-46	7.23966	-1.20339
56554423	chr3:56554423:T:C	1.20322e-48	0.918135	-0.77049
56554673	chr3:56554673:G:A	2.39678e-49	-1.07932e-09	-1.46582
56554715	chr3:56554715:C:G	5.74663e-50	-1.42838	-1.46554
56554921	chr3:56554921:T:A	2.21014e-47	2.13351	0.924776
56555029	chr3:56555029:A:G	5.3533e-50	-2.32877	-0.636041
56555426	chr3:56555426:C:T	2.6828e-49	-1.07932e-09	-1.35308
56556041	chr3:56556041:A:G	4.82712e-47	4.60041	-0.760939
56556272	chr3:56556272:T:C	5.37542e-50	-2.32681	-0.633884
56556560	chr3:56556560:G:T	1.761e-48	-1.07932e-09	0.528523
56557115	chr3:56557115:T:C	3.288e-49	-1.07932e-09	-1.14967
56557150	chr3:56557150:A:G	9.0741e-49	0.629689	-0.76421
56557279	chr3:56557279:C:G	2.39851e-49	-1.07932e-09	-1.4651
56557394	chr3:56557394:G:C	6.48715e-50	-1.3203	-1.4524
56557480	chr3:56557480:C:A	1.1995e-48	0.862669	-0.718123
56557493	chr3:56557493:C:G	5.26502e-48	-1.07932e-09	1.62373
56557876	chr3:56557876:T:C	6.11195e-50	-1.38019	-1.4521
56558111	chr3:56558111:C:G	5.1876e-50	-2.34503	-0.651229
56558206	chr3:56558206:A:G	1.711e-43	12.0126	-4.45018e-10
56558239	chr3:56558239:T:C	2.42004e-49	-1.07932e-09	-1.45616
56558281	chr3:56558281:G:C	9.50179e-50	-2.39105	-4.45018e-10
56558753	chr3:56558753:T:C	3.38645e-49	-1.07932e-09	-1.12016
56558898	chr3:56558898:T:C	2.54254e-49	-1.07932e-09	-1.40678
56559077	chr3:56559077:G:C	3.25725e-47	3.23499	0.21112
56559118	chr3:56559118:A:G	2.47389e-49	-1.07932e-09	-1.43415
56559142	chr3:56559142:G:A	1.53635e-47	2.97456	-0.279929
56559360	chr3:56559360:A:G	2.66332e-49	-0.93323	-0.42714
56559515	chr3:56559515:C:A	8.03835e-47	4.98996	-0.640511
56559652	chr3:56559652:T:C	5.27343e-47	5.22329	-1.29539
56559729	chr3:56559729:C:G	6.77869e-50	-1.28992	-1.43883
56559865	chr3:56559865:T:C	4.77681e-47	5.10206	-1.27306
56560058	chr3:56560058:A:G	2.87213e-49	-0.873489	-0.411402
56560093	chr3:56560093:A:G	5.94368e-50	-1.42139	-1.43881
56560111	chr3:56560111:A:G	5.42651e-50	-2.34212	-0.609108
56560134	chr3:56560134:T:C	2.40937e-49	-1.07932e-09	-1.46058
56560285	chr3:56560285:T:A	3.38127e-49	-1.07932e-09	-1.12169
56560360	chr3:56560360:C:T	9.15396e-48	3.6426	-1.46577
56560361	chr3:56560361:A:G	2.65368e-50	-2.49077	-1.17581
56560610	chr3:56560610:C:T	2.73378e-50	-2.50198	-1.13486
56560707	chr3:56560707:G:A	5.61421e-50	-2.6066	-0.310625
56561024	chr3:56561024:C:G	6.97972e-49	-1.07932e-09	-0.396936
56561106	chr3:56561106:C:CA	3.63032e-49	-1.05062	-4.45018e-10
56561135	chr3:56561135:C:A	6.40491e-48	1.81971	-4.45018e-10
56561230	chr3:56561230:GTAA:G	7.62634e-48	-1.07932e-09	1.99425
56561578	chr3:56561578:A:G	2.67856e-50	-2.51824	-1.13901
56561900	chr3:56561900:A:G	7.20043e-48	-1.07932e-09	1.93678
56562016	chr3:56562016:A:G	4.34111e-49	-1.07932e-09	-0.871815
56562083	chr3:56562083:C:T	9.13037e-50	-2.43092	-4.45018e-10
56562187	chr3:56562187:C:T	6.51799e-50	-1.33092	-1.43704
56562267	chr3:56562267:C:T	2.97443e-49	-1.07932e-09	-1.24989
56562733	chr3:56562733:G:T	4.09327e-46	7.4318	-1.45465
56562764	chr3:56562764:G:A	2.67375e-50	-2.51218	-1.14686
56563013	chr3:56563013:A:G	6.01544e-49	-1.07932e-09	-0.545615
56563227	chr3:56563227:G:C	1.21389e-48	0.792014	-0.635543
56563352	chr3:56563352:T:C	7.96336e-50	-2.56768	-4.45018e-10
56563447	chr3:56563447:A:C	1.76431e-49	-1.77219	-4.45018e-10
56563505	chr3:56563505:G:A	5.0722e-50	-2.38075	-0.638005
56563660	chr3:56563660:A:G	1.07871e-48	0.726468	-0.688064
56563665	chr3:56563665:G:C	4.04004e-46	7.4242	-1.46013
56563926	chr3:56563926:C:T	7.25962e-47	4.87337	-0.625812
56564013	chr3:56564013:C:T	2.4495e-49	-1.07932e-09	-1.44406
56564148	chr3:56564148:A:G	2.85229e-48	-1.07932e-09	1.01076
56564516	chr3:56564516:G:A	3.27834e-47	3.23616	0.216405
56564803	chr3:56564803:T:C	2.82898e-50	-2.46375	-1.13887
56565131	chr3:56565131:T:C	2.76056e-49	-0.886063	-0.438449
56565893	chr3:56565893:C:G	4.65936e-49	-1.07932e-09	-0.801067
56566503	chr3:56566503:G:A	6.77231e-47	4.78429	-0.60622
56567087	chr3:56567087:T:C	9.07347e-48	3.46702	-1.29903
56567147	chr3:56567147:T:C	2.65309e-49	-0.938331	-0.425887
56567167	chr3:56567167:G:A	2.62465e-50	-2.52349	-1.15409
56567315	chr3:56567315:G:A	5.08642e-50	-2.39165	-0.6243
56567714	chr3:56567714:A:G	8.41593e-47	5.30926	-0.913912
56567731	chr3:56567731:T:C	4.5782e-49	-1.07932e-09	-0.818638
56567759	chr3:56567759:C:T	4.11935e-47	2.23714	1.44378
56567766	chr3:56567766:C:T	2.87758e-45	9.30667	-1.37932
56567791	chr3:56567791:C:T	2.95137e-45	9.37408	-1.42141
56567873	chr3:56567873:G:A	6.7826e-49	-1.07932e-09	-0.425584
56567911	chr3:56567911:T:C	8.52964e-47	5.45224	-1.04347
56567980	chr3:56567980:A:G	6.72846e-47	4.76979	-0.598216
56568060	chr3:56568060:C:T	7.91927e-47	5.36773	-1.03321
56568087	chr3:56568087:G:A	6.47921e-50	-1.34332	-1.43061
56568380	chr3:56568380:T:C	8.0717e-47	5.38239	-1.0288
56568471	chr3:56568471:A:G	5.12513e-50	-2.37449	-0.633884
56568734	chr3:56568734:CATT:C	2.39556e-49	-1.07932e-09	-1.46633
56568878	chr3:56568878:C:T	1.99065e-48	-1.07932e-09	0.6511
56568933	chr3:56568933:G:A	4.88962e-50	-2.38868	-0.666739
56569176	chr3:56569176:T:C	9.24992e-48	3.55721	-1.36996
56569205	chr3:56569205:TAAG:T	7.37271e-48	3.29664	-1.33621
56569313	chr3:56569313:T:C	7.46532e-48	1.97291	-4.45018e-10
56569385	chr3:56569385:C:T	6.15138e-49	-1.07932e-09	-0.523268
56569647	chr3:56569647:G:A	1.32233e-47	2.77342	-0.228798
56569691	chr3:56569691:C:T	2.49591e-49	-0.945947	-0.479343
56569865	chr3:56569865:A:T	5.02906e-50	-2.33177	-0.695526
56570478	chr3:56570478:C:T	4.17382e-47	2.22706	1.467
56570566	chr3:56570566:A:G	1.97585e-48	-1.07932e-09	0.643638
56571283	chr3:56571283:A:G	2.49626e-49	-1.07932e-09	-1.42515
56571403	chr3:56571403:C:T	2.41183e-49	-1.07932e-09	-1.45956
56571496	chr3:56571496:C:T	2.94011e-48	-1.07932e-09	1.04109
56571521	chr3:56571521:A:G	3.20569e-45	9.44005	-1.40473
56571859	chr3:56571859:C:T	3.40826e-45	9.50232	-1.40572
56571962	chr3:56571962:C:A	2.66636e-49	-0.918903	-0.440327
56572530	chr3:56572530:G:A	2.00606e-47	-1.07932e-09	2.9614
56572873	chr3:56572873:T:C	2.47757e-49	-1.07932e-09	-1.43266
56573124	chr3:56573124:G:T	2.88879e-45	9.33795	-1.40671
56573992	chr3:56573992:C:T	2.59003e-50	-2.46842	-1.22244
56574005	chr3:56574005:A:G	3.49807e-46	7.28525	-1.46523
56574212	chr3:56574212:A:G	4.78155e-47	4.23377	-0.403784
56574317	chr3:56574317:G:A	5.72826e-48	-1.07932e-09	1.70805
56575190	chr3:56575190:G:A	2.44738e-49	-1.07932e-09	-1.44493
56575441	chr3:56575441:G:T	7.36402e-49	-1.07932e-09	-0.343339
56575889	chr3:56575889:T:C	2.39571e-49	-1.07932e-09	-1.46626
56576089	chr3:56576089:A:G	4.99076e-47	4.80255	-0.929737
56576376	chr3:56576376:A:T	1.13636e-49	-2.38624	0.174126
56576871	chr3:56576871:C:T	2.01603e-50	-2.47514	-1.46626
56577312	chr3:56577312:C:T	8.92575e-50	-2.45359	-4.45018e-10
56577580	chr3:56577580:T:C	5.09963e-47	4.2773	-0.382906
56577731	chr3:56577731:A:C	5.64405e-48	-1.07932e-09	1.69324
56577944	chr3:56577944:A:G	2.66158e-48	-1.07932e-09	0.94156
56577961	chr3:56577961:C:G	5.01614e-45	9.9023	-1.41924
56578041	chr3:56578041:C:T	2.62986e-48	-1.07932e-09	0.929572
56578155	chr3:56578155:G:A	9.40099e-50	-2.40171	-4.45018e-10
56578210	chr3:56578210:C:T	2.48763e-48	-1.07932e-09	0.87397
56578405	chr3:56578405:C:T	3.36642e-49	-1.07932e-09	-1.12609
56578459	chr3:56578459:G:A	2.91424e-48	-1.07932e-09	1.03225
56578556	chr3:56578556:A:G	6.94977e-49	-1.07932e-09	-0.401236
56578571	chr3:56578571:G:T	1.82674e-50	-2.67977	-1.36022
56578723	chr3:56578723:C:T	5.99008e-48	-1.07932e-09	1.75274
56578915	chr3:56578915:T:C	4.26575e-47	3.71584	-4.45018e-10
56579250	chr3:56579250:G:A	5.0363e-45	9.9062	-1.41913
56579277	chr3:56579277:A:G	1.52204e-47	3.30499	-0.619716
56579878	chr3:56579878:T:A	1.02855e-48	-1.07932e-09	-0.00921068
56580364	chr3:56580364:T:A	1.59169e-44	11.002	-1.36418
56580384	chr3:56580384:T:C	6.02625e-49	-1.07932e-09	-0.54382
56580548	chr3:56580548:C:T	1.30067e-48	-1.07932e-09	0.225523
56580621	chr3:56580621:T:C	7.18343e-45	10.2324	-1.39018
56580664	chr3:56580664:T:G	2.54257e-49	-1.07932e-09	-1.40677
56580675	chr3:56580675:G:A	1.27254e-48	-1.07932e-09	0.203655
56580841	chr3:56580841:C:T	2.83532e-49	-1.07932e-09	-1.29779
56580869	chr3:56580869:A:G	2.91224e-48	-1.07932e-09	1.03156
56581071	chr3:56581071:A:G	2.77666e-50	-2.44943	-1.17185
56581127	chr3:56581127:ACTTCT:A	7.4462e-49	-1.07932e-09	-0.33224
56581179	chr3:56581179:T:A	9.2489e-50	-2.41803	-4.45018e-10
56581485	chr3:56581485:G:A	2.42037e-49	-1.07932e-09	-1.45602
56581722	chr3:56581722:G:C	2.4491e-49	-1.07932e-09	-1.44422
56581755	chr3:56581755:T:C	8.65188e-50	-2.07875	-0.406005
56582236	chr3:56582236:A:G	4.29663e-47	4.67858	-0.955521
56582356	chr3:56582356:A:G	3.38115e-47	4.39557	-0.912126
56582396	chr3:56582396:G:T	7.92896e-49	-1.07932e-09	-0.269423
56582488	chr3:56582488:A:C	2.83642e-48	-1.07932e-09	1.00518
56582532	chr3:56582532:C:A	7.3454e-49	-1.07932e-09	-0.34587
56582568	chr3:56582568:CT:C	2.88871e-50	-2.43046	-1.15126
56582592	chr3:56582592:G:A	4.82407e-49	-1.07932e-09	-0.766326
56582644	chr3:56582644:G:T	1.03122e-47	-1.07932e-09	2.29597
56582767	chr3:56582767:A:G	3.21107e-50	-2.42954	-1.04638
56582785	chr3:56582785:G:T	4.89554e-47	4.22636	-0.372813
56583142	chr3:56583142:T:C	3.64181e-47	4.53501	-0.977298
56583162	chr3:56583162:T:C	7.19431e-49	-1.07932e-09	-0.366653
56583201	chr3:56583201:G:A	5.86439e-50	-1.43181	-1.44182
56583777	chr3:56583777:A:G	3.28075e-45	9.44976	-1.3913
56584147	chr3:56584147:G:A	2.51528e-49	-1.07932e-09	-1.41756
56584801	chr3:56584801:C:T	2.72288e-50	-2.43901	-1.20183
56584819	chr3:56584819:C:T	6.33932e-49	-1.07932e-09	-0.493173
56584974	chr3:56584974:C:T	4.89262e-49	-1.07932e-09	-0.752217
56585056	chr3:56585056:C:T	2.59872e-47	3.22024	-4.45018e-10
56585163	chr3:56585163:AAG:A	2.69493e-50	-2.44165	-1.20951
56585673	chr3:56585673:T:C	5.95571e-49	-1.07932e-09	-0.555594
56585785	chr3:56585785:A:G	4.35818e-45	9.72585	-1.3834
56586017	chr3:56586017:T:C	4.72685e-49	-1.07932e-09	-0.786686
56586144	chr3:56586144:G:T	6.49704e-49	-1.07932e-09	-0.468597
56586366	chr3:56586366:A:T	4.35335e-45	9.75287	-1.41153
56586913	chr3:56586913:G:A	2.86975e-49	-1.07932e-09	-1.28572
56587291	chr3:56587291:T:C	6.57062e-49	-1.07932e-09	-0.457336
56587602	chr3:56587602:G:A	6.00339e-50	-1.4076	-1.4426
56587699	chr3:56587699:C:T	2.1985e-47	2.91053	0.142474
56587720	chr3:56587720:T:C	2.53707e-50	-2.53713	-1.17439
56587805	chr3:56587805:G:A	2.566e-50	-2.52938	-1.1708
56587817	chr3:56587817:C:T	8.46252e-48	2.56398	-0.46569
56588116	chr3:56588116:T:C	2.11524e-48	-1.07932e-09	0.711808
56588253	chr3:56588253:G:T	2.82644e-50	-2.50646	-1.09705
56589501	chr3:56589501:A:G	4.43447e-49	-1.07932e-09	-0.850537
56589502	chr3:56589502:G:A	1.13505e-47	2.72808	-0.336175
56589589	chr3:56589589:A:T	2.65385e-49	-0.866286	-0.497645
56589937	chr3:56589937:T:C	2.42722e-49	-1.07932e-09	-1.4532
56590080	chr3:56590080:C:A	2.10759e-48	-1.07932e-09	0.708188
56590131	chr3:56590131:T:C	2.48897e-49	-0.971502	-0.456573
56590206	chr3:56590206:G:A	9.16223e-48	-1.07932e-09	2.17773
56591229	chr3:56591229:C:G	2.72039e-49	-1.07932e-09	-1.33917
56591582	chr3:56591582:G:A	1.10535e-49	-1.9641	-0.275679
56591655	chr3:56591655:C:G	5.7791e-49	-0.585696	-4.45018e-10
56592096	chr3:56592096:G:A	8.52842e-48	-1.07932e-09	2.10604
56592323	chr3:56592323:T:TGG	2.40261e-49	-1.07932e-09	-1.46339
56592542	chr3:56592542:C:T	5.42146e-47	4.29542	-0.339826
56592690	chr3:56592690:T:C	2.62895e-48	0.929225	-4.45018e-10
56593020	chr3:56593020:A:G	6.85632e-47	5.18797	-0.997572
56593330	chr3:56593330:G:T	1.06668e-49	-1.98087	-0.294522
56593515	chr3:56593515:A:G	2.43581e-49	-1.07932e-09	-1.44966
56593570	chr3:56593570:A:G	3.09221e-49	-1.07932e-09	-1.21106
56594003	chr3:56594003:G:A	3.11092e-49	-0.8396	-0.365426
56594022	chr3:56594022:G:A	3.67052e-49	-1.07932e-09	-1.03961
56594027	chr3:56594027:A:G	7.97639e-50	-2.56604	-4.45018e-10
56594615	chr3:56594615:A:G	3.09415e-49	-1.07932e-09	-1.21043
56594999	chr3:56594999:A:T	2.07986e-48	-1.07932e-09	0.69494
56595222	chr3:56595222:G:C	1.28848e-47	2.80678	-0.28809
56595241	chr3:56595241:G:T	2.88913e-47	3.07215	0.25403
56595271	chr3:56595271:T:C	3.0442e-45	9.3782	-1.39457
56595527	chr3:56595527:C:T	9.10413e-50	-2.4338	-4.45018e-10
56595650	chr3:56595650:A:G	2.84785e-49	-0.877712	-0.415668
56595732	chr3:56595732:G:A	2.50307e-45	9.19716	-1.40925
56596138	chr3:56596138:C:T	2.8175e-49	-0.856063	-0.448031
56596460	chr3:56596460:C:T	2.81878e-49	-1.07932e-09	-1.30364
56596483	chr3:56596483:G:GATATTCAAACTACTGAATATGCAAGCTATTGA	3.74217e-45	9.39762	-1.20756
56596587	chr3:56596587:C:T	1.09742e-48	-1.07932e-09	0.0556025
56596625	chr3:56596625:A:C	5.67921e-47	5.0523	-1.05026
56596834	chr3:56596834:C:T	2.44258e-50	-2.52782	-1.22165
56596949	chr3:56596949:G:A	9.76168e-49	-1.07932e-09	-0.0614798
56597207	chr3:56597207:G:T	1.69966e-47	3.15573	-0.360071
56597245	chr3:56597245:T:C	5.04818e-47	4.61285	-0.728599
56597587	chr3:56597587:C:A	5.08773e-45	9.87223	-1.375
56597669	chr3:56597669:G:A	2.27979e-50	-2.57502	-1.24343
56598044	chr3:56598044:G:A	2.64084e-49	-0.8783	-0.490547
56598923	chr3:56598923:T:A	9.26254e-49	-1.07932e-09	-0.113966
56599099	chr3:56599099:A:G	6.40272e-49	-1.07932e-09	-0.483221
56599374	chr3:56599374:A:G	8.76728e-48	2.81726	-0.683594
56599666	chr3:56599666:A:G	5.86976e-50	-1.44755	-1.42517
56599672	chr3:56599672:A:G	4.05918e-47	3.66621	-4.45018e-10
56599846	chr3:56599846:T:C	3.09724e-47	2.36928	1.02646
56600188	chr3:56600188:C:T	2.4613e-50	-2.4832	-1.25864
56600389	chr3:56600389:G:A	6.55585e-49	-1.07932e-09	-0.459586
56600488	chr3:56600488:A:G	9.93196e-49	-1.07932e-09	-0.044187
56600516	chr3:56600516:G:A	4.24807e-50	-1.75056	-1.4455
56600609	chr3:56600609:C:T	9.44998e-50	-2.12522	-0.271295
56600615	chr3:56600615:T:C	2.58964e-49	-1.07932e-09	-1.38843
56601113	chr3:56601113:G:A	2.64659e-48	-1.07932e-09	0.935912
56601164	chr3:56601164:G:A	7.66588e-50	-1.98255	-0.623204
56601258	chr3:56601258:G:C	2.23957e-47	3.29726	-0.225746
56601285	chr3:56601285:G:A	3.67925e-47	4.94005	-1.37211
56601403	chr3:56601403:G:A	2.7494e-49	-0.798356	-0.530207
56601445	chr3:56601445:TG:T	3.23771e-49	-1.07932e-09	-1.16508
56601591	chr3:56601591:C:A	2.5486e-49	-1.07932e-09	-1.4044
56601876	chr3:56601876:C:T	2.55221e-48	-1.07932e-09	0.899599
56601877	chr3:56601877:A:G	2.55755e-48	-1.07932e-09	0.901689
56602218	chr3:56602218:T:A	7.91055e-50	-1.97491	-0.599418
56602523	chr3:56602523:A:G	2.48456e-49	-1.07932e-09	-1.42985
56602610	chr3:56602610:C:T	6.10015e-49	-1.07932e-09	-0.531631
56602754	chr3:56602754:T:G	8.6619e-50	-2.19637	-0.287224
56602896	chr3:56602896:A:G	3.53039e-45	9.54963	-1.41782
56603201	chr3:56603201:GGTCT:G	3.98846e-45	9.63358	-1.37978
56603480	chr3:56603480:G:A	2.55282e-49	-1.07932e-09	-1.40274
56603549	chr3:56603549:T:TAGTC	2.85623e-48	-1.07932e-09	1.01214
56603599	chr3:56603599:A:G	3.48043e-48	-1.07932e-09	1.2098
56603708	chr3:56603708:G:C	7.74437e-50	-1.88889	-0.706673
56603744	chr3:56603744:C:T	1.90908e-47	3.23066	-0.318808
56604041	chr3:56604041:T:C	4.687e-45	9.76446	-1.34927
56604160	chr3:56604160:C:T	1.0456e-47	3.2177	-0.907877
56604192	chr3:56604192:C:T	4.37373e-47	0.246515	3.49433
56604373	chr3:56604373:G:A	3.83004e-49	-1.07932e-09	-0.997068
56604570	chr3:56604570:A:C	8.92194e-48	2.96721	-0.816059
56604613	chr3:56604613:C:G	9.53215e-48	3.43689	-1.21958
56604620	chr3:56604620:C:T	2.43593e-49	-1.07932e-09	-1.44962
56604650	chr3:56604650:G:A	2.68539e-47	2.22755	1.0255
56604845	chr3:56604845:A:G	1.67448e-47	4.23975	-1.45903
56604906	chr3:56604906:T:C	4.55909e-47	4.56482	-0.782468
56605095	chr3:56605095:C:T	8.89095e-50	-2.20534	-0.252155
56605264	chr3:56605264:T:C	3.48267e-49	-1.07932e-09	-1.09215
56605385	chr3:56605385:G:T	2.69814e-49	-1.07932e-09	-1.34738
56605430	chr3:56605430:C:G	6.911e-47	5.20937	-1.01103
56605808	chr3:56605808:G:A	3.4771e-49	-1.07932e-09	-1.09375
56605900	chr3:56605900:C:T	3.3004e-48	-1.07932e-09	1.15668
56605962	chr3:56605962:TCC:T	2.94778e-47	2.2014	1.14488
56606023	chr3:56606023:C:T	5.14853e-50	-1.53753	-1.46629
56606055	chr3:56606055:C:T	8.35626e-48	-1.07932e-09	2.08565
56606316	chr3:56606316:T:A	4.18747e-45	9.65789	-1.35539
56606349	chr3:56606349:C:T	3.08203e-45	9.3316	-1.33562
56606362	chr3:56606362:A:G	2.87348e-49	-1.07932e-09	-1.28442
56606364	chr3:56606364:C:T	1.91828e-49	-1.68852	-4.45018e-10
56606409	chr3:56606409:G:T	3.32855e-48	-1.07932e-09	1.16518
56606573	chr3:56606573:G:A	1.23887e-49	-2.12575	-4.45018e-10
56606656	chr3:56606656:G:A	2.39015e-50	-2.55	-1.22117
56606690	chr3:56606690:C:A	5.55514e-50	-1.50194	-1.42587
56607331	chr3:56607331:G:T	2.74141e-50	-2.50162	-1.13244
56607467	chr3:56607467:C:G	1.77168e-48	-1.07932e-09	0.534567
56607676	chr3:56607676:T:C	1.04359e-48	-1.07932e-09	0.005304
56607771	chr3:56607771:G:A	8.8519e-50	-2.4619	-4.45018e-10
56608149	chr3:56608149:G:C	2.82728e-47	3.12102	0.18352
56608823	chr3:56608823:C:T	3.30333e-47	3.22787	0.232291
56609582	chr3:56609582:T:C	2.97779e-48	-1.07932e-09	1.05382
56609604	chr3:56609604:T:C	8.15735e-50	-2.13653	-0.407083
56609990	chr3:56609990:C:T	3.13372e-48	-1.07932e-09	1.10486
56610259	chr3:56610259:T:A	5.12602e-48	1.59697	-4.45018e-10
56610260	chr3:56610260:T:C	1.61438e-49	-1.861	-4.45018e-10
56610577	chr3:56610577:G:A	4.80638e-50	-2.4275	-0.645088
56610846	chr3:56610846:G:A	2.81239e-49	-1.07932e-09	-1.30591
56611083	chr3:56611083:G:A	6.25593e-50	-1.36606	-1.44294
56611156	chr3:56611156:C:T	2.54765e-48	-1.07932e-09	0.897814
56611678	chr3:56611678:G:C	1.81813e-47	4.19223	-1.32919
56611838	chr3:56611838:G:A	3.05766e-47	3.18906	0.193814
56612183	chr3:56612183:T:C	1.05707e-49	-0.990325	-1.29412
56612390	chr3:56612390:C:T	2.53717e-49	-1.07932e-09	-1.4089
56612593	chr3:56612593:CAGT:C	2.05994e-48	-1.07932e-09	0.685318
56612792	chr3:56612792:A:G	2.46443e-50	-2.53305	-1.20752
56613338	chr3:56613338:A:G	2.81924e-48	-1.07932e-09	0.99911
56613492	chr3:56613492:A:G	2.42032e-49	-1.07932e-09	-1.45604
56613634	chr3:56613634:C:T	5.53401e-49	-1.07932e-09	-0.629032
56613771	chr3:56613771:T:C	3.45387e-50	-1.94324	-1.45979
56613906	chr3:56613906:A:G	3.14973e-47	3.24765	0.164895
56614084	chr3:56614084:A:G	2.39588e-49	-1.07932e-09	-1.46619
56614264	chr3:56614264:G:A	3.05918e-47	3.1449	0.238477
56614588	chr3:56614588:A:G	5.33331e-48	-1.07932e-09	1.63661
56615098	chr3:56615098:A:T	1.55154e-48	-1.07932e-09	0.401888
56615228	chr3:56615228:C:T	7.51906e-50	-2.62509	-4.45018e-10
56615254	chr3:56615254:C:T	4.4833e-45	8.33175	0.0389997
56615281	chr3:56615281:C:T	1.53065e-48	-1.07932e-09	0.388331
56615291	chr3:56615291:CTTTA:C	4.03763e-45	9.73242	-1.46637
56615566	chr3:56615566:C:T	3.12868e-49	-0.82738	-0.371953
56615731	chr3:56615731:T:C	1.10168e-46	5.61925	-0.954601
56616408	chr3:56616408:A:C	3.12611e-49	-1.07932e-09	-1.20016
56616554	chr3:56616554:A:G	2.7147e-50	-2.5076	-1.13625
56617874	chr3:56617874:T:C	1.39933e-48	1.68518	-1.38654
56618061	chr3:56618061:GTTA:G	3.2829e-49	-1.07932e-09	-1.15122
56618451	chr3:56618451:T:C	1.87368e-47	4.24953	-1.3564
56618452	chr3:56618452:T:A	1.89207e-47	4.25996	-1.35706
56618490	chr3:56618490:A:T	5.38486e-49	-1.07932e-09	-0.656352
56619042	chr3:56619042:A:AC	1.91848e-48	-1.07932e-09	0.614172
56619150	chr3:56619150:C:T	2.54275e-49	-1.07932e-09	-1.4067
56619194	chr3:56619194:A:G	2.43577e-49	-1.07932e-09	-1.44968
56619309	chr3:56619309:C:T	1.17202e-47	-1.07932e-09	2.42395
56619547	chr3:56619547:T:TCTAA	2.75662e-49	-1.32594	-4.45018e-10
56619853	chr3:56619853:T:C	3.49624e-49	-1.07932e-09	-1.08826
56620059	chr3:56620059:G:GACTT	5.99698e-48	-1.07932e-09	1.7539
56620113	chr3:56620113:C:T	3.52565e-47	3.4813	0.0439964
56620294	chr3:56620294:T:C	1.79031e-46	6.1439	-0.993702
56620474	chr3:56620474:G:A	7.43709e-50	-2.63605	-4.45018e-10
56620675	chr3:56620675:T:C	1.11639e-47	3.6622	-1.28687
56620744	chr3:56620744:A:AGAT	2.40241e-49	-1.07932e-09	-1.46347
56620806	chr3:56620806:C:G	2.56727e-47	3.24367	-0.0356055
56620859	chr3:56620859:A:AT	2.43562e-49	-1.07932e-09	-1.44974
56621015	chr3:56621015:T:C	3.5193e-49	-1.07932e-09	-1.08168
56621400	chr3:56621400:G:GA	2.58289e-49	-1.07932e-09	-1.39104
56621413	chr3:56621413:A:C	2.57215e-50	-2.53369	-1.1641
56621914	chr3:56621914:G:A	8.36892e-49	-1.07932e-09	-0.215419
56622112	chr3:56622112:T:C	1.78751e-49	-1.75912	-4.45018e-10
56622218	chr3:56622218:G:A	2.78914e-50	-2.47357	-1.14322
56622421	chr3:56622421:A:G	8.62937e-48	2.11781	-4.45018e-10
56623229	chr3:56623229:C:T	4.5326e-50	-2.47384	-0.657393
56624064	chr3:56624064:A:G	2.69325e-45	9.28146	-1.42031
56624286	chr3:56624286:G:A	8.207e-47	5.46496	-1.09474
56625210	chr3:56625210:C:T	1.1591e-47	3.71481	-1.30194
56625531	chr3:56625531:G:C	2.81102e-49	-0.842227	-0.464169
56625749	chr3:56625749:G:A	2.46392e-49	-1.07932e-09	-1.43819
56625812	chr3:56625812:T:C	2.79226e-47	3.45428	-0.162203
56625904	chr3:56625904:A:G	2.55499e-49	-0.87176	-0.530135
56625912	chr3:56625912:G:A	7.9338e-50	-2.5714	-4.45018e-10
56626058	chr3:56626058:C:T	2.54274e-50	-2.51447	-1.19482
56626201	chr3:56626201:A:G	2.70941e-49	-0.812044	-0.53117
56626894	chr3:56626894:T:G	1.74171e-48	-1.07932e-09	0.517508
56627194	chr3:56627194:A:G	4.22213e-49	-1.07932e-09	-0.899606
56627768	chr3:56627768:A:G	2.57107e-49	-1.07932e-09	-1.39562
56627881	chr3:56627881:AAAT:A	1.48692e-47	3.24196	-0.580026
56628042	chr3:56628042:G:A	4.5706e-50	-2.48421	-0.638678
56628160	chr3:56628160:G:A	4.22166e-50	-2.51406	-0.688242
56628183	chr3:56628183:T:C	4.82877e-49	-1.07932e-09	-0.765352
56628187	chr3:56628187:T:C	1.51355e-47	2.09385	0.585838
56628345	chr3:56628345:T:C	2.4483e-49	-1.07932e-09	-1.44455
56629352	chr3:56629352:C:T	6.08718e-48	-1.07932e-09	1.76883
56629429	chr3:56629429:G:A	2.50442e-49	-1.07932e-09	-1.42189
56629919	chr3:56629919:C:G	2.21253e-43	12.2697	-4.45018e-10
56630020	chr3:56630020:C:T	9.87476e-47	5.65108	-1.09587
56630156	chr3:56630156:G:A	4.38159e-46	6.19103	-0.14581
56630294	chr3:56630294:C:A	1.57059e-47	3.20433	-0.487648
56630562	chr3:56630562:G:A	2.44787e-49	-1.07932e-09	-1.44472
56630739	chr3:56630739:G:T	7.11243e-49	-1.07932e-09	-0.3781
56630824	chr3:56630824:A:G	1.40504e-49	-1.14658	-0.853298
56630987	chr3:56630987:A:T	4.26964e-48	1.70565	-0.29148
56631203	chr3:56631203:T:C	3.45128e-46	5.86432	-0.0577674
56631327	chr3:56631327:T:C	1.82068e-47	4.3307	-1.46627
56631485	chr3:56631485:G:A	5.06597e-50	-2.48313	-0.536854
56631645	chr3:56631645:G:A	2.65717e-46	5.62246	-0.0773941
56631830	chr3:56631830:G:A	7.10281e-50	-2.68204	-4.45018e-10
56631997	chr3:56631997:A:G	2.35762e-49	-1.01511	-0.46718
56632120	chr3:56632120:G:C	1.5784e-47	2.14339	0.578254
56632199	chr3:56632199:G:A	2.4249e-49	-1.07932e-09	-1.45415
56632290	chr3:56632290:G:A	6.41632e-49	-1.07932e-09	-0.4811
56632698	chr3:56632698:T:C	2.03052e-48	-1.07932e-09	0.670933
56632757	chr3:56632757:G:C	4.94723e-50	-2.4986	-0.545097
56632859	chr3:56632859:A:G	2.22579e-47	4.53118	-1.46584
56632929	chr3:56632929:T:G	2.09435e-49	-1.10412	-0.496578
56633185	chr3:56633185:T:C	9.61611e-50	-2.37909	-4.45018e-10
56633452	chr3:56633452:C:T	6.74874e-49	-0.430589	-4.45018e-10
56633654	chr3:56633654:G:C	2.46743e-49	-0.968968	-0.467799
56634030	chr3:56634030:C:T	4.61422e-50	-2.46463	-0.648755
56634272	chr3:56634272:A:T	2.94031e-45	9.34379	-1.39488
56634494	chr3:56634494:C:T	1.05102e-47	2.87143	-0.556447
56634982	chr3:56634982:T:C	2.87159e-46	5.71979	-0.097113
56635120	chr3:56635120:C:T	1.10594e-47	1.76342	0.602496
56635331	chr3:56635331:T:C	1.71941e-47	4.27296	-1.46576
56635438	chr3:56635438:T:C	9.99945e-50	-2.34	-4.45018e-10
56635489	chr3:56635489:C:CT	1.11116e-47	1.75325	0.617385
56635615	chr3:56635615:G:A	4.41857e-49	-1.07932e-09	-0.854129
56635686	chr3:56635686:C:A	9.92717e-49	-1.07932e-09	-0.0446691
56636253	chr3:56636253:G:C	8.87474e-48	1.47767	0.668175
56636278	chr3:56636278:T:C	9.41029e-48	1.26617	0.938273
56636410	chr3:56636410:T:G	2.39592e-49	-1.07932e-09	-1.46618
56636527	chr3:56636527:C:T	6.56829e-49	-1.07932e-09	-0.457691
56636623	chr3:56636623:G:A	3.59413e-46	5.91396	-0.066849
56636896	chr3:56636896:G:A	9.86231e-48	2.75784	-0.506475
56637010	chr3:56637010:A:G	6.33718e-49	-1.07932e-09	-0.49351
56637309	chr3:56637309:G:C	5.90405e-48	-1.07932e-09	1.73828
56637331	chr3:56637331:G:A	2.70737e-49	-1.07932e-09	-1.34397
56638275	chr3:56638275:G:A	4.71304e-50	-2.48221	-0.609983
56638642	chr3:56638642:G:A	3.27311e-49	-1.07932e-09	-1.1542
56639111	chr3:56639111:A:G	2.93193e-48	-1.07932e-09	1.0383
56639322	chr3:56639322:T:TA	2.15254e-49	-0.93459	-0.638707
56639385	chr3:56639385:T:C	3.7111e-45	9.59575	-1.41402
56639423	chr3:56639423:A:T	2.60288e-49	-0.934676	-0.448652
56639467	chr3:56639467:A:G	2.39562e-49	-1.07932e-09	-1.4663
56639710	chr3:56639710:T:C	1.81825e-48	-1.07932e-09	0.560514
56640162	chr3:56640162:A:C	2.16253e-50	-2.62961	-1.24164
56640275	chr3:56640275:T:C	1.03798e-46	5.3131	-0.708017
56640496	chr3:56640496:C:T	3.53382e-47	2.30667	1.22094
56640598	chr3:56640598:C:T	6.88113e-49	-1.07932e-09	-0.411162
56640964	chr3:56640964:C:T	6.9599e-49	-1.07932e-09	-0.399779
56641112	chr3:56641112:C:CACA	2.29903e-49	-1.00158	-0.505877
56641180	chr3:56641180:TTTGTAAC:T	3.02283e-46	5.70363	-0.0296295
56641237	chr3:56641237:G:A	2.92369e-45	9.2899	-1.34666
56641476	chr3:56641476:G:C	4.44232e-50	-2.51492	-0.636434
56642717	chr3:56642717:A:G	3.35555e-49	-1.07932e-09	-1.12933
56642735	chr3:56642735:C:G	3.14369e-49	-0.77619	-0.418358
56642744	chr3:56642744:G:A	3.37351e-49	-1.07932e-09	-1.12399
56642750	chr3:56642750:A:G	2.79856e-49	-0.881826	-0.429015
56642764	chr3:56642764:G:A	1.05609e-47	2.85841	-0.538609
56642913	chr3:56642913:T:C	2.17998e-48	-1.07932e-09	0.741955
56643154	chr3:56643154:C:T	7.67866e-47	5.44182	-1.13814
56643157	chr3:56643157:G:A	2.65042e-50	-2.51479	-1.15302
56643179	chr3:56643179:G:A	4.19236e-45	9.69989	-1.39623
56643610	chr3:56643610:C:A	2.25604e-49	-1.03692	-0.489417
56643850	chr3:56643850:A:G	9.45783e-47	5.22442	-0.712347
56644005	chr3:56644005:T:C	4.73368e-50	-2.44719	-0.640642
56644178	chr3:56644178:T:C	2.65108e-49	-1.07932e-09	-1.36498
56644180	chr3:56644180:G:C	1.68533e-47	2.78719	-4.45018e-10
56644288	chr3:56644288:C:A	2.56343e-50	-2.4972	-1.20399
56644341	chr3:56644341:T:C	6.5452e-49	-0.461213	-4.45018e-10
56644385	chr3:56644385:A:G	3.35826e-49	-1.07932e-09	-1.12852
56644587	chr3:56644587:T:C	2.63792e-50	-2.48893	-1.18361
56644799	chr3:56644799:T:C	4.53221e-49	-1.07932e-09	-0.828734
56645164	chr3:56645164:C:G	2.86368e-50	-2.43066	-1.15976
56645209	chr3:56645209:G:C	3.31365e-49	-1.07932e-09	-1.14189
56645264	chr3:56645264:ATT:A	3.52389e-49	-1.07932e-09	-1.08038
56645302	chr3:56645302:G:A	1.04428e-49	-2.29662	-4.45018e-10
56645527	chr3:56645527:T:C	3.46639e-45	9.51445	-1.40094
56645577	chr3:56645577:T:C	2.61831e-50	-2.49527	-1.18473
56645755	chr3:56645755:T:C	2.40275e-49	-1.07932e-09	-1.46333
56645938	chr3:56645938:G:T	3.41922e-49	-1.07932e-09	-1.11053
56646020	chr3:56646020:C:T	1.25917e-47	2.97398	-0.478305
56646224	chr3:56646224:T:G	2.54746e-50	-2.50612	-1.20131
56647378	chr3:56647378:G:A	3.74952e-46	5.98217	-0.0927357
56647403	chr3:56647403:A:AC	2.52704e-50	-2.53458	-1.1809
56647615	chr3:56647615:C:T	2.57734e-50	-2.52347	-1.17231
56647625	chr3:56647625:A:G	3.77585e-46	5.98316	-0.0867209
56647820	chr3:56647820:T:G	2.62835e-49	-0.913265	-0.460322
56647903	chr3:56647903:A:G	3.17569e-45	9.42501	-1.39909
56647921	chr3:56647921:G:A	2.55456e-47	3.14332	0.059788
56648065	chr3:56648065:C:G	2.41893e-49	-1.00273	-0.453894
56648226	chr3:56648226:C:T	4.7791e-50	-2.43048	-0.647802
56648386	chr3:56648386:G:A	3.47817e-46	5.91005	-0.095731
56648425	chr3:56648425:C:T	1.69095e-48	-1.07932e-09	0.487934
56648457	chr3:56648457:G:A	2.47001e-49	-1.43572	-4.45018e-10
56648813	chr3:56648813:A:C	2.88454e-45	9.32879	-1.39902
56649146	chr3:56649146:GA:G	3.32859e-49	-1.07932e-09	-1.1374
56649267	chr3:56649267:A:G	2.56282e-50	-2.50005	-1.20137
56649315	chr3:56649315:G:A	1.74705e-48	-1.07932e-09	0.520572
56649804	chr3:56649804:G:T	4.12686e-48	1.38016	-4.45018e-10
56649864	chr3:56649864:A:G	7.69949e-50	-2.60138	-4.45018e-10
56650217	chr3:56650217:A:T	3.76571e-47	3.59116	-4.45018e-10
56650492	chr3:56650492:T:G	2.90632e-49	-0.840029	-0.433028
56650617	chr3:56650617:G:A	2.56754e-50	-2.50003	-1.19955
56650620	chr3:56650620:C:T	3.12591e-46	5.84067	-0.133134
56650737	chr3:56650737:C:T	1.02515e-46	5.69777	-1.10512
56650747	chr3:56650747:C:T	2.32941e-49	-1.49433	-4.45018e-10
56650849	chr3:56650849:C:T	1.07191e-49	-2.2705	-4.45018e-10
56650950	chr3:56650950:G:A	9.26989e-47	5.57203	-1.08003
56651466	chr3:56651466:G:C	3.31067e-49	-1.07932e-09	-1.14279
56651584	chr3:56651584:T:C	2.42965e-49	-1.07932e-09	-1.4522
56652301	chr3:56652301:T:C	2.46541e-49	-1.07932e-09	-1.43759
56652424	chr3:56652424:C:T	3.2664e-49	-1.07932e-09	-1.15625
56652431	chr3:56652431:G:A	4.99852e-49	-1.07932e-09	-0.730802
56653060	chr3:56653060:T:A	2.54246e-49	-1.07932e-09	-1.40681
56653609	chr3:56653609:C:T	1.27607e-47	2.96566	-0.456649
56654045	chr3:56654045:T:C	2.60402e-49	-1.07932e-09	-1.38289
56654177	chr3:56654177:G:A	1.21722e-49	-2.14337	-4.45018e-10
56654386	chr3:56654386:G:A	3.78588e-45	9.60681	-1.40514
56654733	chr3:56654733:T:C	1.61608e-48	-1.07932e-09	0.442645
56654997	chr3:56654997:C:T	3.02672e-46	5.7414	-0.066112
56655270	chr3:56655270:C:T	7.9783e-50	-2.5658	-4.45018e-10
56655686	chr3:56655686:T:G	3.24691e-46	5.81291	-0.0673974
56655954	chr3:56655954:T:C	3.1274e-46	5.772	-0.0639904
56656474	chr3:56656474:C:T	1.74912e-48	-1.07932e-09	0.521751
56656518	chr3:56656518:G:C	5.9977e-48	-1.07932e-09	1.75402
56656971	chr3:56656971:T:C	3.64487e-46	5.84799	0.0131444
56657760	chr3:56657760:C:T	3.13396e-46	5.78991	-0.0797965
56657767	chr3:56657767:C:A	3.4445e-49	-1.07932e-09	-1.10317
56657897	chr3:56657897:C:T	4.76239e-50	-2.46816	-0.613618
56657903	chr3:56657903:T:C	3.35891e-46	5.8612	-0.081773
56657936	chr3:56657936:G:C	4.31959e-49	-1.07932e-09	-0.876784
56658058	chr3:56658058:CT:C	3.34705e-49	-1.0947	-0.0371654
56658293	chr3:56658293:T:G	2.46705e-49	-0.490736	-0.946187
56658614	chr3:56658614:A:G	2.95446e-46	5.75693	-0.105808
56658630	chr3:56658630:G:A	3.36147e-45	9.48157	-1.3988
56658879	chr3:56658879:G:A	2.72148e-47	3.29062	-0.0242125
56659260	chr3:56659260:GT:G	3.29215e-49	-1.07932e-09	-1.1484
56659811	chr3:56659811:C:A	3.24861e-49	-1.07932e-09	-1.16172
56659928	chr3:56659928:G:A	9.88643e-47	5.65382	-1.09744
56660172	chr3:56660172:A:G	2.67987e-49	-1.07932e-09	-1.35418
56660263	chr3:56660263:G:A	2.90461e-50	-2.42725	-1.14898
56660636	chr3:56660636:C:A	4.42596e-44	10.9865	-0.326001
56660648	chr3:56660648:T:C	3.67678e-49	-1.07932e-09	-1.03791
56660714	chr3:56660714:A:G	2.69575e-50	-2.48338	-1.16748
56660840	chr3:56660840:A:G	1.72656e-48	-1.07932e-09	0.508769
56660849	chr3:56660849:A:G	1.52463e-43	11.6748	0.222506
56661032	chr3:56661032:T:A	2.76029e-49	-0.946955	-0.377652
56661261	chr3:56661261:C:G	2.71517e-50	-2.49376	-1.14991
56661272	chr3:56661272:G:A	2.64536e-50	-2.48767	-1.18205
56661648	chr3:56661648:T:C	3.44528e-49	-1.07932e-09	-1.10294
56661816	chr3:56661816:G:A	2.8442e-50	-2.47252	-1.12473
56661896	chr3:56661896:G:A	2.50888e-46	6.21971	-0.732066
56662135	chr3:56662135:A:AG	9.70876e-47	5.63488	-1.09663
56662564	chr3:56662564:A:C	6.05626e-49	-1.07932e-09	-0.538852
56662749	chr3:56662749:G:A	2.40084e-49	-1.07932e-09	-1.46412
56662772	chr3:56662772:G:A	3.22444e-49	-1.07932e-09	-1.16918
56662875	chr3:56662875:A:G	4.46615e-50	-2.46238	-0.683619
56662879	chr3:56662879:T:C	4.30253e-50	-2.50238	-0.680949
56662932	chr3:56662932:A:G	2.61871e-49	-1.07932e-09	-1.37726
56663161	chr3:56663161:C:T	2.41961e-49	-1.07932e-09	-1.45634
56663229	chr3:56663229:C:T	3.44706e-49	-1.07932e-09	-1.10242
56663330	chr3:56663330:A:G	2.44702e-49	-1.07932e-09	-1.44507
56663606	chr3:56663606:C:T	3.12649e-49	-1.07932e-09	-1.20003
56663649	chr3:56663649:G:C	1.58923e-48	-1.07932e-09	0.42589
56663829	chr3:56663829:C:T	1.77129e-46	5.24814	-0.108626
56664238	chr3:56664238:G:A	1.23512e-47	3.94212	-1.46573
56664261	chr3:56664261:A:T	3.09379e-49	-1.07932e-09	-1.21055
56664397	chr3:56664397:A:C	2.17307e-46	5.45876	-0.114812
56664802	chr3:56664802:T:C	3.44041e-49	-1.07932e-09	-1.10435
56664975	chr3:56664975:G:A	2.98416e-50	-2.47666	-1.07255
56664991	chr3:56664991:A:C	3.27573e-45	9.45556	-1.39862
56665446	chr3:56665446:G:A	2.58853e-50	-2.50281	-1.18862
56665729	chr3:56665729:T:C	2.73629e-49	-1.07932e-09	-1.33334
56665743	chr3:56665743:A:G	3.06061e-49	-0.70237	-0.51896
56665823	chr3:56665823:T:C	2.41794e-43	12.3585	-4.45018e-10
56666401	chr3:56666401:G:C	2.86814e-50	-2.47967	-1.10919
56666589	chr3:56666589:G:T	5.41442e-49	-1.07932e-09	-0.650879
56666628	chr3:56666628:T:C	2.93382e-49	-1.26364	-4.45018e-10
56666741	chr3:56666741:A:G	1.23465e-47	2.90684	-0.43083
56666986	chr3:56666986:A:C	1.11589e-49	-2.23029	-4.45018e-10
56667027	chr3:56667027:T:C	3.39222e-45	9.50359	-1.41171
56667300	chr3:56667300:T:C	2.81199e-47	2.5728	0.726313
56667781	chr3:56667781:G:A	2.35392e-46	5.49762	-0.0737215
56667914	chr3:56667914:A:T	2.74102e-50	-2.47462	-1.15958
56668064	chr3:56668064:T:C	2.75568e-50	-2.46834	-1.16052
56668208	chr3:56668208:C:T	2.36109e-46	5.50519	-0.0782568
56668700	chr3:56668700:G:A	2.65161e-50	-2.4717	-1.19566
56668701	chr3:56668701:C:T	2.41352e-49	-1.07932e-09	-1.45886
56668749	chr3:56668749:G:A	1.08768e-48	-1.07932e-09	0.046688
56668850	chr3:56668850:T:C	1.53173e-48	-1.07932e-09	0.389036
56668893	chr3:56668893:A:C	2.53839e-49	-1.07932e-09	-1.40841
56668904	chr3:56668904:C:T	2.83005e-49	-1.07932e-09	-1.29965
56668929	chr3:56668929:T:C	6.26749e-48	-1.07932e-09	1.79802
56669493	chr3:56669493:C:T	4.68104e-50	-2.40648	-0.69253
56669541	chr3:56669541:A:C	2.7139e-50	-2.47333	-1.17081
56669680	chr3:56669680:AGTGT:A	2.60152e-50	-2.49377	-1.19266
56669718	chr3:56669718:A:C	3.05215e-44	10.4911	-0.202229
56670274	chr3:56670274:T:C	4.29345e-47	4.76454	-1.04223
56670581	chr3:56670581:T:A	2.82669e-49	-0.847501	-0.453338
56670795	chr3:56670795:G:A	6.49921e-48	-1.07932e-09	1.83432
56670891	chr3:56670891:C:A	3.52169e-49	-0.791109	-0.289895
56670905	chr3:56670905:A:C	2.55162e-49	-0.996494	-0.406724
56671303	chr3:56671303:C:T	1.05067e-47	2.78036	-0.4657
56671366	chr3:56671366:A:G	4.10112e-45	9.68245	-1.4008
56671478	chr3:56671478:T:A	3.43678e-45	9.50529	-1.40036
56672301	chr3:56672301:T:G	6.29041e-47	4.80969	-0.705441
56672811	chr3:56672811:T:A	4.46024e-50	-2.48732	-0.660007
56673205	chr3:56673205:T:G	1.64068e-48	-1.07932e-09	0.457751
56673661	chr3:56673661:A:G	2.63924e-49	-1.07932e-09	-1.36945
56673884	chr3:56673884:TG:T	6.21789e-44	11.0004	-4.45018e-10
56674074	chr3:56674074:C:T	4.20947e-45	9.70966	-1.40192
56674497	chr3:56674497:A:C	3.95727e-45	9.64792	-1.40197
56674579	chr3:56674579:C:T	2.38398e-46	5.50545	-0.0688664
56674760	chr3:56674760:C:T	4.11553e-48	2.30696	-0.929556
56674833	chr3:56674833:T:C	4.67062e-50	-2.47531	-0.625928
56674870	chr3:56674870:G:A	5.04521e-49	-1.07932e-09	-0.721505
56674905	chr3:56674905:G:A	3.9438e-49	-1.07932e-09	-0.967799
56675095	chr3:56675095:G:C	1.22387e-49	-2.13793	-4.45018e-10
56675148	chr3:56675148:A:C	2.77233e-50	-2.51777	-1.10507
56675241	chr3:56675241:T:C	1.91883e-46	5.31041	-0.0908846
56675530	chr3:56675530:T:G	2.58605e-49	-1.07932e-09	-1.38981
56675544	chr3:56675544:C:T	5.92486e-48	-1.07932e-09	1.7418
56675573	chr3:56675573:CTTTAA:C	3.43184e-47	2.31183	1.18649
56675656	chr3:56675656:A:T	2.05514e-46	5.39605	-0.107895
56675785	chr3:56675785:C:T	2.1724e-46	5.3908	-0.0471587
56675983	chr3:56675983:C:T	4.59468e-50	-2.50546	-0.612168
56676193	chr3:56676193:A:G	2.48998e-49	-1.07932e-09	-1.42767
56676646	chr3:56676646:C:T	5.98846e-48	-1.07932e-09	1.75247
56676968	chr3:56676968:G:T	6.97972e-49	-1.07932e-09	-0.396936
56676981	chr3:56676981:C:T	6.1143e-48	-1.07932e-09	1.77327
56677021	chr3:56677021:A:G	4.9053e-48	1.55296	-4.45018e-10
56677107	chr3:56677107:T:C	2.75944e-50	-2.4958	-1.1317
56677587	chr3:56677587:T:G	2.60702e-49	-1.07932e-09	-1.38174
56678435	chr3:56678435:C:T	2.40034e-49	-1.07932e-09	-1.46433
56678949	chr3:56678949:C:G	2.91173e-50	-2.55611	-1.01767
56679221	chr3:56679221:T:A	1.27989e-43	10.1714	1.55093
56679947	chr3:56679947:G:A	7.00707e-47	5.29518	-1.08303
56680298	chr3:56680298:T:C	2.49617e-49	-1.07932e-09	-1.42519
56680395	chr3:56680395:A:C	2.40472e-46	5.53282	-0.0875694
56680437	chr3:56680437:T:A	2.34972e-46	5.50457	-0.0824639
56680672	chr3:56680672:CTTAT:C	2.94174e-50	-2.46715	-1.09638
56680930	chr3:56680930:T:C	4.97012e-49	-0.7365	-4.45018e-10
56681076	chr3:56681076:C:G	5.33377e-48	-1.07932e-09	1.6367
56681410	chr3:56681410:G:A	8.18744e-49	-1.07932e-09	-0.237343
56681466	chr3:56681466:T:C	1.54139e-48	0.395323	-4.45018e-10
56681589	chr3:56681589:C:T	2.48934e-49	-1.07932e-09	-1.42793
56682061	chr3:56682061:A:G	2.51424e-49	-1.00407	-0.413904
56682067	chr3:56682067:T:C	2.43914e-49	-1.07932e-09	-1.4483
56682557	chr3:56682557:G:A	2.66025e-49	-1.07932e-09	-1.36152
56682837	chr3:56682837:C:G	4.6911e-49	-1.07932e-09	-0.794277
56682904	chr3:56682904:C:T	3.31806e-49	-1.07932e-09	-1.14056
56683178	chr3:56683178:C:T	3.69252e-49	-1.07932e-09	-1.03364
56683496	chr3:56683496:C:G	7.59339e-50	-2.61525	-4.45018e-10
56684202	chr3:56684202:G:A	3.31689e-47	4.49943	-1.03517
56684776	chr3:56684776:A:T	1.69561e-46	5.17226	-0.0764057
56684839	chr3:56684839:A:AT	6.62685e-44	10.1393	0.924833
56685182	chr3:56685182:A:G	2.73304e-50	-2.4905	-1.14661
56685328	chr3:56685328:C:G	5.68858e-48	-1.07932e-09	1.7011
56685474	chr3:56685474:AAAAC:A	1.38255e-46	5.00906	-0.117321
56685803	chr3:56685803:G:A	3.01178e-50	-2.47985	-1.06015
56685838	chr3:56685838:G:A	4.43215e-49	-1.07932e-09	-0.85106
56685855	chr3:56685855:AT:A	7.20247e-49	-1.07932e-09	-0.365521
56685961	chr3:56685961:T:C	7.20607e-50	-2.66761	-4.45018e-10
56686055	chr3:56686055:A:T	4.4212e-49	-1.07932e-09	-0.853534
56686367	chr3:56686367:G:C	1.36417e-46	5.01443	-0.136071
56686410	chr3:56686410:CT:C	2.68141e-50	-2.49525	-1.16093
56686563	chr3:56686563:T:C	2.99606e-49	-0.860566	-0.382081
56686609	chr3:56686609:G:A	2.93871e-50	-2.46069	-1.10387
56687062	chr3:56687062:A:T	4.43183e-49	-1.07932e-09	-0.851131
56687130	chr3:56687130:G:A	5.9194e-48	-1.07932e-09	1.74088
56687189	chr3:56687189:A:G	1.20212e-46	4.86942	-0.117518
56687468	chr3:56687468:G:A	4.40787e-49	-1.07932e-09	-0.856552
56687675	chr3:56687675:A:T	4.67113e-49	-1.07932e-09	-0.798542
56688491	chr3:56688491:T:C	4.75491e-44	10.9948	-0.262651
56688752	chr3:56688752:A:G	1.58454e-48	-1.07932e-09	0.422934
56688966	chr3:56688966:TG:T	2.7988e-48	-1.07932e-09	0.991833
56689097	chr3:56689097:G:A	5.90899e-47	5.11404	-1.07234
56689200	chr3:56689200:G:A	3.68866e-49	-1.07932e-09	-1.03468
56689572	chr3:56689572:G:A	1.79635e-48	-1.07932e-09	0.548398
56689632	chr3:56689632:C:T	2.30902e-49	-1.10861	-0.394514
56689734	chr3:56689734:A:G	3.02802e-49	-1.07932e-09	-1.23204
56690001	chr3:56690001:T:G	2.55525e-49	-1.07932e-09	-1.40179
56690243	chr3:56690243:A:T	9.27217e-50	-2.41551	-4.45018e-10
56690472	chr3:56690472:A:AT	2.55411e-49	-1.07932e-09	-1.40224
56690701	chr3:56690701:T:A	3.31071e-49	-1.07932e-09	-1.14278
56690804	chr3:56690804:C:T	3.10059e-49	-0.74893	-0.459424
56690886	chr3:56690886:T:C	4.04365e-49	-1.07932e-09	-0.942796
56690947	chr3:56690947:A:G	6.12532e-44	10.0342	0.951249
56691189	chr3:56691189:G:A	3.96798e-48	-1.07932e-09	1.3409
56691279	chr3:56691279:C:T	9.97498e-44	10.5312	0.941827
56691930	chr3:56691930:T:G	5.92994e-49	-0.55993	-4.45018e-10
56692077	chr3:56692077:A:C	2.9795e-49	-0.819453	-0.428735
56692129	chr3:56692129:A:G	2.98854e-49	-0.917794	-0.327366
56692277	chr3:56692277:G:A	3.71134e-47	4.64292	-1.0663
56692346	chr3:56692346:A:G	3.63212e-49	-1.07932e-09	-1.05013
56692600	chr3:56692600:T:C	3.41743e-49	-1.07932e-09	-1.11106
56692607	chr3:56692607:G:A	3.42003e-49	-1.07932e-09	-1.1103
56692618	chr3:56692618:C:T	5.75054e-44	8.358	2.56427
56692666	chr3:56692666:G:C	3.35011e-49	-1.07932e-09	-1.13095
56692947	chr3:56692947:A:C	3.33077e-49	-0.805871	-0.33087
56693047	chr3:56693047:T:A	2.51619e-49	-1.07932e-09	-1.4172
56693092	chr3:56693092:GACTGGAAGAAAA:G	4.78231e-44	8.20158	2.53632
56693474	chr3:56693474:C:T	7.79711e-49	-1.07932e-09	-0.286191
56693538	chr3:56693538:G:A	3.33204e-49	-1.07932e-09	-1.13636
56693712	chr3:56693712:TAAAC:T	4.64058e-47	3.74612	0.0539406
56693752	chr3:56693752:A:G	1.08662e-47	3.79106	-1.44277
56693857	chr3:56693857:T:G	2.35741e-49	-1.06389	-0.418492
56694077	chr3:56694077:C:T	2.76897e-50	-2.47812	-1.14593
56694140	chr3:56694140:C:T	5.96535e-48	-1.07932e-09	1.74861
56694360	chr3:56694360:C:T	2.22954e-47	3.5612	-0.494184
56694444	chr3:56694444:G:C	3.41277e-49	-1.07932e-09	-1.11242
56694719	chr3:56694719:A:C	2.39948e-49	-1.07932e-09	-1.46469
56694783	chr3:56694783:C:T	3.05962e-46	3.57939	2.10671
56694871	chr3:56694871:C:A	2.91299e-49	-0.835006	-0.435759
56694926	chr3:56694926:C:T	2.21926e-44	10.0161	-0.0459437
56695348	chr3:56695348:C:T	3.42389e-49	-1.07932e-09	-1.10917
56695463	chr3:56695463:A:T	4.43013e-49	-1.07932e-09	-0.851515
56695731	chr3:56695731:A:C	7.24093e-50	-2.66278	-4.45018e-10
56695743	chr3:56695743:T:C	1.35511e-47	-1.07932e-09	2.56911
56696556	chr3:56696556:A:C	7.80226e-47	4.39562	-0.0759846
56696759	chr3:56696759:C:A	3.3153e-49	-0.0138225	-1.12757
56696819	chr3:56696819:G:A	2.67043e-49	-0.256858	-1.10085
56696919	chr3:56696919:C:A	3.41976e-49	-1.07932e-09	-1.11037
56697082	chr3:56697082:G:A	6.79758e-44	8.99843	2.09112
56697381	chr3:56697381:A:G	4.39006e-49	-1.07932e-09	-0.860602
56697442	chr3:56697442:G:A	4.70206e-49	-1.07932e-09	-0.791944
56697642	chr3:56697642:T:C	3.36202e-49	-1.07932e-09	-1.1274
56697682	chr3:56697682:AT:A	3.33648e-49	-1.07932e-09	-1.13503
56698019	chr3:56698019:G:A	7.4886e-49	-1.07932e-09	-0.326563
56698238	chr3:56698238:T:C	2.71004e-49	-0.270952	-1.07203
56699042	chr3:56699042:T:C	6.86107e-44	9.21409	1.88476
56699066	chr3:56699066:T:C	3.61591e-49	0.0111543	-1.06576
56699320	chr3:56699320:A:G	2.34553e-49	-1.48743	-4.45018e-10
56699638	chr3:56699638:G:A	2.41008e-49	-1.07932e-09	-1.46028
56699769	chr3:56699769:C:T	7.99721e-44	11.5714	-0.319311
56699907	chr3:56699907:C:T	7.09066e-50	-2.68375	-4.45018e-10
56700407	chr3:56700407:G:A	2.29271e-50	-2.57187	-1.24093
56700602	chr3:56700602:C:T	3.4623e-47	1.94035	1.56681
56701034	chr3:56701034:C:G	3.58799e-49	0.0445735	-1.10693
56701485	chr3:56701485:C:T	2.43641e-49	-1.07932e-09	-1.44942
56701618	chr3:56701618:A:G	2.96123e-49	-1.07932e-09	-1.25434
56701886	chr3:56701886:A:G	2.40313e-49	-1.07932e-09	-1.46317
56702202	chr3:56702202:T:G	7.24219e-50	-2.66261	-4.45018e-10
56702660	chr3:56702660:C:T	4.16513e-49	-1.07932e-09	-0.913198
56702681	chr3:56702681:A:C	4.88269e-48	1.54834	-4.45018e-10
56702775	chr3:56702775:A:G	8.3807e-49	-1.07932e-09	-0.214013
56702914	chr3:56702914:G:T	4.55166e-43	12.2236	0.767435
56702920	chr3:56702920:C:T	2.59484e-49	-1.07932e-09	-1.38642
56703362	chr3:56703362:C:T	1.7463e-48	1.98622	-1.46608
56703618	chr3:56703618:G:A	1.6887e-48	1.95154	-1.46494
56703748	chr3:56703748:C:T	1.9013e-47	-1.07932e-09	2.90777
56703894	chr3:56703894:A:C	2.40294e-49	-1.07932e-09	-1.46325
56704312	chr3:56704312:C:T	3.71802e-50	-2.67806	-0.651275
56704608	chr3:56704608:C:T	1.13915e-48	1.55929	-1.46637
56704816	chr3:56704816:G:A	7.21056e-50	-2.66698	-4.45018e-10
56705052	chr3:56705052:CAT:C	1.00992e-47	2.28328	-0.0081824
56705152	chr3:56705152:C:T	2.64187e-49	-1.07932e-09	-1.36846
56705534	chr3:56705534:G:A	7.63029e-49	-1.07932e-09	-0.307818
56705551	chr3:56705551:T:A	2.21488e-48	2.22419	-1.46635
56705673	chr3:56705673:G:A	2.46941e-49	-1.07932e-09	-1.43597
56705704	chr3:56705704:A:G	9.27891e-50	-2.41479	-4.45018e-10
56705895	chr3:56705895:T:C	2.02139e-48	2.13265	-1.46622
56705906	chr3:56705906:G:A	3.11312e-49	-1.07932e-09	-1.20432
56706249	chr3:56706249:G:A	3.77509e-47	3.59365	-4.45018e-10
56706262	chr3:56706262:G:A	8.79884e-50	-2.46791	-4.45018e-10
56706478	chr3:56706478:AATG:A	1.75236e-48	1.98781	-1.46421
56707245	chr3:56707245:C:T	7.49567e-50	-2.6282	-4.45018e-10
56707322	chr3:56707322:A:G	5.35714e-49	-1.07932e-09	-0.661514
56707370	chr3:56707370:G:C	7.24306e-50	-2.66249	-4.45018e-10
56707557	chr3:56707557:A:G	3.7794e-50	-1.89858	-1.41439
56707937	chr3:56707937:C:T	7.50539e-50	-2.62691	-4.45018e-10
56707955	chr3:56707955:C:T	2.06507e-48	-1.07932e-09	0.687805
56708224	chr3:56708224:C:T	3.21098e-50	-2.19805	-1.27791
56708230	chr3:56708230:C:T	9.52922e-49	-1.07932e-09	-0.0855818
56708272	chr3:56708272:A:G	3.49112e-50	-1.97634	-1.41596
56708380	chr3:56708380:G:T	2.40463e-47	3.12199	0.0206353
56708446	chr3:56708446:G:A	9.76802e-47	4.18621	0.358129
56708554	chr3:56708554:T:C	4.62217e-50	-1.83325	-1.27842
56708904	chr3:56708904:A:G	2.45652e-49	-1.07932e-09	-1.4412
56709219	chr3:56709219:G:A	3.23656e-49	-1.07932e-09	-1.16543
56709295	chr3:56709295:G:A	8.94869e-50	-2.45102	-4.45018e-10
56709811	chr3:56709811:T:C	5.68489e-49	-1.07932e-09	-0.602133
56709998	chr3:56709998:G:A	4.27692e-47	3.34253	0.375925
56711312	chr3:56711312:A:AT	5.33508e-49	-1.07932e-09	-0.665641
56711402	chr3:56711402:G:T	5.12968e-49	-1.07932e-09	-0.704901
56711873	chr3:56711873:AC:A	1.3006e-49	-1.73188	-0.345243
56712148	chr3:56712148:C:T	8.45686e-50	-2.50755	-4.45018e-10
56712450	chr3:56712450:T:C	1.54976e-49	-1.1258	-0.776045
56712680	chr3:56712680:C:T	2.36869e-49	-1.47761	-4.45018e-10
56713637	chr3:56713637:C:A	4.03437e-49	-1.07932e-09	-0.945093
56713979	chr3:56713979:G:A	2.76577e-49	-1.07932e-09	-1.32262
56714017	chr3:56714017:T:TTC	4.03073e-49	-1.07932e-09	-0.945997
56714212	chr3:56714212:C:T	2.53827e-49	-1.07932e-09	-1.40846
56714820	chr3:56714820:A:G	3.07408e-47	2.38246	1.00577
56714878	chr3:56714878:C:A	6.76733e-49	-1.07932e-09	-0.427837
56715017	chr3:56715017:G:T	3.22973e-50	-2.00507	-1.46506
56715058	chr3:56715058:A:G	4.49296e-48	2.91186	-1.44671
56715252	chr3:56715252:G:A	7.29459e-50	-1.97654	-0.67886
56715339	chr3:56715339:C:T	2.05486e-48	-1.07932e-09	0.682848
56715344	chr3:56715344:A:G	2.50444e-47	2.15228	1.03101
56715359	chr3:56715359:C:T	3.18396e-47	2.43541	0.987941
56715529	chr3:56715529:G:C	7.29898e-50	-2.65479	-4.45018e-10
56715822	chr3:56715822:G:A	2.9276e-47	2.29148	1.04793
56715874	chr3:56715874:T:C	3.38249e-47	2.4446	1.03924
56716263	chr3:56716263:TA:T	2.40557e-49	-1.07932e-09	-1.46216
56716743	chr3:56716743:T:C	3.43293e-49	-1.07932e-09	-1.10653
56717179	chr3:56717179:C:G	2.8824e-47	2.2463	1.07755
56717417	chr3:56717417:C:T	9.18094e-50	-2.4254	-4.45018e-10
56717763	chr3:56717763:T:C	2.39741e-49	-1.07932e-09	-1.46556
56717810	chr3:56717810:C:T	2.54368e-49	-1.07932e-09	-1.40633
56718055	chr3:56718055:C:T	2.84408e-49	-1.07932e-09	-1.29471
56718331	chr3:56718331:T:C	2.98262e-47	2.39486	0.963169
56718371	chr3:56718371:C:T	3.1229e-47	2.3605	1.04349
56718675	chr3:56718675:G:A	2.15612e-47	4.38261	-1.34908
56718726	chr3:56718726:TG:T	5.38085e-48	3.10034	-1.45485
56718904	chr3:56718904:G:A	3.06098e-47	2.32423	1.05973
56718918	chr3:56718918:G:A	1.39847e-47	2.1785	0.422106
56718947	chr3:56718947:C:T	2.96733e-47	2.24219	1.1107
56718975	chr3:56718975:T:C	2.54781e-48	1.6365	-0.738623
56718992	chr3:56718992:C:T	3.54753e-49	-1.07932e-09	-1.07369
56719045	chr3:56719045:C:T	3.19835e-47	2.40078	1.02708
56719153	chr3:56719153:T:C	3.22501e-47	2.35403	1.08213
56719377	chr3:56719377:A:T	7.93477e-50	-2.63946	0.0681885
56719495	chr3:56719495:A:G	5.58302e-49	-1.07932e-09	-0.620215
56719634	chr3:56719634:C:T	1.0217e-40	18.5243	-0.119558
56719786	chr3:56719786:G:T	3.21921e-47	2.46651	0.967853
56719842	chr3:56719842:T:A	3.59159e-49	-1.07932e-09	-1.06135
56719951	chr3:56719951:C:CCAGCGAGA	3.53776e-49	-1.07932e-09	-1.07645
56720197	chr3:56720197:G:C	3.24034e-47	2.40168	1.03922
56720514	chr3:56720514:G:A	3.5555e-49	-1.07932e-09	-1.07145
56720687	chr3:56720687:T:C	2.57131e-49	-1.07932e-09	-1.39553
56720786	chr3:56720786:G:A	1.55896e-47	2.30212	0.407121
56720811	chr3:56720811:C:G	3.43396e-47	2.47969	1.01925
56721173	chr3:56721173:G:T	3.74977e-49	-1.07932e-09	-1.01825
56721229	chr3:56721229:G:A	4.36135e-49	-1.07932e-09	-0.867163
56721309	chr3:56721309:C:T	1.34645e-47	2.20425	0.358452
56721668	chr3:56721668:T:C	1.49504e-47	2.31793	0.34945
56721813	chr3:56721813:C:T	2.40478e-49	-1.07932e-09	-1.46249
56721886	chr3:56721886:C:T	3.85357e-47	2.51652	1.0977
56722066	chr3:56722066:C:T	2.05317e-48	-1.07932e-09	0.682028
56722110	chr3:56722110:C:T	3.50456e-47	2.50288	1.01641
56722449	chr3:56722449:T:C	1.00367e-48	-1.07932e-09	-0.0336915
56722475	chr3:56722475:A:G	8.23097e-50	-2.63129	0.0966687
56722481	chr3:56722481:A:G	3.68046e-49	-1.07932e-09	-1.03691
56722536	chr3:56722536:C:T	2.93102e-49	-1.07932e-09	-1.26459
56722835	chr3:56722835:T:A	3.63839e-47	4.94168	-1.38492
56723042	chr3:56723042:G:C	9.78562e-50	-2.61594	0.254323
56723173	chr3:56723173:TACTCTAA:T	3.73492e-49	-1.07932e-09	-1.02222
56723213	chr3:56723213:C:G	3.72744e-49	-1.07932e-09	-1.02422
56723260	chr3:56723260:G:C	1.66994e-49	-2.54912	0.721961
56723298	chr3:56723298:G:A	3.59003e-49	-1.07932e-09	-1.06178
56723457	chr3:56723457:A:G	1.62026e-49	-2.55825	0.700891
56723500	chr3:56723500:C:T	1.74236e-49	-2.59691	0.812208
56723689	chr3:56723689:T:C	1.7161e-49	-2.49453	0.694639
56723997	chr3:56723997:C:A	1.71784e-49	-2.46364	0.664762
56724152	chr3:56724152:T:C	3.78839e-49	-1.07932e-09	-1.008
56724175	chr3:56724175:G:A	8.35581e-50	-2.52649	0.00692237
56724353	chr3:56724353:C:T	1.34865e-49	-2.04084	-4.45018e-10
56724413	chr3:56724413:A:G	1.74325e-49	-2.47591	0.691715
56724420	chr3:56724420:C:T	8.33134e-50	-2.52267	0.000165128
56724680	chr3:56724680:T:C	3.72454e-49	-1.07932e-09	-1.025
56725193	chr3:56725193:C:T	3.6951e-49	-1.07932e-09	-1.03294
56725450	chr3:56725450:G:C	8.68684e-45	9.03221	-4.45018e-10
56725766	chr3:56725766:C:T	2.10948e-48	-1.07932e-09	0.709081
56725772	chr3:56725772:A:G	1.98269e-49	-2.44482	0.789328
56725903	chr3:56725903:G:A	2.40361e-49	-1.07932e-09	-1.46297
56726052	chr3:56726052:G:A	4.74746e-49	-1.07932e-09	-0.782336
56726228	chr3:56726228:A:G	1.60226e-44	9.9659	-0.321506
56726249	chr3:56726249:G:A	4.15569e-48	1.38712	-4.45018e-10
56726329	chr3:56726329:C:T	2.96616e-49	-1.07932e-09	-1.25268
56726638	chr3:56726638:C:T	1.17078e-47	3.88832	-1.46542
56726645	chr3:56726645:T:A	3.74789e-49	-1.07932e-09	-1.01875
56726669	chr3:56726669:A:T	4.34859e-47	5.16924	-1.43416
56726679	chr3:56726679:G:C	2.4293e-49	-1.07932e-09	-1.45234
56726713	chr3:56726713:C:G	7.42185e-49	-1.07932e-09	-0.335516
56726716	chr3:56726716:G:A	1.71824e-49	-2.46698	0.668331
56726875	chr3:56726875:G:A	1.76973e-49	-2.44792	0.678807
56726887	chr3:56726887:A:G	1.71039e-49	-2.44692	0.643695
56726963	chr3:56726963:G:A	2.41461e-49	-1.07932e-09	-1.4584
56727263	chr3:56727263:G:A	2.42404e-49	-1.07932e-09	-1.45451
56727622	chr3:56727622:A:G	1.19419e-48	1.4632	-1.32309
56727687	chr3:56727687:G:A	7.86042e-50	-2.51763	-0.0630547
56728013	chr3:56728013:A:G	4.91354e-49	-1.07932e-09	-0.747949
56728221	chr3:56728221:C:T	1.08039e-49	-2.26262	-4.45018e-10
56728449	chr3:56728449:C:T	2.41602e-49	-1.07932e-09	-1.45782
56728736	chr3:56728736:T:C	3.88366e-49	-1.07932e-09	-0.983167
56728737	chr3:56728737:G:A	2.64988e-48	-1.07932e-09	0.937155
56728905	chr3:56728905:A:G	2.44506e-49	-1.07932e-09	-1.44588
56728939	chr3:56728939:A:G	1.88201e-49	-2.45283	0.745232
56728940	chr3:56728940:A:G	1.94223e-49	-2.45712	0.781011
56729200	chr3:56729200:T:C	8.05692e-50	-2.50059	-0.0554047
56729288	chr3:56729288:G:A	2.94838e-47	4.70311	-1.35663
56729497	chr3:56729497:A:G	1.69082e-49	-2.45262	0.637885
56729591	chr3:56729591:A:G	1.70537e-49	-2.43584	0.629678
56729746	chr3:56729746:T:A	2.3956e-49	-1.07932e-09	-1.46631
56729853	chr3:56729853:CAGG:C	1.99577e-49	-2.4249	0.775991
56729942	chr3:56729942:CT:C	2.41053e-49	-1.07932e-09	-1.4601
56729974	chr3:56729974:C:T	1.73289e-49	-2.42186	0.63171
56730102	chr3:56730102:G:A	8.50741e-50	-2.47973	-0.0218641
56730365	chr3:56730365:A:G	2.39631e-49	-1.07932e-09	-1.46602
56730413	chr3:56730413:A:G	1.73043e-49	-2.47781	0.686239
56730825	chr3:56730825:G:A	8.56524e-50	-2.49482	-4.45018e-10
56730984	chr3:56730984:T:C	3.87527e-49	-1.07932e-09	-0.985328
56731156	chr3:56731156:G:A	2.11217e-49	-0.389816	-1.20241
56731219	chr3:56731219:A:T	7.50722e-50	-2.48096	-0.1457
56731411	chr3:56731411:C:T	1.49623e-49	-2.54148	0.604483
56731517	chr3:56731517:G:T	2.36231e-49	-0.24516	-1.23514
56731594	chr3:56731594:G:A	8.19125e-49	-0.882859	0.645982
56731977	chr3:56731977:T:C	5.02472e-49	-1.07932e-09	-0.725575
56732110	chr3:56732110:G:A	3.11571e-49	-1.13547	-0.0680193
56732325	chr3:56732325:C:T	4.00393e-49	-1.07932e-09	-0.952669
56732951	chr3:56732951:T:C	1.28444e-46	3.32613	1.492
56733140	chr3:56733140:G:A	6.98482e-49	-2.18697	1.79077
56733152	chr3:56733152:G:A	1.28038e-49	-2.09279	-4.45018e-10
56733425	chr3:56733425:C:A	2.3835e-50	-2.31135	-1.46261
56733521	chr3:56733521:A:G	2.3956e-49	-1.07932e-09	-1.46631
56733606	chr3:56733606:G:A	2.40763e-49	-1.07932e-09	-1.4613
56733661	chr3:56733661:G:A	4.2905e-50	-1.8077	-1.37843
56733845	chr3:56733845:G:A	3.85477e-49	-1.07932e-09	-0.990634
56733846	chr3:56733846:C:T	2.44322e-49	-1.07932e-09	-1.44663
56734044	chr3:56734044:C:G	4.03564e-49	-0.738484	-0.206296
56734214	chr3:56734214:C:T	1.36539e-46	3.77219	1.10705
56734972	chr3:56734972:T:C	1.09666e-40	18.5523	-0.0767265
56735418	chr3:56735418:C:T	9.10888e-47	3.9618	0.512675
56735534	chr3:56735534:C:T	2.29334e-48	-1.07932e-09	0.79265
56735688	chr3:56735688:T:C	6.69108e-47	3.60339	0.562608
56735820	chr3:56735820:C:T	8.02334e-50	-2.56017	-4.45018e-10
56735850	chr3:56735850:T:C	5.80901e-47	3.40304	0.621599
56736035	chr3:56736035:A:C	2.40128e-49	-1.07932e-09	-1.46394
56736454	chr3:56736454:A:T	2.05803e-48	-1.07932e-09	0.684389
56736774	chr3:56736774:T:C	4.61956e-49	-1.07932e-09	-0.809645
56737414	chr3:56737414:G:T	1.55295e-48	-1.07932e-09	0.4028
56737803	chr3:56737803:C:G	2.86398e-49	-1.07932e-09	-1.28773
56737938	chr3:56737938:A:G	8.9526e-47	3.97413	0.483039
56737971	chr3:56737971:C:T	5.96353e-47	3.4414	0.609489
56738087	chr3:56738087:A:G	7.13213e-50	-2.67792	-4.45018e-10
56738097	chr3:56738097:G:A	9.21319e-47	3.02432	1.46154
56738232	chr3:56738232:GT:G	2.52679e-49	-1.07932e-09	-1.413
56738287	chr3:56738287:C:A	5.34077e-49	-1.07932e-09	-0.664575
56738685	chr3:56738685:G:A	2.39571e-49	-1.07932e-09	-1.46626
56738806	chr3:56738806:C:T	7.15626e-50	-2.67454	-4.45018e-10
56738882	chr3:56738882:G:C	2.397e-49	-1.07932e-09	-1.46573
56739232	chr3:56739232:G:A	1.13789e-49	-2.21077	-4.45018e-10
56739659	chr3:56739659:C:T	1.99331e-48	-1.07932e-09	0.652439
56739675	chr3:56739675:C:T	4.94785e-49	-1.07932e-09	-0.740992
56739679	chr3:56739679:T:C	2.09663e-48	-1.07932e-09	0.702973
56739848	chr3:56739848:T:C	2.11424e-48	-1.07932e-09	0.711337
56739851	chr3:56739851:T:C	2.18555e-48	-1.07932e-09	0.744507
56739872	chr3:56739872:T:C	2.138e-48	-1.07932e-09	0.722514
56739891	chr3:56739891:A:G	2.41533e-49	-1.07932e-09	-1.45811
56739911	chr3:56739911:T:C	2.09666e-48	-1.07932e-09	0.702985
56739994	chr3:56739994:G:A	4.33375e-49	-1.07932e-09	-0.873511
56740620	chr3:56740620:C:T	4.02554e-49	-1.07932e-09	-0.947285
56740621	chr3:56740621:T:C	4.69324e-49	-1.07932e-09	-0.793821
56741427	chr3:56741427:G:A	3.88391e-49	-1.07932e-09	-0.983101
56742391	chr3:56742391:T:C	4.65302e-49	-1.07932e-09	-0.802428
56742818	chr3:56742818:C:T	2.05599e-48	-1.07932e-09	0.6834
56742880	chr3:56742880:T:C	1.60308e-40	19.7673	-0.912055
56742916	chr3:56742916:A:AT	1.90725e-48	-1.07932e-09	0.608305
56743086	chr3:56743086:A:G	3.29436e-48	-1.07932e-09	1.15485
56743189	chr3:56743189:G:T	5.56237e-49	-1.07932e-09	-0.62392
56743232	chr3:56743232:C:T	5.44411e-49	-1.07932e-09	-0.64541
56743265	chr3:56743265:T:C	1.47671e-48	-1.07932e-09	0.352457
56743390	chr3:56743390:T:C	4.79942e-49	-1.07932e-09	-0.77145
56743581	chr3:56743581:T:C	3.7069e-49	-1.07932e-09	-1.02975
56743758	chr3:56743758:TGTCCCAG:T	3.57625e-49	-1.07932e-09	-1.06563
56743854	chr3:56743854:A:C	8.79664e-47	4.60532	-0.165726
56743965	chr3:56743965:A:G	2.06666e-47	-1.07932e-09	2.99116
56744555	chr3:56744555:C:T	3.27312e-49	-1.07932e-09	-1.1542
56744889	chr3:56744889:T:C	4.88533e-49	-1.07932e-09	-0.753708
56744945	chr3:56744945:T:C	6.66689e-48	-1.07932e-09	1.85979
56744983	chr3:56744983:G:A	1.67532e-45	8.31203	-0.925632
56745142	chr3:56745142:C:A	8.81112e-49	-0.163929	-4.45018e-10
56745975	chr3:56745975:C:T	1.07663e-40	19.796	-1.33889
56746547	chr3:56746547:T:C	4.16054e-49	-1.07932e-09	-0.9143
56747216	chr3:56747216:A:G	4.29441e-49	-1.07932e-09	-0.88263
56747568	chr3:56747568:T:C	4.2109e-49	-1.07932e-09	-0.902269
56748060	chr3:56748060:G:C	3.12631e-49	-1.07932e-09	-1.20009
56748785	chr3:56748785:G:A	6.68015e-46	7.55074	-1.08379
56749020	chr3:56749020:G:A	3.52498e-49	-1.07932e-09	-1.08007
56749563	chr3:56749563:C:T	2.41932e-49	-1.07932e-09	-1.45646
56749604	chr3:56749604:C:T	1.27385e-48	-1.07932e-09	0.204685
56749778	chr3:56749778:T:C	5.26074e-48	2.7974	-1.17449
56749867	chr3:56749867:CAGTCATTG:C	2.77578e-49	-1.07932e-09	-1.31901
56751023	chr3:56751023:T:G	3.32373e-49	-1.07932e-09	-1.13886
56751528	chr3:56751528:C:T	1.33642e-49	-1.21654	-0.833409
56752062	chr3:56752062:T:TGTTTAAA	3.31535e-49	-1.07932e-09	-1.14138
56752117	chr3:56752117:T:C	2.50012e-49	-1.07932e-09	-1.42361
56752192	chr3:56752192:A:G	2.7435e-48	-0.294482	1.26636
56752227	chr3:56752227:T:C	5.12e-45	7.83376	0.669795
56752325	chr3:56752325:C:T	1.35865e-49	-1.18646	-0.846997
56752602	chr3:56752602:G:A	4.73538e-49	-1.07932e-09	-0.784883
56753005	chr3:56753005:G:C	4.23843e-49	-1.07932e-09	-0.895751
56753423	chr3:56753423:C:T	2.7321e-49	0.070058	-1.40493
56753664	chr3:56753664:A:G	4.08975e-45	9.55557	-1.27669
56754368	chr3:56754368:T:C	2.66122e-49	0.0167593	-1.37792
56754417	chr3:56754417:G:A	3.92298e-49	-1.07932e-09	-0.973094
56754677	chr3:56754677:G:A	2.5621e-49	-1.07932e-09	-1.39912
56755706	chr3:56755706:T:TA	1.09104e-49	-2.25282	-4.45018e-10
56755708	chr3:56755708:C:T	1.89648e-47	1.23664	1.66858
56755848	chr3:56755848:G:A	5.55556e-49	-1.07932e-09	-0.625146
56756603	chr3:56756603:A:G	7.61975e-49	-1.07932e-09	-0.309201
56756966	chr3:56756966:T:G	4.36243e-49	-1.07932e-09	-0.866914
56757097	chr3:56757097:T:C	2.40716e-49	-1.07932e-09	-1.4615
56757128	chr3:56757128:A:G	2.92209e-49	-1.07932e-09	-1.26765
56757213	chr3:56757213:C:T	2.08439e-44	10.8112	-0.903725
56758158	chr3:56758158:G:T	4.95814e-49	-1.07932e-09	-0.738913
56758955	chr3:56758955:C:G	2.59458e-49	-1.07932e-09	-1.38652
56759326	chr3:56759326:C:T	2.57212e-49	-1.07932e-09	-1.39522
56759694	chr3:56759694:A:G	1.53712e-49	-1.15527	-0.754766
56759773	chr3:56759773:T:C	1.12204e-49	-2.22479	-4.45018e-10
56759969	chr3:56759969:A:G	7.79737e-46	7.68706	-1.06547
56760047	chr3:56760047:A:T	3.68827e-49	-1.07932e-09	-1.03479
56760301	chr3:56760301:AGG:A	4.04131e-49	-1.07932e-09	-0.943375
56760305	chr3:56760305:T:TATAATAATATAATATAAAATAATA	4.04131e-49	-1.07932e-09	-0.943375
56761159	chr3:56761159:G:A	4.65916e-46	6.93881	-0.832166
56761192	chr3:56761192:A:C	3.30334e-49	0.262622	-1.40763
56762271	chr3:56762271:G:A	2.52537e-49	-1.07932e-09	-1.41356
56762378	chr3:56762378:G:C	5.04074e-47	3.88278	-4.45018e-10
56762710	chr3:56762710:T:C	1.98016e-50	-2.63992	-1.31943
56762973	chr3:56762973:G:A	1.48951e-48	-1.07932e-09	0.361089
56763049	chr3:56763049:A:T	2.63581e-47	-1.07932e-09	3.23441
56763078	chr3:56763078:A:G	1.0964e-49	-2.24791	-4.45018e-10
56763092	chr3:56763092:A:G	2.42206e-49	-1.07932e-09	-1.45533
56763102	chr3:56763102:T:C	1.11741e-47	-1.07932e-09	2.37624
56763148	chr3:56763148:GT:G	6.00032e-49	-1.07932e-09	-0.548132
56763159	chr3:56763159:C:G	7.29692e-50	-1.22563	-1.42945
56763661	chr3:56763661:T:G	2.40804e-49	-1.07932e-09	-1.46113
56763686	chr3:56763686:C:T	1.21751e-49	-2.14313	-4.45018e-10
56763740	chr3:56763740:T:G	1.49567e-49	-1.1817	-0.755674
56763760	chr3:56763760:G:A	5.76414e-49	0.511213	-1.0995
56763802	chr3:56763802:T:C	4.35712e-47	5.08302	-1.34598
56763991	chr3:56763991:G:A	2.39553e-49	-1.07932e-09	-1.46634
56764067	chr3:56764067:T:TAA	2.7747e-46	7.05453	-1.46618
56764101	chr3:56764101:T:C	2.97801e-46	7.12522	-1.46615
56764278	chr3:56764278:C:T	1.85151e-46	6.64993	-1.46612
56764676	chr3:56764676:C:G	3.80529e-47	4.93335	-1.33174
56764721	chr3:56764721:A:G	9.52692e-48	2.92008	-0.703317
56764919	chr3:56764919:G:A	1.13377e-49	-2.2144	-4.45018e-10
56765091	chr3:56765091:A:G	2.56502e-46	6.97594	-1.46616
56766536	chr3:56766536:A:G	4.28206e-49	-1.07932e-09	-0.88551
56766626	chr3:56766626:G:A	2.44591e-49	-1.07932e-09	-1.44553
56767280	chr3:56767280:T:C	2.47413e-49	-1.07932e-09	-1.43405
56767441	chr3:56767441:G:A	5.76154e-50	-2.03263	-0.858697
56768331	chr3:56768331:T:TTAC	3.77178e-48	-1.07932e-09	1.29019
56768941	chr3:56768941:A:G	2.42385e-49	-1.07932e-09	-1.45459
56769038	chr3:56769038:G:A	6.35274e-49	-1.07932e-09	-0.491059
56769147	chr3:56769147:A:G	3.68878e-47	4.99021	-1.41969
56769271	chr3:56769271:G:A	2.68603e-50	-2.31399	-1.34047
56770025	chr3:56770025:T:G	2.48651e-49	-1.07932e-09	-1.42907
56770096	chr3:56770096:C:G	4.28327e-49	-1.07932e-09	-0.885228
56770229	chr3:56770229:T:A	1.86972e-46	6.65416	-1.46056
56770239	chr3:56770239:G:A	2.11633e-48	-1.07932e-09	0.712326
56770982	chr3:56770982:G:A	1.39073e-49	-1.17463	-0.835491
56771110	chr3:56771110:T:C	2.50692e-49	-1.07932e-09	-1.42089
56771204	chr3:56771204:C:T	7.44609e-50	-2.63484	-4.45018e-10
56771613	chr3:56771613:C:T	2.4294e-49	-1.07932e-09	-1.4523
56771615	chr3:56771615:C:T	9.20265e-49	-1.07932e-09	-0.120453
56771817	chr3:56771817:A:T	5.37501e-49	-1.07932e-09	-0.658184
56772117	chr3:56772117:A:G	9.97651e-49	0.469507	-0.509217
56772144	chr3:56772144:G:C	2.08995e-50	-2.68399	-1.2214
56772159	chr3:56772159:G:A	2.02478e-48	0.668102	-4.45018e-10
56773302	chr3:56773302:A:G	1.86281e-48	-1.07932e-09	0.584729
56773662	chr3:56773662:G:A	2.65536e-49	-1.07932e-09	-1.36336
56774127	chr3:56774127:C:A	7.66414e-50	-2.60598	-4.45018e-10
56774450	chr3:56774450:C:T	2.50969e-49	-1.07932e-09	-1.41979
56774714	chr3:56774714:A:G	8.5708e-47	5.85347	-1.43988
56774742	chr3:56774742:T:C	3.25464e-46	7.21421	-1.46632
56774947	chr3:56774947:G:A	3.82496e-49	-1.07932e-09	-0.998397
56775262	chr3:56775262:T:C	7.31303e-47	4.25488	-4.45018e-10
56775600	chr3:56775600:A:G	9.68934e-49	0.754204	-0.823122
56776451	chr3:56776451:C:A	2.85177e-49	-1.07932e-09	-1.292
56776481	chr3:56776481:T:C	4.0415e-49	-1.07932e-09	-0.943328
56776841	chr3:56776841:C:T	1.01453e-47	-1.07932e-09	2.27965
56777617	chr3:56777617:T:G	5.80193e-48	-1.07932e-09	1.72083
56778131	chr3:56778131:T:C	1.80202e-48	0.551552	-4.45018e-10
56778389	chr3:56778389:C:CA	9.69266e-49	-1.07932e-09	-0.0685752
56778422	chr3:56778422:T:C	1.34383e-44	10.9065	-1.43797
56778581	chr3:56778581:G:A	2.07736e-48	-1.07932e-09	0.693738
56778710	chr3:56778710:A:T	1.36216e-44	10.908	-1.42592
56778983	chr3:56778983:T:C	2.45821e-49	-1.07932e-09	-1.44051
56779115	chr3:56779115:C:G	8.532e-50	-2.49871	-4.45018e-10
56779142	chr3:56779142:C:T	2.42441e-49	-1.07932e-09	-1.45436
56779203	chr3:56779203:T:G	1.50612e-44	11.0473	-1.46479
56779544	chr3:56779544:G:A	3.81272e-49	-1.07932e-09	-1.0016
56779555	chr3:56779555:C:T	2.49427e-49	-1.07932e-09	-1.42595
56779727	chr3:56779727:G:T	3.73556e-49	-1.07932e-09	-1.02205
56780130	chr3:56780130:A:G	4.17946e-45	9.70912	-1.40854
56781486	chr3:56781486:T:G	2.85096e-49	-1.07932e-09	-1.29229
56781592	chr3:56781592:C:A	4.19466e-48	1.71848	-0.322028
56781823	chr3:56781823:A:G	2.92202e-50	-2.11022	-1.46004
56781966	chr3:56781966:C:T	1.57905e-48	1.22804	-0.808573
56782217	chr3:56782217:C:G	4.33177e-45	9.70922	-1.37285
56782548	chr3:56782548:G:A	4.18169e-48	2.26705	-0.87369
56782709	chr3:56782709:C:T	2.43964e-49	-1.07932e-09	-1.44809
56782814	chr3:56782814:C:A	1.85372e-46	6.65134	-1.46633
56783400	chr3:56783400:G:A	1.16542e-49	-0.722967	-1.46389
56784216	chr3:56784216:G:A	8.77891e-49	-1.07932e-09	-0.167592
56784321	chr3:56784321:G:A	1.27304e-47	-1.07932e-09	2.50663
56785349	chr3:56785349:T:C	2.62917e-47	-1.07932e-09	3.23189
56785668	chr3:56785668:T:G	4.37256e-46	7.44229	-1.39913
56785715	chr3:56785715:G:A	2.44539e-49	-1.07932e-09	-1.44574
56785794	chr3:56785794:T:C	7.74894e-50	-2.59497	-4.45018e-10
56786290	chr3:56786290:C:G	3.07876e-48	2.17975	-1.09259
56786328	chr3:56786328:A:T	2.45201e-47	4.28904	-1.12691
56787290	chr3:56787290:T:C	1.30068e-46	6.27533	-1.44463
56787372	chr3:56787372:C:T	3.45203e-49	-1.07932e-09	-1.10098
56787374	chr3:56787374:T:C	2.53005e-47	4.58084	-1.38738
56787497	chr3:56787497:T:C	1.51053e-47	2.11652	0.561165
56787498	chr3:56787498:G:A	1.01265e-48	1.18273	-1.20752
56787516	chr3:56787516:A:C	8.55687e-49	1.01073	-1.20394
56788154	chr3:56788154:T:C	1.21942e-46	6.20398	-1.4378
56788289	chr3:56788289:A:G	7.9883e-50	-2.56455	-4.45018e-10
56788597	chr3:56788597:A:G	2.79923e-48	-1.07932e-09	0.991983
56788964	chr3:56788964:C:T	3.40816e-49	-1.07932e-09	-1.11377
56789338	chr3:56789338:A:G	8.51115e-49	1.1375	-1.33606
56789395	chr3:56789395:C:T	3.49795e-49	-1.07932e-09	-1.08777
56789754	chr3:56789754:G:A	7.10877e-50	-2.6812	-4.45018e-10
56790317	chr3:56790317:T:A	3.38241e-49	-1.07932e-09	-1.12136
56790798	chr3:56790798:T:C	8.23853e-49	-1.07932e-09	-0.231123
56791062	chr3:56791062:C:T	3.22152e-49	-1.07932e-09	-1.17009
56791142	chr3:56791142:C:T	2.99799e-49	0.220809	-1.46281
56791518	chr3:56791518:C:T	3.20701e-49	-1.07932e-09	-1.17461
56791927	chr3:56791927:G:T	2.42529e-49	-1.07932e-09	-1.45399
56792296	chr3:56792296:A:C	1.0546e-44	10.455	-1.22883
56792665	chr3:56792665:G:A	9.88096e-48	3.48933	-1.23608
56793424	chr3:56793424:T:C	1.83162e-47	2.88617	-0.0157435
56793510	chr3:56793510:C:T	2.45553e-49	-1.07932e-09	-1.4416
56793566	chr3:56793566:G:A	7.71494e-50	-2.59937	-4.45018e-10
56793633	chr3:56793633:A:G	3.46627e-50	-2.60909	-0.790361
56794396	chr3:56794396:G:A	2.86537e-48	2.30816	-1.29282
56794475	chr3:56794475:C:T	1.14109e-47	2.39721	-4.45018e-10
56794782	chr3:56794782:G:A	1.64819e-47	4.19803	-1.43313
56794909	chr3:56794909:G:C	1.73389e-45	8.85997	-1.4392
56795095	chr3:56795095:G:A	4.02679e-48	2.62391	-1.2683
56795401	chr3:56795401:C:T	2.47806e-49	-1.07932e-09	-1.43247
56795633	chr3:56795633:A:G	1.94931e-50	-2.63014	-1.34491
56795864	chr3:56795864:C:T	3.29027e-49	0.298042	-1.44702
56796068	chr3:56796068:G:A	1.47364e-48	0.350374	-4.45018e-10
56796375	chr3:56796375:T:C	4.71609e-48	1.51362	-4.45018e-10
56796431	chr3:56796431:C:T	3.1784e-50	-2.43346	-1.0527
56797094	chr3:56797094:C:A	2.97176e-50	-2.45793	-1.09544
56797239	chr3:56797239:T:C	1.1667e-47	3.28168	-0.862278
56797479	chr3:56797479:G:A	3.75018e-49	-1.07932e-09	-1.01814
56797520	chr3:56797520:G:A	3.81778e-45	5.87786	2.33221
56798564	chr3:56798564:T:C	4.54722e-48	1.47716	-4.45018e-10
56799686	chr3:56799686:G:A	2.967e-46	7.09334	-1.43798
56799734	chr3:56799734:C:A	7.04178e-49	-0.388083	-4.45018e-10
56799738	chr3:56799738:T:C	3.01249e-45	3.36862	4.60454
56799951	chr3:56799951:T:C	1.15511e-48	0.90436	-0.797526
56800170	chr3:56800170:G:A	1.22138e-48	0.960905	-0.798284
56800204	chr3:56800204:T:G	2.40054e-49	-1.07932e-09	-1.46425
56800261	chr3:56800261:A:G	2.84344e-45	2.98703	4.92838
56800398	chr3:56800398:T:C	1.80011e-50	-2.66028	-1.39441
56800496	chr3:56800496:C:T	1.49235e-48	1.0971	-0.7341
56800899	chr3:56800899:T:C	1.07808e-49	-2.26477	-4.45018e-10
56800950	chr3:56800950:T:A	2.89846e-50	-2.40943	-1.16892
56800955	chr3:56800955:C:T	2.64327e-49	-1.07932e-09	-1.36793
56801051	chr3:56801051:T:C	2.39816e-49	-1.07932e-09	-1.46524
56801064	chr3:56801064:C:T	1.54599e-49	-1.90428	-4.45018e-10
56801607	chr3:56801607:A:G	2.07833e-48	-1.07932e-09	0.694204
56801933	chr3:56801933:C:T	2.39858e-49	-1.07932e-09	-1.46507
56802078	chr3:56802078:G:A	1.81261e-48	-1.07932e-09	0.55741
56802173	chr3:56802173:C:G	2.48593e-49	-1.07932e-09	-1.4293
56802407	chr3:56802407:T:G	2.04577e-45	2.69738	4.88879
56802515	chr3:56802515:C:G	2.56469e-49	-1.07932e-09	-1.39811
56802688	chr3:56802688:G:A	3.50986e-46	7.01443	-1.19105
56802694	chr3:56802694:A:C	1.48878e-49	-2.12214	0.180157
56802712	chr3:56802712:T:C	7.92414e-50	-1.45288	-1.11974
56802786	chr3:56802786:T:A	1.20897e-48	-2.0414	2.19381
56802847	chr3:56802847:T:C	6.49348e-48	1.83344	-4.45018e-10
56802899	chr3:56802899:A:G	2.64411e-49	-1.07932e-09	-1.36761
56803611	chr3:56803611:A:G	2.51893e-49	-1.07932e-09	-1.41611
56803702	chr3:56803702:T:C	8.17103e-50	-2.54193	-4.45018e-10
56803754	chr3:56803754:G:A	2.81646e-46	2.38339	3.2199
56803988	chr3:56803988:G:A	3.02476e-46	6.8904	-1.21576
56804005	chr3:56804005:C:T	2.33546e-48	1.22256	-0.411707
56805097	chr3:56805097:C:T	3.91751e-49	-1.07932e-09	-0.974488
56805347	chr3:56805347:G:A	1.11198e-49	-2.5087	0.274896
56805349	chr3:56805349:C:T	3.03784e-46	6.86281	-1.18385
56805404	chr3:56805404:T:C	1.02896e-49	-2.68397	0.372565
56805621	chr3:56805621:C:T	1.49337e-49	-2.14522	0.20631
56805874	chr3:56805874:T:G	2.04694e-47	-1.92614	4.90771
56805914	chr3:56805914:G:A	2.56211e-48	-1.07932e-09	0.903473
56806277	chr3:56806277:C:T	6.43586e-50	-2.55567	-0.22497
56806615	chr3:56806615:T:G	2.39798e-49	-1.07932e-09	-1.46532
56806846	chr3:56806846:T:TTG	9.86864e-47	2.89781	1.65678
56807059	chr3:56807059:G:A	7.9071e-50	-2.63791	0.0631459
56807177	chr3:56807177:C:T	7.21728e-48	-1.07932e-09	1.93912
56807409	chr3:56807409:C:T	2.42538e-49	-1.07932e-09	-1.45396
56807691	chr3:56807691:G:A	6.29022e-49	-2.63262	2.13168
56807810	chr3:56807810:C:T	1.69193e-50	-2.65558	-1.46108
56807940	chr3:56807940:A:G	3.99116e-50	-2.4548	-0.803643
56807970	chr3:56807970:G:A	4.52611e-49	-1.07932e-09	-0.830081
56807985	chr3:56807985:A:T	5.74703e-50	-1.93711	-0.956733
56808016	chr3:56808016:C:T	5.47019e-48	1.66195	-4.45018e-10
56808316	chr3:56808316:T:C	2.52055e-49	-1.07932e-09	-1.41547
56808435	chr3:56808435:C:T	4.87396e-48	1.54655	-4.45018e-10
56809000	chr3:56809000:T:G	5.47155e-50	-1.79095	-1.15202
56809210	chr3:56809210:G:A	5.07994e-48	1.58794	-4.45018e-10
56809384	chr3:56809384:G:A	4.38523e-50	-2.39981	-0.764477
56809403	chr3:56809403:G:A	2.80848e-50	-2.21828	-1.39161
56809440	chr3:56809440:C:T	8.36065e-49	-1.07932e-09	-0.216408
56809491	chr3:56809491:A:G	5.76987e-49	-1.07932e-09	-0.587295
56809592	chr3:56809592:C:G	2.90234e-48	-1.07932e-09	1.02816
56809814	chr3:56809814:C:T	4.92394e-49	-1.07932e-09	-0.745835
56810007	chr3:56810007:C:T	8.39967e-46	7.97177	-1.27577
56810497	chr3:56810497:G:A	2.55737e-49	-1.07932e-09	-1.40097
56810663	chr3:56810663:T:C	4.50427e-50	-2.32425	-0.813253
56810810	chr3:56810810:A:G	2.52661e-49	-1.07932e-09	-1.41307
56810828	chr3:56810828:C:G	4.90362e-49	-1.07932e-09	-0.749971
56811375	chr3:56811375:G:A	3.00044e-48	-1.07932e-09	1.0614
56811872	chr3:56811872:G:T	2.40309e-49	-1.07932e-09	-1.46319
56812041	chr3:56812041:T:G	2.23867e-49	-0.401451	-1.13261
56812144	chr3:56812144:G:A	2.4048e-49	-1.07932e-09	-1.46248
56812625	chr3:56812625:T:C	1.66664e-45	8.73986	-1.35865
56812748	chr3:56812748:T:A	2.78599e-49	-1.07932e-09	-1.31534
56812863	chr3:56812863:A:G	7.36767e-46	7.9384	-1.37349
56813917	chr3:56813917:C:G	3.62653e-46	6.86088	-1.00479
56814678	chr3:56814678:T:C	3.86235e-45	6.97875	1.24293
56814746	chr3:56814746:C:A	4.23637e-40	19.3647	0.462298
56814925	chr3:56814925:C:T	4.38644e-32	37.7815	0.501029
56814971	chr3:56814971:T:C	0.999999	103.537	6.94983
56815027	chr3:56815027:A:C	2.29391e-31	39.2943	0.64254
56815057	chr3:56815057:T:G	1.46993e-48	-1.07932e-09	0.347858
56815151	chr3:56815151:A:AT	2.41662e-49	-1.07932e-09	-1.45757
56815592	chr3:56815592:A:G	2.3967e-49	-1.07932e-09	-1.46585
56815677	chr3:56815677:C:T	1.42794e-44	9.40301	0.126204
56815885	chr3:56815885:G:C	6.03865e-48	-1.07932e-09	1.76082
56816128	chr3:56816128:T:C	4.04195e-49	-0.943216	-4.45018e-10
56816160	chr3:56816160:A:G	1.88876e-21	62.9886	-0.220289
56816788	chr3:56816788:C:T	1.73869e-39	21.3561	-0.117047
56816815	chr3:56816815:C:T	1.48219e-48	-1.07932e-09	0.356163
56816984	chr3:56816984:G:C	8.98164e-47	4.46041	-4.45018e-10
56817359	chr3:56817359:G:A	2.60643e-20	66.4443	-1.05132
56817482	chr3:56817482:A:T	9.22961e-49	-1.07932e-09	-0.117527
56818227	chr3:56818227:ACT:A	2.80205e-48	0.992991	-4.45018e-10
56818493	chr3:56818493:T:A	4.85613e-49	-1.07932e-09	-0.759703
56818929	chr3:56818929:A:G	2.40464e-49	-1.07932e-09	-1.46254
56819117	chr3:56819117:G:A	3.10126e-49	-1.07932e-09	-1.20813
56819324	chr3:56819324:T:A	2.44366e-49	-1.07932e-09	-1.44645
56819537	chr3:56819537:A:G	1.437e-48	-1.07932e-09	0.325199
56819757	chr3:56819757:A:G	3.05615e-49	-1.07932e-09	-1.22279
56819874	chr3:56819874:G:A	1.74854e-39	22.3334	-1.08873
56819894	chr3:56819894:G:T	6.11834e-40	21.4965	-1.30184
56819929	chr3:56819929:C:T	2.4123e-49	-1.07932e-09	-1.45937
56819954	chr3:56819954:C:T	1.70165e-48	-1.07932e-09	0.494239
56820143	chr3:56820143:C:G	4.74735e-48	-1.07932e-09	1.52023
56820265	chr3:56820265:T:C	3.05847e-49	-1.07932e-09	-1.22203
56820476	chr3:56820476:G:A	8.30275e-49	0.448051	-0.671409
56821180	chr3:56821180:A:T	3.04595e-49	-1.07932e-09	-1.22613
56821373	chr3:56821373:A:C	2.45895e-49	-1.07932e-09	-1.44021
56821597	chr3:56821597:G:A	1.64245e-47	2.76142	-4.45018e-10
56821652	chr3:56821652:T:C	3.21152e-41	18.1688	-0.921304
56821856	chr3:56821856:C:T	2.83549e-49	-1.07932e-09	-1.29773
56822281	chr3:56822281:A:G	1.94022e-48	1.33665	-0.711214
56822322	chr3:56822322:T:C	2.4227e-49	-1.07932e-09	-1.45506
56822499	chr3:56822499:C:T	5.54159e-49	-1.07932e-09	-0.627663
56822511	chr3:56822511:T:C	4.68484e-45	9.85426	-1.43953
56822528	chr3:56822528:C:T	6.82334e-48	2.66047	-0.777478
56822572	chr3:56822572:C:T	1.65251e-39	22.371	-1.18275
56822720	chr3:56822720:G:T	8.91303e-48	2.15015	-4.45018e-10
56822802	chr3:56822802:C:T	1.48017e-48	0.354798	-4.45018e-10
56822870	chr3:56822870:C:T	2.43376e-49	-1.07932e-09	-1.45051
56823363	chr3:56823363:C:G	1.68641e-48	0.485244	-4.45018e-10
56823369	chr3:56823369:C:T	2.81213e-48	1.65654	-0.659954
56823371	chr3:56823371:C:T	1.21533e-47	2.46024	-4.45018e-10
56823405	chr3:56823405:T:C	7.41365e-10	90.3287	-0.864537
56823632	chr3:56823632:C:CT	3.56528e-49	-1.07932e-09	-1.0687
56823755	chr3:56823755:G:A	1.13535e-48	-1.07932e-09	0.0895789
56824001	chr3:56824001:A:C	2.42438e-44	10.0586	-4.45018e-10
56824302	chr3:56824302:T:C	8.48715e-37	26.5779	0.851707
56824461	chr3:56824461:G:A	2.97853e-49	-1.07932e-09	-1.24851
56824466	chr3:56824466:A:G	3.04903e-48	1.58938	-0.511913
56824637	chr3:56824637:C:G	4.0163e-48	-1.07932e-09	1.353
56824658	chr3:56824658:A:G	1.34178e-08	93.2185	-0.858499
56825269	chr3:56825269:T:C	6.14726e-10	89.8936	-0.616712
56825307	chr3:56825307:A:C	2.16653e-37	27.3625	-1.29831
56825396	chr3:56825396:T:C	1.69892e-16	72.3017	1.87371
56825533	chr3:56825533:AG:A	1.19535e-39	21.0816	-0.217215
56825608	chr3:56825608:A:T	5.99061e-43	14.412	-1.14627
56825691	chr3:56825691:C:T	2.75117e-37	27.4841	-1.18099
56825721	chr3:56825721:C:T	1.37902e-48	-1.07932e-09	0.284017
56825801	chr3:56825801:T:G	1.0479e-16	72.0331	1.65909
56826553	chr3:56826553:A:C	2.53559e-48	-1.07932e-09	0.893065
56826684	chr3:56826684:T:C	4.55221e-45	9.56507	-1.17906
56826740	chr3:56826740:C:T	9.46653e-48	2.2104	-4.45018e-10
56826763	chr3:56826763:G:A	2.69241e-44	10.1634	-4.45018e-10
56826788	chr3:56826788:C:G	6.29974e-28	47.997	-0.142144
56826855	chr3:56826855:A:T	8.01221e-10	83.8874	5.65444
56826999	chr3:56826999:A:G	2.50856e-49	-1.07932e-09	-1.42024
56827063	chr3:56827063:T:C	2.64006e-15	77.8914	-0.972624
56827194	chr3:56827194:A:G	2.85967e-12	84.9681	-1.06167
56827220	chr3:56827220:G:A	3.64951e-49	-1.07932e-09	-1.04535
56827561	chr3:56827561:C:T	9.1908e-48	2.18084	-4.45018e-10
56828163	chr3:56828163:G:A	2.61369e-49	-1.07932e-09	-1.37918
56828263	chr3:56828263:C:T	2.06667e-48	-1.07932e-09	0.688578
56828313	chr3:56828313:A:C	6.62321e-13	83.4337	-0.989997
56828362	chr3:56828362:T:C	2.93765e-15	74.9304	2.09511
56828478	chr3:56828478:G:A	1.30688e-48	-1.07932e-09	0.230285
56828564	chr3:56828564:A:C	3.07519e-49	-1.21658	-4.45018e-10
56828976	chr3:56828976:G:A	2.75171e-44	11.0724	-0.88724
56828988	chr3:56828988:G:A	2.61228e-49	-1.07932e-09	-1.37972
56829272	chr3:56829272:C:T	1.69182e-48	0.292939	0.195505
56829375	chr3:56829375:C:T	1.70231e-36	29.0547	-0.929086
56829426	chr3:56829426:C:A	4.69887e-49	0.00638471	-0.799007
56829676	chr3:56829676:T:C	2.76233e-49	-1.07932e-09	-1.32387
56829943	chr3:56829943:C:T	4.2456e-45	9.18037	-0.864089
56829973	chr3:56829973:C:T	2.58058e-49	-1.07932e-09	-1.39193
56830088	chr3:56830088:G:T	1.59925e-41	16.8579	-0.307602
56830287	chr3:56830287:A:C	3.79755e-49	-1.07932e-09	-1.00559
56830319	chr3:56830319:T:C	2.55489e-49	-1.07932e-09	-1.40193
56830392	chr3:56830392:A:T	4.22622e-49	-1.07932e-09	-0.898636
56830455	chr3:56830455:TGGA:T	1.61408e-39	21.4818	-0.317116
56830782	chr3:56830782:C:T	2.12979e-48	-1.07932e-09	0.718663
56830967	chr3:56830967:C:T	2.77833e-49	-1.07932e-09	-1.3181
56831053	chr3:56831053:T:A	2.88348e-36	27.6875	0.965158
56831417	chr3:56831417:T:C	1.16471e-06	97.8443	-1.02059
56831546	chr3:56831546:T:C	1.62076e-47	0.923569	1.82455
56831594	chr3:56831594:G:A	2.94416e-39	21.9206	-0.154902
56831673	chr3:56831673:C:T	5.50707e-39	22.8445	-0.45254
56831724	chr3:56831724:C:T	3.91636e-39	21.7199	0.331135
56831748	chr3:56831748:A:G	4.39283e-08	94.7326	-1.18655
56831769	chr3:56831769:C:A	5.23589e-47	3.45875	0.462018
56831852	chr3:56831852:TA:T	7.86379e-49	-1.07932e-09	-0.277676
56831965	chr3:56831965:G:A	2.41165e-49	-1.07932e-09	-1.45963
56832058	chr3:56832058:G:C	2.80531e-46	1.06088	4.53845
56832097	chr3:56832097:T:TAG	9.68219e-50	-1.23703	-1.13521
56832177	chr3:56832177:G:C	1.35145e-48	0.263816	-4.45018e-10
56832375	chr3:56832375:T:C	6.23551e-50	-1.62487	-1.1874
56832474	chr3:56832474:A:G	7.56183e-49	-1.07932e-09	-0.316831
56832478	chr3:56832478:C:T	4.67687e-49	-0.794656	-0.00265985
56832518	chr3:56832518:AC:A	5.27087e-42	16.6652	-1.22485
56832977	chr3:56832977:A:C	3.57736e-42	16.3123	-1.25955
56833026	chr3:56833026:T:C	7.68647e-49	-1.07932e-09	-0.300482
56833313	chr3:56833313:T:C	1.75092e-46	5.12795	-4.45018e-10
56833418	chr3:56833418:T:C	3.96092e-22	59.9105	1.29579
56833737	chr3:56833737:G:T	3.88232e-43	12.9278	-0.0958198
56834366	chr3:56834366:CA:C	3.17874e-48	-1.07932e-09	1.11912
56834598	chr3:56834598:A:G	2.60682e-49	-1.07932e-09	-1.38181
56834678	chr3:56834678:C:T	1.61368e-42	15.6968	-1.44018
56834743	chr3:56834743:T:C	5.16973e-49	-0.406345	-0.29078
56835419	chr3:56835419:A:G	2.3928e-42	15.8524	-1.20178
56835571	chr3:56835571:C:T	2.20921e-42	15.7725	-1.20173
56835731	chr3:56835731:T:C	6.44082e-49	-1.07932e-09	-0.477289
56835760	chr3:56835760:T:G	5.03236e-48	1.57853	-4.45018e-10
56835818	chr3:56835818:C:T	4.53477e-49	-1.07932e-09	-0.82817
56836506	chr3:56836506:A:G	1.50419e-40	20.1712	-1.37959
56836509	chr3:56836509:T:C	5.86578e-49	-1.07932e-09	-0.570809
56836546	chr3:56836546:T:C	2.6381e-49	-1.07932e-09	-1.36988
56836618	chr3:56836618:C:CA	2.73747e-42	16.2383	-1.45315
56837002	chr3:56837002:T:C	2.83793e-43	12.6671	-0.14843
56837038	chr3:56837038:C:T	4.74262e-31	42.0993	-1.43608
56837149	chr3:56837149:C:T	3.07347e-48	-1.07932e-09	1.08545
56837206	chr3:56837206:C:A	1.1274e-46	4.68772	-4.45018e-10
56837259	chr3:56837259:G:A	4.122e-49	-1.07932e-09	-0.923607
56837276	chr3:56837276:G:A	2.64126e-49	-1.07932e-09	-1.36869
56837283	chr3:56837283:C:T	2.68395e-49	-1.07932e-09	-1.35266
56837284	chr3:56837284:G:A	4.50843e-43	13.1536	-0.172055
56837404	chr3:56837404:A:G	2.26515e-31	41.3628	-1.4386
56837601	chr3:56837601:T:C	1.28326e-22	59.1222	0.957035
56837822	chr3:56837822:G:T	2.64209e-49	-1.07932e-09	-1.36838
56838361	chr3:56838361:C:A	3.26674e-49	-1.07932e-09	-1.15615
56838715	chr3:56838715:G:T	2.42117e-49	-1.07932e-09	-1.45569
56838928	chr3:56838928:A:G	2.50705e-49	-1.07932e-09	-1.42084
56839131	chr3:56839131:C:T	2.64508e-49	-1.07932e-09	-1.36724
56839349	chr3:56839349:A:G	2.42826e-49	-1.07932e-09	-1.45277
56840005	chr3:56840005:G:A	7.99735e-35	33.441	-1.4656
56840092	chr3:56840092:A:G	2.64298e-49	-1.07932e-09	-1.36804
56840180	chr3:56840180:T:G	8.60572e-43	14.8711	-1.24313
56840290	chr3:56840290:A:G	2.67544e-49	-1.07932e-09	-1.35583
56840348	chr3:56840348:C:T	2.93462e-43	13.7669	-1.21477
56840353	chr3:56840353:T:C	3.99063e-49	-1.07932e-09	-0.955995
56840701	chr3:56840701:T:C	8.15382e-50	-1.44161	-1.10244
56841382	chr3:56841382:A:G	2.54071e-49	-1.07932e-09	-1.4075
56841416	chr3:56841416:G:A	3.2861e-49	-1.07932e-09	-1.15024
56841480	chr3:56841480:C:T	4.39437e-49	-1.07932e-09	-0.859621
56841543	chr3:56841543:G:A	3.28875e-43	13.0734	-0.407375
56842140	chr3:56842140:C:G	3.46536e-43	12.9866	-0.268173
56842154	chr3:56842154:C:A	4.66009e-49	-1.07932e-09	-0.80091
56842608	chr3:56842608:T:C	7.43012e-34	35.6297	-1.42529
56842837	chr3:56842837:G:A	8.98624e-49	-1.07932e-09	-0.14425
56843083	chr3:56843083:C:A	1.59725e-46	4.74319	0.292903
56843098	chr3:56843098:G:A	9.14269e-42	16.9797	-0.988571
56843760	chr3:56843760:C:T	4.8642e-44	11.4682	-0.713297
56843787	chr3:56843787:A:T	2.40042e-49	-1.07932e-09	-1.4643
56843892	chr3:56843892:T:C	1.00451e-16	71.605	2.04487
56843982	chr3:56843982:C:A	2.63401e-49	-1.07932e-09	-1.37144
56844425	chr3:56844425:T:C	9.56174e-49	-1.07932e-09	-0.0821743
56844426	chr3:56844426:T:C	9.56174e-49	-1.07932e-09	-0.0821743
56844427	chr3:56844427:G:C	9.53736e-49	-1.07932e-09	-0.084728
56844480	chr3:56844480:G:C	2.55887e-43	13.0296	-0.61451
56844498	chr3:56844498:G:T	2.79237e-49	-1.31305	-4.45018e-10
56844587	chr3:56844587:A:G	1.05481e-48	-1.07932e-09	0.015998
56844777	chr3:56844777:C:T	4.81468e-44	11.9472	-1.20253
56844877	chr3:56844877:T:C	9.88159e-49	-1.07932e-09	-0.0492707
56844919	chr3:56844919:T:C	2.76138e-17	71.1427	1.21584
56844941	chr3:56844941:T:C	2.56626e-49	-1.07932e-09	-1.3975
56844961	chr3:56844961:TTA:T	4.06852e-44	11.8421	-1.26589
56845057	chr3:56845057:G:A	4.03006e-49	-1.07932e-09	-0.946162
56845074	chr3:56845074:G:A	1.36312e-47	2.575	-4.45018e-10
56845834	chr3:56845834:T:C	2.96951e-49	-1.07932e-09	-1.25155
56846322	chr3:56846322:G:C	5.60812e-49	-1.07932e-09	-0.615729
56846343	chr3:56846343:T:C	6.53348e-49	-1.07932e-09	-0.463004
56846664	chr3:56846664:A:G	2.47285e-49	-1.07932e-09	-1.43457
56846774	chr3:56846774:G:C	6.21101e-49	-1.07932e-09	-0.513621
56847128	chr3:56847128:G:A	2.44315e-49	-1.07932e-09	-1.44665
56848035	chr3:56848035:T:C	3.55153e-43	14.0309	-1.28791
56848264	chr3:56848264:G:A	3.8579e-49	-1.07932e-09	-0.989822
56848595	chr3:56848595:G:A	8.98227e-49	-1.07932e-09	-0.144692
56848707	chr3:56848707:T:C	3.86721e-49	-1.07932e-09	-0.987411
56848949	chr3:56848949:G:A	6.784e-48	2.73494	-0.857729
56848958	chr3:56848958:C:T	2.92005e-39	21.1188	0.638683
56849310	chr3:56849310:T:C	2.47792e-49	-1.07932e-09	-1.43252
56849462	chr3:56849462:T:C	9.7729e-48	2.9437	-0.701445
56849590	chr3:56849590:T:C	2.49575e-49	-1.07932e-09	-1.42535
56849730	chr3:56849730:C:G	2.32213e-48	-1.07932e-09	0.805125
56849765	chr3:56849765:T:C	3.63758e-49	-1.07932e-09	-1.04863
56850028	chr3:56850028:C:G	2.45249e-49	-1.07932e-09	-1.44284
56850056	chr3:56850056:A:G	4.34425e-39	22.6276	-0.47283
56850068	chr3:56850068:C:T	9.3795e-50	-2.404	-4.45018e-10
56851048	chr3:56851048:T:C	3.51115e-49	-1.07932e-09	-1.084
56851600	chr3:56851600:T:C	4.31175e-49	-0.8786	-4.45018e-10
56852068	chr3:56852068:T:A	4.22294e-48	1.87905	-0.475875
56852187	chr3:56852187:G:A	5.37447e-49	-1.07932e-09	-0.658284
56852613	chr3:56852613:C:T	2.96075e-49	-1.07932e-09	-1.2545
56852703	chr3:56852703:TA:T	3.20763e-49	-1.07932e-09	-1.17441
56852716	chr3:56852716:T:C	1.03721e-47	-1.07932e-09	2.30176
56852744	chr3:56852744:A:G	1.02441e-49	-2.31583	-4.45018e-10
56852789	chr3:56852789:T:A	4.79917e-49	-1.07932e-09	-0.771501
56852883	chr3:56852883:CA:C	4.13608e-49	-1.07932e-09	-0.920195
56853661	chr3:56853661:C:T	8.76878e-49	-1.07932e-09	-0.168747
56854069	chr3:56854069:C:T	2.54622e-49	-1.07932e-09	-1.40534
56854140	chr3:56854140:A:G	8.2464e-34	31.2934	3.01521
56854358	chr3:56854358:A:G	1.21978e-48	-1.13128	1.29259
56854451	chr3:56854451:A:G	2.45857e-49	-1.07932e-09	-1.44036
56854935	chr3:56854935:T:C	2.48784e-49	-1.07932e-09	-1.42853
56855021	chr3:56855021:A:C	2.39866e-49	-1.07932e-09	-1.46503
56855033	chr3:56855033:C:T	4.86147e-42	16.6908	-1.3313
56855164	chr3:56855164:G:A	4.21458e-49	-1.07932e-09	-0.901395
56855397	chr3:56855397:G:C	1.00467e-32	37.2576	-0.448935
56855410	chr3:56855410:G:A	3.22275e-49	-1.07932e-09	-1.16971
56855514	chr3:56855514:C:G	2.766e-43	12.7495	-0.256551
56855970	chr3:56855970:G:A	5.40607e-49	-1.07932e-09	-0.652422
56856861	chr3:56856861:A:G	2.99003e-49	-1.07932e-09	-1.24466
56856883	chr3:56856883:A:T	2.41558e-49	-1.07932e-09	-1.45801
56857088	chr3:56857088:GA:G	4.77934e-48	1.96606	-0.439117
56857115	chr3:56857115:A:C	2.38478e-48	-1.07932e-09	0.831747
56857417	chr3:56857417:T:C	2.48648e-49	-1.07932e-09	-1.42908
56857418	chr3:56857418:T:C	1.37371e-43	11.352	0.441087
56857442	chr3:56857442:A:C	3.10454e-49	-1.07932e-09	-1.20708
56858102	chr3:56858102:G:T	3.19052e-49	-1.07932e-09	-1.17976
56858464	chr3:56858464:A:G	4.75871e-49	-1.07932e-09	-0.779967
56858509	chr3:56858509:C:T	4.59151e-49	-1.07932e-09	-0.815735
56858512	chr3:56858512:T:G	2.40219e-49	-1.07932e-09	-1.46356
56858683	chr3:56858683:C:T	2.54211e-49	-1.07932e-09	-1.40695
56858898	chr3:56858898:G:T	2.7349e-32	36.125	1.68506
56859034	chr3:56859034:G:A	6.29408e-49	-1.07932e-09	-0.500335
56859097	chr3:56859097:A:G	9.16072e-33	36.7954	-0.0790137
56859230	chr3:56859230:C:T	1.05144e-49	-2.28979	-4.45018e-10
56859298	chr3:56859298:C:T	5.14695e-43	11.5661	1.54792
56859491	chr3:56859491:G:A	3.01045e-49	-1.07932e-09	-1.23785
56859702	chr3:56859702:T:G	4.10015e-48	1.70497	-0.331304
56859790	chr3:56859790:G:A	2.49995e-49	-1.07932e-09	-1.42367
56859806	chr3:56859806:G:A	2.533e-48	-1.07932e-09	0.892045
56860354	chr3:56860354:T:C	3.97377e-33	36.2337	-0.352596
56860486	chr3:56860486:G:C	1.14329e-47	-1.07932e-09	2.39914
56860557	chr3:56860557:C:T	5.7523e-45	8.62	-4.45018e-10
56860719	chr3:56860719:G:A	3.03111e-49	-1.07932e-09	-1.23101
56860747	chr3:56860747:A:G	3.24259e-49	-1.07932e-09	-1.16357
56860855	chr3:56860855:G:A	5.17894e-50	-1.86634	-1.13159
56860894	chr3:56860894:G:A	2.46473e-49	-1.07932e-09	-1.43786
56861096	chr3:56861096:T:C	2.66819e-49	-1.07932e-09	-1.35854
56861204	chr3:56861204:G:C	2.15373e-47	4.4446	-1.41217
56861672	chr3:56861672:G:A	5.03331e-32	35.897	2.5231
56861693	chr3:56861693:GC:G	3.19819e-49	-1.07932e-09	-1.17736
56862324	chr3:56862324:C:T	5.14808e-49	-1.07932e-09	-0.701321
56862359	chr3:56862359:G:A	2.67354e-49	-1.07932e-09	-1.35654
56862407	chr3:56862407:C:G	2.73198e-49	-1.07932e-09	-1.33492
56862732	chr3:56862732:T:C	4.78888e-47	5.24431	-1.41279
56862901	chr3:56862901:A:G	1.44485e-49	-1.29748	-0.674458
56862980	chr3:56862980:G:A	2.43863e-49	-1.07932e-09	-1.44851
56863335	chr3:56863335:T:C	2.13896e-33	35.6138	-0.352026
56863343	chr3:56863343:AG:A	4.22661e-47	3.70663	-4.45018e-10
56863547	chr3:56863547:G:A	2.46552e-43	12.7729	-0.39493
56863551	chr3:56863551:T:G	2.47639e-49	-1.07932e-09	-1.43314
56864378	chr3:56864378:T:G	3.72316e-49	-1.07932e-09	-1.02537
56864706	chr3:56864706:A:G	3.28443e-49	-1.07932e-09	-1.15075
56865438	chr3:56865438:A:G	2.50711e-49	-1.07932e-09	-1.42082
56865914	chr3:56865914:A:T	1.55548e-34	32.7553	-0.114727
56866029	chr3:56866029:G:A	7.17047e-49	-1.07932e-09	-0.369974
56866125	chr3:56866125:A:G	6.93804e-49	-1.07932e-09	-0.402925
56866620	chr3:56866620:G:C	5.27558e-49	-1.07932e-09	-0.676855
56867022	chr3:56867022:T:C	1.85407e-31	36.1414	3.58261
56867049	chr3:56867049:T:C	1.71723e-48	-1.07932e-09	0.50335
56867133	chr3:56867133:G:A	6.23718e-37	24.3496	2.77202
56867209	chr3:56867209:T:C	3.08525e-49	-1.07932e-09	-1.21331
56867300	chr3:56867300:T:C	2.67153e-49	-0.724453	-0.63284
56867575	chr3:56867575:C:G	1.10202e-49	-1.32429	-0.918508
56867659	chr3:56867659:C:G	1.45144e-46	6.22413	-1.28376
56867667	chr3:56867667:C:T	2.89348e-49	-1.07932e-09	-1.27749
56867970	chr3:56867970:C:G	7.08446e-49	-1.07932e-09	-0.382041
56868024	chr3:56868024:G:T	3.49176e-46	6.42098	-0.60276
56868177	chr3:56868177:A:G	2.63734e-49	-1.07932e-09	-1.37017
56868655	chr3:56868655:G:A	2.1793e-42	14.9461	-0.388898
56868720	chr3:56868720:T:G	3.62954e-46	7.18908	-1.33216
56868746	chr3:56868746:G:A	1.42092e-49	-0.532075	-1.45656
56869115	chr3:56869115:A:G	2.5471e-49	-1.07932e-09	-1.40499
56869163	chr3:56869163:A:AG	3.2329e-49	-1.16656	-4.45018e-10
56870914	chr3:56870914:A:C	4.39987e-47	4.73806	-0.991257
56870930	chr3:56870930:T:C	2.65095e-48	2.29671	-1.35915
56871185	chr3:56871185:A:T	2.94722e-49	-1.07932e-09	-1.25908
56871895	chr3:56871895:G:A	3.82801e-49	-1.07932e-09	-0.9976
56872028	chr3:56872028:C:G	1.42022e-47	3.29484	-0.678803
56872162	chr3:56872162:G:A	3.793e-49	-1.07932e-09	-1.00679
56872368	chr3:56872368:T:C	1.2045e-47	3.82479	-1.3735
56872434	chr3:56872434:G:A	2.50259e-49	-1.07932e-09	-1.42262
56872473	chr3:56872473:A:G	4.87212e-50	-1.60364	-1.45536
56872608	chr3:56872608:C:T	2.08457e-47	4.34979	-1.35
56872989	chr3:56872989:T:A	4.15406e-48	2.83401	-1.44729
56873068	chr3:56873068:A:C	2.55283e-49	-1.07932e-09	-1.40274
56873142	chr3:56873142:G:A	2.47958e-49	-1.07932e-09	-1.43185
56873340	chr3:56873340:C:T	5.33165e-50	-1.55704	-1.41183
56873685	chr3:56873685:C:T	2.51648e-49	-1.07932e-09	-1.41708
56873732	chr3:56873732:T:A	2.53955e-49	-1.07932e-09	-1.40796
56873857	chr3:56873857:G:T	5.44484e-50	-1.56185	-1.38601
56874985	chr3:56874985:A:G	1.72328e-50	-2.63995	-1.45835
56875165	chr3:56875165:A:G	5.09562e-48	1.90764	-0.316619
56876063	chr3:56876063:G:A	8.24761e-48	3.38143	-1.30886
56876095	chr3:56876095:T:C	2.19741e-50	-2.6579	-1.19735
56876106	chr3:56876106:T:C	9.01989e-49	-1.07932e-09	-0.140513
56876313	chr3:56876313:T:A	3.26104e-49	-1.07932e-09	-1.1579
56876710	chr3:56876710:T:C	2.21638e-47	2.89265	0.168457
56876947	chr3:56876947:C:G	2.39635e-49	-1.07932e-09	-1.466
56877059	chr3:56877059:G:A	2.94851e-49	-1.07932e-09	-1.25864
56877083	chr3:56877083:A:G	3.59731e-50	-2.23276	-1.12958
56877368	chr3:56877368:C:T	1.48429e-48	-1.07932e-09	0.357575
56877432	chr3:56877432:C:G	1.71225e-49	-0.536809	-1.26533
56877677	chr3:56877677:T:A	2.72627e-49	-1.07932e-09	-1.33701
56877995	chr3:56877995:G:A	2.85255e-49	-1.07932e-09	-1.29173
56878430	chr3:56878430:T:C	3.69319e-49	-1.07932e-09	-1.03345
56878692	chr3:56878692:T:C	2.02233e-49	-1.6357	-4.45018e-10
56878756	chr3:56878756:G:A	3.86817e-49	-1.07932e-09	-0.987163
56878838	chr3:56878838:G:A	8.8035e-49	-1.07932e-09	-0.164795
56878847	chr3:56878847:C:T	8.47745e-49	-1.07932e-09	-0.202535
56879046	chr3:56879046:T:C	3.9144e-49	-1.07932e-09	-0.975283
56879296	chr3:56879296:G:A	2.32612e-46	6.86727	-1.45526
56879314	chr3:56879314:A:G	2.51781e-49	-1.07932e-09	-1.41656
56879337	chr3:56879337:A:C	5.47486e-46	7.53587	-1.26789
56879490	chr3:56879490:G:A	8.86838e-49	-1.07932e-09	-0.157452
56880026	chr3:56880026:G:C	8.73028e-37	27.582	-0.124121
56880126	chr3:56880126:T:C	1.12989e-47	3.83459	-1.44724
56881358	chr3:56881358:A:T	2.49747e-49	-1.07932e-09	-1.42467
56881568	chr3:56881568:G:A	1.25413e-48	0.189081	-4.45018e-10
56881691	chr3:56881691:T:C	1.36426e-46	5.30206	-0.423644
56881843	chr3:56881843:A:C	2.45936e-49	-1.44004	-4.45018e-10
56882275	chr3:56882275:G:A	1.06023e-48	-1.07932e-09	0.02113
56882428	chr3:56882428:C:A	2.47484e-49	-1.07932e-09	-1.43377
56882456	chr3:56882456:A:G	2.84377e-49	-1.07932e-09	-1.29481
56883295	chr3:56883295:T:C	2.40494e-49	-1.07932e-09	-1.46242
56883694	chr3:56883694:A:C	4.01161e-49	-1.07932e-09	-0.950752
56883929	chr3:56883929:G:A	4.47052e-50	-1.83313	-1.3119
56884374	chr3:56884374:C:A	4.359e-49	-1.07932e-09	-0.867701
56884409	chr3:56884409:C:G	6.20904e-49	-1.07932e-09	-0.513938
56884493	chr3:56884493:G:A	2.8026e-49	-1.07932e-09	-1.3094
56884732	chr3:56884732:C:T	3.71372e-50	-1.86418	-1.46632
56884761	chr3:56884761:T:G	2.15652e-49	-1.57145	-4.45018e-10
56884937	chr3:56884937:G:A	3.64053e-35	32.172	-0.983589
56885407	chr3:56885407:C:T	1.26284e-37	26.9525	-1.42806
56885482	chr3:56885482:C:A	2.6124e-40	20.3841	-1.04047
56885784	chr3:56885784:C:T	1.02618e-41	17.4349	-1.32831
56885875	chr3:56885875:C:T	7.13044e-49	-1.07932e-09	-0.375572
56885910	chr3:56885910:T:C	7.32125e-49	-1.07932e-09	-0.349163
56885955	chr3:56885955:T:G	3.9453e-49	-1.07932e-09	-0.967419
56886005	chr3:56886005:C:T	2.12094e-49	-0.126673	-1.46141
56886373	chr3:56886373:A:G	2.84666e-49	-1.07932e-09	-1.2938
56886606	chr3:56886606:C:T	4.58631e-44	11.4439	-0.74787
56886607	chr3:56886607:G:A	3.9986e-49	-1.07932e-09	-0.953999
56886881	chr3:56886881:G:A	8.58024e-34	34.1458	0.202543
56887167	chr3:56887167:C:T	7.13815e-49	-1.07932e-09	-0.374491
56887943	chr3:56887943:C:T	1.5264e-49	-0.47013	-1.4469
56889935	chr3:56889935:G:A	8.49014e-49	-1.07932e-09	-0.201039
56889970	chr3:56889970:G:A	5.17191e-49	-1.07932e-09	-0.696703
56889990	chr3:56889990:A:AGCT	1.97955e-49	-0.200775	-1.4563
56890109	chr3:56890109:G:C	5.38058e-49	-1.07932e-09	-0.657148
56890333	chr3:56890333:C:A	3.57956e-44	11.7398	-1.29159
56890458	chr3:56890458:G:A	2.6445e-49	-1.07932e-09	-1.36746
56890600	chr3:56890600:C:T	2.37942e-44	11.3983	-1.35848
56890683	chr3:56890683:G:A	3.17623e-40	20.7405	-1.20147
56890771	chr3:56890771:C:G	3.67097e-50	-2.0449	-1.29718
56890809	chr3:56890809:C:T	9.59972e-49	-1.07932e-09	-0.0782104
56890832	chr3:56890832:G:A	2.88362e-44	11.309	-1.077
56891024	chr3:56891024:G:C	3.02118e-49	-1.07932e-09	-1.2343
56891207	chr3:56891207:G:A	1.85313e-35	31.1276	-0.614457
56891368	chr3:56891368:T:C	3.10473e-49	-1.07932e-09	-1.20702
56891674	chr3:56891674:G:A	7.13485e-50	-2.32177	-0.355766
56891856	chr3:56891856:G:A	1.23437e-45	7.37802	-0.297065
56891897	chr3:56891897:C:T	2.02408e-48	0.554237	0.113519
56892055	chr3:56892055:G:C	2.25109e-49	-2.43688	0.90835
56892138	chr3:56892138:A:G	2.98602e-50	-2.46564	-1.08295
56892240	chr3:56892240:C:A	2.47029e-49	-1.07932e-09	-1.43561
56892405	chr3:56892405:TA:T	1.00266e-48	-1.07932e-09	-0.0347021
56892584	chr3:56892584:T:C	1.25582e-48	-1.07932e-09	0.190432
56892995	chr3:56892995:G:A	2.08321e-50	-2.5711	-1.33752
56893139	chr3:56893139:C:T	2.69229e-49	-1.07932e-09	-1.34955
56893536	chr3:56893536:T:G	3.80209e-34	34.0116	-0.477206
56893581	chr3:56893581:G:A	2.54383e-34	33.6131	-0.480612
56894171	chr3:56894171:C:T	2.81144e-49	-1.07932e-09	-1.30625
56894438	chr3:56894438:C:A	2.37567e-34	33.0605	0.00364497
56894631	chr3:56894631:C:T	7.06649e-49	-1.07932e-09	-0.384581
56894991	chr3:56894991:C:T	3.041e-49	-1.07932e-09	-1.22776
56895038	chr3:56895038:C:T	3.99498e-37	27.1971	-0.521034
56895263	chr3:56895263:G:C	9.76877e-50	-2.36334	-4.45018e-10
56895343	chr3:56895343:A:G	2.81406e-49	-1.30532	-4.45018e-10
56895470	chr3:56895470:TTA:T	7.08884e-50	-2.68401	-4.45018e-10
56895471	chr3:56895471:TA:T	1.02577e-35	29.9217	-4.45018e-10
56895933	chr3:56895933:T:C	4.88945e-49	0.0603019	-0.813167
56896018	chr3:56896018:C:T	3.02654e-49	-1.07932e-09	-1.23252
56896040	chr3:56896040:C:T	5.48083e-50	-2.3523	-0.588977
56896076	chr3:56896076:C:T	3.46842e-44	11.6529	-1.23627
56896296	chr3:56896296:G:A	5.81069e-50	-2.32088	-0.561946
56896564	chr3:56896564:T:C	2.4226e-49	-1.07932e-09	-1.4551
56897113	chr3:56897113:C:T	8.93689e-45	10.4811	-1.42055
56897594	chr3:56897594:C:T	2.39968e-49	-1.07932e-09	-1.46461
56897691	chr3:56897691:C:T	7.98259e-49	-0.262681	-4.45018e-10
56897952	chr3:56897952:C:T	2.70484e-49	-1.07932e-09	-1.3449
56898339	chr3:56898339:A:T	1.50166e-41	16.4873	-4.45018e-10
56898389	chr3:56898389:A:G	2.96835e-49	-1.07932e-09	-1.25194
56898434	chr3:56898434:C:T	9.55912e-49	-1.07932e-09	-0.0824484
56898680	chr3:56898680:G:A	5.14135e-50	-2.06826	-0.936955
56898724	chr3:56898724:C:T	1.32599e-48	-2.67905	2.92385
56898767	chr3:56898767:C:T	6.89473e-49	-1.07932e-09	-0.409187
56898792	chr3:56898792:T:C	7.37523e-49	-1.07932e-09	-0.341817
56899063	chr3:56899063:A:C	3.35522e-50	-2.07758	-1.35443
56899854	chr3:56899854:A:G	1.7053e-48	-1.07932e-09	0.496383
56900017	chr3:56900017:T:C	2.5154e-49	-1.07932e-09	-1.41751
56900203	chr3:56900203:T:G	5.79061e-49	-1.07932e-09	-0.583707
56900701	chr3:56900701:G:A	5.08485e-45	9.44876	-0.952098
56900766	chr3:56900766:T:C	1.55229e-48	-1.07932e-09	0.402374
56900800	chr3:56900800:A:C	2.88347e-50	-2.20812	-1.37542
56900890	chr3:56900890:C:T	6.48833e-49	-1.07932e-09	-0.46994
56900933	chr3:56900933:C:G	8.03706e-49	-1.07932e-09	-0.255881
56901196	chr3:56901196:G:A	4.7852e-44	10.9012	-0.162667
56901353	chr3:56901353:C:A	1.48622e-36	27.9752	0.0147126
56901709	chr3:56901709:G:A	2.46256e-49	-1.07932e-09	-1.43874
56901825	chr3:56901825:T:C	4.24177e-49	-0.894964	-4.45018e-10
56902041	chr3:56902041:C:T	3.46217e-49	-1.07932e-09	-1.09805
56902310	chr3:56902310:T:C	2.58714e-49	-1.07932e-09	-1.38939
56902525	chr3:56902525:C:T	1.23953e-49	-2.12521	-4.45018e-10
56902653	chr3:56902653:A:G	3.81157e-49	-1.07932e-09	-1.0019
56902783	chr3:56902783:T:C	2.96436e-49	-1.07932e-09	-1.25328
56903093	chr3:56903093:G:C	2.40135e-49	-1.07932e-09	-1.46392
56903217	chr3:56903217:A:G	2.90107e-49	-1.07932e-09	-1.27486
56904310	chr3:56904310:C:A	9.00561e-49	-1.07932e-09	-0.142097
56904371	chr3:56904371:G:A	2.22465e-50	-2.55752	-1.28541
56904465	chr3:56904465:A:C	1.08482e-49	-0.792193	-1.46633
56905657	chr3:56905657:A:G	1.18017e-48	-1.07932e-09	0.128297
56906301	chr3:56906301:T:C	2.62743e-49	-1.07932e-09	-1.37394
56906469	chr3:56906469:A:G	2.72835e-48	-1.07932e-09	0.966339
56906574	chr3:56906574:G:A	3.07887e-49	-1.07932e-09	-1.21538
56906697	chr3:56906697:G:A	2.64523e-49	-1.07932e-09	-1.36719
56906791	chr3:56906791:C:T	5.48466e-42	16.8317	-1.35157
56907084	chr3:56907084:T:C	1.29576e-46	6.15322	-1.32632
56907475	chr3:56907475:T:G	5.26902e-45	8.11573	0.416513
56907558	chr3:56907558:A:C	4.75927e-42	16.7712	-1.43299
56907631	chr3:56907631:C:T	3.23091e-49	-1.07932e-09	-1.16718
56907734	chr3:56907734:G:A	2.89291e-50	-2.25756	-1.3227
56907947	chr3:56907947:C:T	8.31511e-34	34.7677	-0.450799
56908042	chr3:56908042:T:G	1.16072e-31	38.0264	1.22926
56908120	chr3:56908120:A:G	3.15681e-49	-1.07932e-09	-1.19038
56908383	chr3:56908383:A:G	2.27166e-42	15.8355	-1.23686
56908882	chr3:56908882:T:C	3.56423e-49	-1.07932e-09	-1.069
56909080	chr3:56909080:G:A	2.7226e-49	-1.07932e-09	-1.33836
56909180	chr3:56909180:A:G	5.05273e-49	-1.07932e-09	-0.720016
56909188	chr3:56909188:G:A	2.96966e-49	-1.07932e-09	-1.2515
56909221	chr3:56909221:A:C	5.2122e-50	-1.52683	-1.46469
56909677	chr3:56909677:A:G	2.94587e-49	-1.07932e-09	-1.25954
56909869	chr3:56909869:C:T	2.95596e-49	-1.07932e-09	-1.25612
56909991	chr3:56909991:T:C	2.43029e-49	-1.07932e-09	-1.45193
56910154	chr3:56910154:C:G	3.52363e-49	-1.07932e-09	-1.08045
56910270	chr3:56910270:A:G	3.29653e-49	-1.07932e-09	-1.14707
56910464	chr3:56910464:A:G	2.1884e-42	15.8948	-1.33345
56910492	chr3:56910492:A:C	3.08409e-49	-1.07932e-09	-1.21369
56910515	chr3:56910515:C:T	2.16108e-49	-1.56933	-4.45018e-10
56910529	chr3:56910529:T:C	2.89907e-49	-1.07932e-09	-1.27555
56910970	chr3:56910970:G:A	3.74374e-42	16.1286	-1.03035
56911437	chr3:56911437:C:T	7.28066e-49	-1.07932e-09	-0.354723
56911712	chr3:56911712:T:C	7.15327e-49	-1.07932e-09	-0.372375
56911714	chr3:56911714:T:C	4.44052e-49	-1.07932e-09	-0.849173
56911888	chr3:56911888:A:G	4.56427e-49	-1.07932e-09	-0.821685
56911898	chr3:56911898:A:G	2.696e-49	-1.07932e-09	-1.34817
56912354	chr3:56912354:T:C	2.99537e-49	-1.07932e-09	-1.24288
56912667	chr3:56912667:C:T	3.94015e-44	11.3606	-0.816351
56913687	chr3:56913687:C:T	2.52347e-50	-2.40366	-1.31324
56913861	chr3:56913861:G:A	3.0817e-49	-1.07932e-09	-1.21446
56913884	chr3:56913884:C:T	1.57377e-34	32.585	0.0673006
56913893	chr3:56913893:G:A	2.14449e-50	-2.41329	-1.46634
56914180	chr3:56914180:G:A	2.20057e-50	-2.38763	-1.46618
56914423	chr3:56914423:A:G	7.65962e-49	-0.303982	-4.45018e-10
56914461	chr3:56914461:A:G	4.95028e-49	-1.07932e-09	-0.7405
56914629	chr3:56914629:C:T	2.09404e-50	-2.43943	-1.464
56914716	chr3:56914716:C:T	5.49267e-49	0.699154	-1.33568
56915073	chr3:56915073:A:C	1.37268e-33	35.6158	-0.797632
56915080	chr3:56915080:AT:A	5.27988e-49	-1.07932e-09	-0.67604
56915256	chr3:56915256:G:A	2.94146e-49	-1.07932e-09	-1.26104
56915679	chr3:56915679:A:C	4.02965e-49	-1.07932e-09	-0.946266
56915788	chr3:56915788:A:G	9.62258e-43	14.9775	-1.23787
56915890	chr3:56915890:A:G	2.69314e-49	-1.07932e-09	-1.34924
56916027	chr3:56916027:G:A	3.84126e-42	16.586	-1.46208
56916580	chr3:56916580:G:C	5.29788e-49	-1.07932e-09	-0.672638
56916824	chr3:56916824:G:A	1.14532e-38	24.5105	-1.3863
56916849	chr3:56916849:C:A	2.22189e-50	-2.55237	-1.2918
56916932	chr3:56916932:T:C	4.17725e-49	-1.07932e-09	-0.910291
56917073	chr3:56917073:T:G	7.28835e-50	-2.65625	-4.45018e-10
56917511	chr3:56917511:G:A	5.68663e-49	-0.601826	-4.45018e-10
56918002	chr3:56918002:G:C	1.88029e-49	-1.70852	-4.45018e-10
56918092	chr3:56918092:C:T	2.45138e-49	-1.07932e-09	-1.44329
56918573	chr3:56918573:CA:C	3.49098e-49	-1.07932e-09	-1.08976
56918672	chr3:56918672:A:G	2.62505e-49	-1.07932e-09	-1.37484
56919146	chr3:56919146:A:C	4.06578e-35	32.15	-0.851195
56919157	chr3:56919157:G:A	4.11537e-49	0.471909	-1.39713
56919235	chr3:56919235:A:T	7.32492e-49	-1.07932e-09	-0.348662
56919596	chr3:56919596:C:T	7.35648e-35	32.6707	-0.778848
56919693	chr3:56919693:A:T	2.05086e-43	13.5441	-1.35029
56919710	chr3:56919710:T:C	5.0856e-34	34.5694	-0.744128
56919763	chr3:56919763:G:A	6.30187e-49	-1.07932e-09	-0.499098
56920425	chr3:56920425:G:A	1.66455e-48	0.151806	0.320392
56920493	chr3:56920493:G:A	1.04362e-47	3.28199	-0.974069
56920735	chr3:56920735:AT:A	6.6787e-49	-1.07932e-09	-0.441021
56920743	chr3:56920743:A:G	1.01056e-48	-1.07932e-09	-0.0268558
56920828	chr3:56920828:A:G	3.01542e-49	-1.07932e-09	-1.2362
56920867	chr3:56920867:G:A	9.41958e-45	9.28756	-0.174376
56920912	chr3:56920912:A:G	3.44898e-49	-1.07932e-09	-1.10187
56921226	chr3:56921226:A:AC	4.0774e-49	-1.07932e-09	-0.934486
56921500	chr3:56921500:T:C	3.79172e-49	-1.07932e-09	-1.00713
56921960	chr3:56921960:A:G	3.4018e-49	-1.07932e-09	-1.11564
56922206	chr3:56922206:C:T	3.56698e-49	-1.07932e-09	-1.06823
56922208	chr3:56922208:C:T	5.1772e-50	-2.6586	-0.339667
56922765	chr3:56922765:G:C	2.13063e-50	-2.54162	-1.34449
56922924	chr3:56922924:G:A	1.25607e-49	-0.654798	-1.45716
56923517	chr3:56923517:A:T	3.89071e-49	-0.913196	-0.0681565
56923618	chr3:56923618:T:C	8.48319e-50	-2.50444	-4.45018e-10
56924330	chr3:56924330:G:A	4.83539e-49	-1.10898	0.345
56924619	chr3:56924619:T:C	2.97797e-49	-1.07932e-09	-1.2487
56924649	chr3:56924649:G:A	3.14353e-49	-1.69761	0.503014
56924960	chr3:56924960:C:A	2.41236e-49	-1.07932e-09	-1.45934
56925652	chr3:56925652:A:G	3.55453e-50	-2.67944	-0.694868
56926093	chr3:56926093:C:T	9.88012e-49	-1.07932e-09	-0.0494198
56926420	chr3:56926420:G:A	7.08929e-50	-2.68394	-4.45018e-10
56926429	chr3:56926429:AGTG:A	2.41236e-49	-1.07932e-09	-1.45934
56926466	chr3:56926466:C:T	3.27196e-49	-1.07932e-09	-1.15456
56926490	chr3:56926490:C:T	2.23436e-49	-0.554831	-0.981158
56926622	chr3:56926622:C:T	5.41356e-49	-1.07932e-09	-0.651037
56926860	chr3:56926860:A:AC	2.62205e-50	-2.30414	-1.37443
56927073	chr3:56927073:T:C	3.58714e-49	-1.07932e-09	-1.06259
56927241	chr3:56927241:T:C	4.06169e-49	-1.07932e-09	-0.938344
56927271	chr3:56927271:A:G	2.09051e-48	-1.07932e-09	0.70005
56927603	chr3:56927603:C:T	4.79069e-50	-1.62848	-1.44737
56927843	chr3:56927843:G:C	6.05004e-49	-1.07932e-09	-0.539879
56928349	chr3:56928349:TCA:T	1.80346e-49	-0.658443	-1.09179
56928365	chr3:56928365:T:C	2.87121e-48	1.97158	-0.9542
56928530	chr3:56928530:G:A	4.94365e-49	-1.07932e-09	-0.741841
56929162	chr3:56929162:G:C	1.15025e-48	-1.07932e-09	0.102624
56929215	chr3:56929215:T:G	4.73705e-49	-1.07932e-09	-0.78453
56929316	chr3:56929316:C:T	3.69599e-50	-2.67837	-0.656911
56929702	chr3:56929702:C:T	9.54182e-49	-1.07932e-09	-0.0842597
56929971	chr3:56929971:G:A	4.46633e-50	-2.60577	-0.540193
56930327	chr3:56930327:A:C	8.67392e-50	-2.48221	-4.45018e-10
56930581	chr3:56930581:A:G	1.00221e-48	-1.07932e-09	-0.0351514
56930646	chr3:56930646:T:C	1.78662e-50	-2.65171	-1.41049
56930731	chr3:56930731:C:T	7.18645e-49	-1.07932e-09	-0.367747
56931039	chr3:56931039:A:G	1.91803e-50	-2.66805	-1.32318
56932089	chr3:56932089:T:C	2.39595e-49	-1.07932e-09	-1.46616
56932702	chr3:56932702:A:C	1.03142e-49	-1.04169	-1.26732
56932938	chr3:56932938:G:A	1.86536e-50	-2.66644	-1.35264
56933821	chr3:56933821:T:C	1.80067e-49	-1.75178	-4.45018e-10
56934480	chr3:56934480:G:A	8.03299e-49	-0.194569	-0.061818
56934513	chr3:56934513:A:G	8.59795e-50	-1.51138	-0.979625
56934614	chr3:56934614:C:T	7.88644e-49	-1.07932e-09	-0.274799
56934677	chr3:56934677:T:C	3.98993e-49	-1.07932e-09	-0.956172
56934792	chr3:56934792:G:A	4.06932e-50	-2.52798	-0.71107
56934857	chr3:56934857:G:A	4.20981e-48	1.79899	-0.398936
56934898	chr3:56934898:G:A	1.96255e-50	-2.67578	-1.29251
56934912	chr3:56934912:G:A	3.98878e-49	-1.07932e-09	-0.956458
56935032	chr3:56935032:G:A	1.87492e-50	-2.67191	-1.34205
56935065	chr3:56935065:T:A	2.69873e-50	-2.67657	-0.97318
56935154	chr3:56935154:A:G	7.55808e-50	-1.53758	-1.08233
56935204	chr3:56935204:C:T	3.18439e-49	-1.07932e-09	-1.18168
56935268	chr3:56935268:G:A	8.05418e-49	-1.07932e-09	-0.253754
56935538	chr3:56935538:G:A	3.14903e-49	-1.07932e-09	-1.19285
56936167	chr3:56936167:C:T	3.97635e-49	-1.07932e-09	-0.95958
56936270	chr3:56936270:C:T	8.05031e-50	-2.55682	-4.45018e-10
56936511	chr3:56936511:T:C	1.79107e-50	-2.67452	-1.38519
56936645	chr3:56936645:T:C	4.81589e-49	-1.07932e-09	-0.768024
56937256	chr3:56937256:G:A	1.08562e-48	-1.07932e-09	0.0447902
56937684	chr3:56937684:C:A	3.54979e-49	-1.07932e-09	-1.07306
56938123	chr3:56938123:T:A	3.55481e-49	-1.07932e-09	-1.07164
56938136	chr3:56938136:C:T	7.72812e-49	-1.07932e-09	-0.295078
56938365	chr3:56938365:C:A	6.14969e-48	1.37972	0.399319
56938368	chr3:56938368:C:T	4.16933e-49	-0.91219	-4.45018e-10
56938651	chr3:56938651:A:G	8.24554e-50	-2.53286	-4.45018e-10
56938720	chr3:56938720:G:A	8.14978e-49	-1.07932e-09	-0.241953
56938860	chr3:56938860:C:T	1.81554e-50	-2.66859	-1.37756
56938882	chr3:56938882:T:G	4.13716e-49	-1.07932e-09	-0.919935
56939174	chr3:56939174:C:T	4.88693e-49	-1.07932e-09	-0.753381
56939336	chr3:56939336:T:C	2.55974e-49	-1.07932e-09	-1.40004
56939471	chr3:56939471:C:T	1.89702e-50	-2.64065	-1.3616
56939705	chr3:56939705:T:C	4.30368e-49	-1.07932e-09	-0.880474
56940096	chr3:56940096:G:A	1.42011e-49	-1.23413	-0.755077
56940711	chr3:56940711:T:C	2.27881e-50	-2.64643	-1.17245
56940918	chr3:56940918:T:C	3.58291e-49	-1.07932e-09	-1.06377
56941053	chr3:56941053:G:A	2.25395e-50	-2.65352	-1.17632
56941264	chr3:56941264:C:G	2.68283e-48	2.41498	-1.46547
56941408	chr3:56941408:A:G	2.25041e-50	-2.64168	-1.18974
56941506	chr3:56941506:C:T	2.3997e-50	-2.47309	-1.2941
56942207	chr3:56942207:T:C	2.27112e-50	-2.65039	-1.17186
56942322	chr3:56942322:T:C	2.20853e-50	-2.65347	-1.19673
56942830	chr3:56942830:G:A	2.27273e-50	-2.64317	-1.17838
56942985	chr3:56942985:T:C	1.05043e-48	-1.07932e-09	0.0118385
56943155	chr3:56943155:TG:T	9.64329e-50	-1.39113	-0.985142
56943213	chr3:56943213:A:G	2.29484e-50	-2.65302	-1.15885
56943580	chr3:56943580:C:T	6.4381e-50	-1.31393	-1.46636
56943971	chr3:56943971:G:A	1.25022e-49	-2.11662	-4.45018e-10
56944049	chr3:56944049:G:A	2.02053e-50	-2.6251	-1.31407
56944058	chr3:56944058:C:T	2.01556e-50	-2.63885	-1.30279
56944269	chr3:56944269:T:C	4.42885e-49	-1.07932e-09	-0.851804
56944327	chr3:56944327:A:G	1.97263e-50	-2.64102	-1.32214
56944869	chr3:56944869:G:A	8.29041e-48	2.25776	-0.180016
56944934	chr3:56944934:T:C	8.18536e-50	-1.55926	-0.980922
56945000	chr3:56945000:G:A	2.51912e-49	-1.07932e-09	-1.41604
56945056	chr3:56945056:A:G	1.97357e-50	-2.64141	-1.32128
56945063	chr3:56945063:A:C	2.52073e-49	-1.07932e-09	-1.4154
56945217	chr3:56945217:G:A	6.03632e-49	-1.07932e-09	-0.542149
56945511	chr3:56945511:C:T	6.83986e-48	2.09202	-0.206613
56945907	chr3:56945907:C:G	4.22556e-49	-1.07932e-09	-0.898792
56945908	chr3:56945908:C:T	2.53808e-49	-1.07932e-09	-1.40854
56945943	chr3:56945943:G:A	2.01034e-50	-2.62802	-1.31621
56946595	chr3:56946595:C:T	1.98003e-50	-2.6472	-1.31222
56946989	chr3:56946989:A:G	1.07457e-49	-1.39931	-0.868714
56946997	chr3:56946997:C:T	2.55337e-49	-1.07932e-09	-1.40253
56947135	chr3:56947135:T:C	2.00807e-50	-2.63223	-1.31313
56947152	chr3:56947152:A:G	1.07189e-49	-1.40135	-0.869171
56947782	chr3:56947782:C:T	2.01639e-50	-2.64171	-1.29951
56947904	chr3:56947904:A:G	1.9547e-50	-2.6516	-1.32069
56948111	chr3:56948111:T:C	4.99832e-49	-1.07932e-09	-0.730843
56948328	chr3:56948328:G:A	4.1499e-49	0.500679	-1.41754
56948433	chr3:56948433:A:T	3.93772e-49	-1.07932e-09	-0.969342
56948456	chr3:56948456:G:A	2.94829e-50	-2.60572	-0.955582
56948638	chr3:56948638:T:C	2.00252e-50	-2.64783	-1.3003
56948835	chr3:56948835:A:AT	2.1983e-50	-2.67747	-1.17737
56949309	chr3:56949309:C:G	1.85726e-50	-2.66983	-1.3536
56949356	chr3:56949356:G:C	1.82369e-50	-2.6791	-1.36257
56949385	chr3:56949385:C:T	8.80118e-49	-1.07932e-09	-0.165058
56950027	chr3:56950027:G:A	1.83873e-50	-2.65353	-1.37992
56950206	chr3:56950206:G:A	9.52321e-50	-2.3888	-4.45018e-10
56950253	chr3:56950253:G:T	2.85809e-50	-2.24354	-1.34883
56950765	chr3:56950765:C:A	1.90396e-50	-2.65449	-1.3441
56950933	chr3:56950933:G:A	1.86057e-50	-2.64728	-1.37436
56951657	chr3:56951657:G:A	1.79346e-50	-2.64004	-1.41834
56951985	chr3:56951985:T:C	3.30034e-49	-1.07932e-09	-1.14592
56952475	chr3:56952475:TCC:T	6.01286e-49	-1.07932e-09	-0.546044
56952800	chr3:56952800:T:C	1.03633e-48	-1.07932e-09	-0.00167054
56952821	chr3:56952821:G:A	1.95397e-50	-2.64047	-1.3322
56953032	chr3:56953032:T:A	1.95699e-50	-2.6494	-1.32172
56953248	chr3:56953248:A:C	3.17771e-49	-1.07932e-09	-1.18379
56953637	chr3:56953637:C:T	4.3111e-49	-1.07932e-09	-0.878751
56954027	chr3:56954027:A:G	4.41172e-49	0.507759	-1.36344
56954198	chr3:56954198:T:TGC	1.95627e-50	-2.64423	-1.32726
56954302	chr3:56954302:C:T	3.65783e-49	-1.07932e-09	-1.04308
56954836	chr3:56954836:C:A	4.06034e-48	1.71659	-0.352686
56955359	chr3:56955359:C:CT	2.33944e-50	-2.39281	-1.39981
56955439	chr3:56955439:A:G	4.23451e-49	0.542982	-1.43966
56955889	chr3:56955889:C:T	8.31313e-50	-1.63049	-0.8942
56955917	chr3:56955917:G:C	5.08463e-48	1.70026	-0.111394
56956476	chr3:56956476:T:C	5.82245e-48	1.8879	-0.163534
56956522	chr3:56956522:C:T	5.90199e-50	-1.4019	-1.46534
56957406	chr3:56957406:G:A	2.94708e-49	-1.07932e-09	-1.25913
56958494	chr3:56958494:A:G	1.918e-50	-2.65007	-1.34118
56958620	chr3:56958620:T:C	1.96553e-50	-2.64691	-1.31986
56958710	chr3:56958710:C:T	2.01709e-50	-2.63572	-1.30515
56959003	chr3:56959003:C:T	1.95821e-50	-2.64387	-1.32662
56959175	chr3:56959175:A:G	1.94146e-50	-2.64497	-1.33412
56959706	chr3:56959706:G:A	1.90034e-50	-2.64816	-1.35234
56959846	chr3:56959846:T:C	1.90128e-50	-2.64238	-1.35763
56959857	chr3:56959857:G:A	1.89331e-50	-2.64362	-1.36058
56960035	chr3:56960035:C:G	3.77698e-49	-1.07932e-09	-1.01102
56960539	chr3:56960539:C:G	7.7258e-49	-1.07932e-09	-0.295379
56960543	chr3:56960543:G:A	2.68325e-49	-1.07932e-09	-1.35292
56961007	chr3:56961007:C:T	1.86629e-50	-2.63411	-1.38447
56961130	chr3:56961130:AG:A	1.89911e-50	-2.61945	-1.38169
56961149	chr3:56961149:AATGTAAATAC:A	1.9004e-50	-2.62248	-1.37798
56961474	chr3:56961474:AAAGCAT:A	8.68782e-50	-2.48061	-4.45018e-10
56961600	chr3:56961600:T:C	1.71817e-50	-2.63534	-1.46593
56961624	chr3:56961624:C:CTG	1.70595e-50	-2.64272	-1.46569
56961823	chr3:56961823:A:G	5.17812e-49	-1.07932e-09	-0.695502
56961849	chr3:56961849:C:T	1.8305e-50	-2.60358	-1.43436
56961877	chr3:56961877:C:T	1.79439e-50	-2.61742	-1.44044
56961966	chr3:56961966:G:A	1.78305e-50	-2.61888	-1.44532
56962031	chr3:56962031:G:T	2.16738e-50	-2.50184	-1.36717
56962045	chr3:56962045:T:TA	8.92698e-50	-2.45345	-4.45018e-10
56962387	chr3:56962387:G:C	2.13369e-50	-2.60573	-1.27895
56962767	chr3:56962767:G:A	3.34443e-49	0.00128627	-1.13393
56962947	chr3:56962947:C:G	2.40132e-49	-1.07932e-09	-1.46393
56963610	chr3:56963610:G:A	2.97076e-49	-1.07932e-09	-1.25113
56963621	chr3:56963621:C:T	3.06929e-50	-2.52676	-0.994321
56964118	chr3:56964118:G:A	2.68767e-49	-1.07932e-09	-1.35127
56964301	chr3:56964301:C:T	2.41332e-49	-1.07932e-09	-1.45894
56964527	chr3:56964527:G:A	8.75163e-49	-1.07932e-09	-0.170705
56964933	chr3:56964933:C:T	2.876e-50	-2.54404	-1.04209
56965021	chr3:56965021:G:A	2.9986e-50	-2.53414	-1.01025
56965270	chr3:56965270:G:A	2.83521e-50	-2.54794	-1.05247
56965347	chr3:56965347:A:T	2.07823e-50	-2.49984	-1.41117
56965613	chr3:56965613:T:C	1.04172e-49	-1.16466	-1.13441
56965808	chr3:56965808:T:C	1.60093e-49	-0.62986	-1.2395
56965940	chr3:56965940:G:A	5.90191e-47	4.16747	-0.12697
56965976	chr3:56965976:A:G	6.66618e-49	-1.07932e-09	-0.442897
56966113	chr3:56966113:T:C	3.92602e-50	-1.85872	-1.41618
56966239	chr3:56966239:A:G	3.05684e-50	-2.55043	-0.974723
56966302	chr3:56966302:T:C	3.11057e-50	-2.54041	-0.967312
56966692	chr3:56966692:A:G	2.40849e-49	-1.07932e-09	-1.46094
56966871	chr3:56966871:A:T	8.15754e-49	-1.07932e-09	-0.241002
56966905	chr3:56966905:C:A	2.92214e-50	-2.54705	-1.02317
56966922	chr3:56966922:A:G	1.50776e-49	-0.728386	-1.20093
56967083	chr3:56967083:G:A	2.41886e-49	-1.07932e-09	-1.45665
56967135	chr3:56967135:T:C	1.18953e-49	-2.16639	-4.45018e-10
56967192	chr3:56967192:T:C	8.87025e-50	-1.1958	-1.26402
56968532	chr3:56968532:T:A	2.84984e-50	-2.56446	-1.03081
56968977	chr3:56968977:T:A	6.68197e-49	-1.07932e-09	-0.440531
56968983	chr3:56968983:A:G	3.22779e-49	-1.07932e-09	-1.16815
56969016	chr3:56969016:C:G	2.9425e-50	-2.54218	-1.02109
56969053	chr3:56969053:C:T	1.78068e-49	-0.619701	-1.14325
56969147	chr3:56969147:ACTT:A	3.05171e-50	-2.55849	-0.968334
56969339	chr3:56969339:T:C	2.57462e-49	-1.07932e-09	-1.39424
56970285	chr3:56970285:G:A	7.02619e-49	-1.07932e-09	-0.3903
56970376	chr3:56970376:T:A	3.4954e-49	-1.07932e-09	-1.0885
56970379	chr3:56970379:A:G	1.1467e-49	-1.96875	-0.234307
56970798	chr3:56970798:G:A	3.78709e-49	-1.07932e-09	-1.00835
56970934	chr3:56970934:C:A	2.69151e-50	-2.55051	-1.10192
56971080	chr3:56971080:C:T	8.109e-49	-1.07932e-09	-0.24697
56971687	chr3:56971687:T:C	8.50302e-50	-1.1127	-1.3894
56971722	chr3:56971722:C:T	1.06737e-49	-2.27475	-4.45018e-10
56971962	chr3:56971962:GC:G	8.34705e-50	-1.21142	-1.3092
56972112	chr3:56972112:T:C	3.0889e-50	-2.41189	-1.10283
56972350	chr3:56972350:C:T	8.60584e-50	-2.49009	-4.45018e-10
56973612	chr3:56973612:A:G	2.55671e-49	-1.07932e-09	-1.40122
56973836	chr3:56973836:G:A	2.70211e-49	-1.07932e-09	-1.34591
56974071	chr3:56974071:T:G	1.12577e-49	-2.0968	-0.124679
56974088	chr3:56974088:A:G	3.13988e-50	-2.54477	-0.953578
56974366	chr3:56974366:G:A	1.91295e-48	-1.07932e-09	0.611287
56974460	chr3:56974460:C:T	1.03618e-49	-2.30441	-4.45018e-10
56974687	chr3:56974687:T:C	2.1055e-49	-0.357564	-1.23783
56974987	chr3:56974987:C:T	7.01155e-49	-1.07932e-09	-0.392386
56975069	chr3:56975069:G:A	5.41025e-50	-2.50672	-0.447518
56975192	chr3:56975192:C:T	3.67688e-49	-1.07932e-09	-1.03788
56975246	chr3:56975246:C:T	6.12942e-49	-1.07932e-09	-0.526844
56975279	chr3:56975279:G:A	2.69444e-48	1.90791	-0.954076
56975424	chr3:56975424:T:A	1.06052e-48	-1.07932e-09	0.0214009
56975617	chr3:56975617:C:T	3.61143e-49	-1.07932e-09	-1.05584
56975881	chr3:56975881:T:C	4.33082e-49	-1.07932e-09	-0.874187
56976000	chr3:56976000:T:C	1.09568e-48	-1.07932e-09	0.0540164
56976916	chr3:56976916:G:A	3.3051e-49	-1.07932e-09	-1.14448
56977047	chr3:56977047:A:G	1.12007e-49	-2.09367	-0.13288
56977206	chr3:56977206:T:C	1.63214e-49	-1.96887	0.118814
56977218	chr3:56977218:A:G	2.59323e-49	-1.07932e-09	-1.38704
56978095	chr3:56978095:G:A	4.24036e-50	-1.82884	-1.36904
56978161	chr3:56978161:C:CT	2.48629e-50	-2.37154	-1.3602
56978333	chr3:56978333:T:C	7.46552e-50	-2.63223	-4.45018e-10
56978467	chr3:56978467:C:T	2.1494e-49	-2.11752	0.542764
56978483	chr3:56978483:C:A	1.99904e-50	-2.66946	-1.2804
56978493	chr3:56978493:CAATA:C	3.69651e-49	-1.07932e-09	-1.03256
56978950	chr3:56978950:G:C	8.40159e-50	-2.67839	0.164282
56979106	chr3:56979106:A:G	1.01391e-49	-1.39157	-0.934556
56979479	chr3:56979479:C:T	1.12293e-48	-1.07932e-09	0.078581
56979555	chr3:56979555:C:T	7.27771e-50	-1.44512	-1.21259
56979562	chr3:56979562:T:C	5.93256e-50	-1.40985	-1.45222
56979788	chr3:56979788:A:G	2.49508e-49	-0.426893	-0.998731
56979925	chr3:56979925:G:A	2.37663e-50	-2.35441	-1.42244
56980241	chr3:56980241:A:G	8.06281e-50	-2.55527	-4.45018e-10
56980256	chr3:56980256:G:A	2.40363e-50	-2.3769	-1.38865
56980317	chr3:56980317:A:T	1.28301e-49	-0.833434	-1.2573
56980404	chr3:56980404:C:T	2.84113e-50	-2.6823	-0.916028
56980640	chr3:56980640:T:C	4.68571e-48	0.463934	1.04322
56981103	chr3:56981103:C:T	5.77423e-50	-2.00274	-0.886388
56981293	chr3:56981293:G:A	2.9212e-50	-2.15423	-1.4163
56981442	chr3:56981442:G:A	2.73472e-48	1.30249	-0.333814
56982194	chr3:56982194:G:A	6.7528e-49	1.02944	-1.45943
56982222	chr3:56982222:A:T	7.63248e-49	1.07456	-1.38209
56982299	chr3:56982299:C:T	3.94811e-49	-1.07932e-09	-0.966708
56982664	chr3:56982664:A:G	1.38315e-46	2.50847	2.38371
56982795	chr3:56982795:T:G	7.48794e-49	-1.07932e-09	-0.326651
56982847	chr3:56982847:C:T	3.06436e-50	-2.58235	-0.94034
56982989	chr3:56982989:A:C	1.25198e-47	2.48995	-4.45018e-10
56983246	chr3:56983246:A:T	4.89382e-50	-1.73287	-1.32168
56983566	chr3:56983566:C:T	3.94049e-49	-1.07932e-09	-0.96864
56983610	chr3:56983610:T:A	4.13701e-49	-1.07932e-09	-0.919971
56983752	chr3:56983752:A:G	1.18919e-46	4.95379	-0.212708
56983802	chr3:56983802:G:A	6.0172e-49	0.8136	-1.35892
56983898	chr3:56983898:C:T	8.44349e-50	-1.65494	-0.85419
56984150	chr3:56984150:A:C	8.17035e-49	0.174656	-0.414088
56984219	chr3:56984219:C:T	5.90585e-50	-1.54752	-1.31906
56984430	chr3:56984430:C:T	9.59362e-50	-2.38143	-4.45018e-10
56984446	chr3:56984446:A:C	4.05184e-49	0.152391	-1.09316
56984964	chr3:56984964:T:C	3.792e-50	-2.11648	-1.19316
56985078	chr3:56985078:G:C	3.75182e-49	-0.0989893	-0.918714
56985380	chr3:56985380:C:T	2.57063e-49	-1.07932e-09	-1.39579
56985553	chr3:56985553:A:C	1.81618e-49	-0.353797	-1.38941
56985869	chr3:56985869:G:GC	6.53182e-49	-1.07932e-09	-0.463258
56985945	chr3:56985945:G:A	4.13331e-50	-1.94509	-1.27836
56985972	chr3:56985972:T:A	5.62429e-50	-1.61812	-1.29732
56986032	chr3:56986032:A:G	3.31627e-49	-1.07932e-09	-1.1411
56986436	chr3:56986436:A:G	5.01506e-50	-1.60554	-1.42454
56986453	chr3:56986453:A:G	2.37538e-47	2.64565	0.484735
56986506	chr3:56986506:C:G	1.03868e-48	1.14859	-1.148
56986604	chr3:56986604:C:T	1.10972e-48	1.43133	-1.36458
56986641	chr3:56986641:G:A	3.44593e-49	-1.07932e-09	-1.10275
56986883	chr3:56986883:AT:A	2.05509e-50	-2.45594	-1.46627
56987054	chr3:56987054:T:C	3.49898e-50	-2.13484	-1.25522
56987176	chr3:56987176:T:C	3.37186e-49	-1.07932e-09	-1.12448
56987728	chr3:56987728:C:A	3.41321e-50	-2.18135	-1.23352
56987765	chr3:56987765:C:T	3.12933e-50	-2.2217	-1.28001
56988419	chr3:56988419:T:C	3.38777e-50	-2.18456	-1.23779
56988774	chr3:56988774:G:A	2.97421e-49	-1.07932e-09	-1.24997
56988811	chr3:56988811:C:T	2.5764e-49	-1.07932e-09	-1.39355
56988823	chr3:56988823:T:C	4.49306e-49	-1.07932e-09	-0.837411
56989055	chr3:56989055:G:A	2.47353e-50	-2.2981	-1.43879
56989125	chr3:56989125:T:C	2.68104e-49	-1.07932e-09	-1.35374
56989148	chr3:56989148:C:T	2.74474e-49	-1.07932e-09	-1.33026
56989874	chr3:56989874:C:T	7.79159e-49	-1.07932e-09	-0.286899
56990059	chr3:56990059:G:A	4.29181e-49	-1.07932e-09	-0.883237
56990187	chr3:56990187:A:C	2.3902e-49	-0.0362795	-1.43229
56990220	chr3:56990220:A:G	2.83334e-50	-2.53806	-1.06301
56990321	chr3:56990321:C:T	6.26971e-50	-1.69578	-1.11102
56990715	chr3:56990715:A:G	2.90179e-50	-2.66775	-0.90945
56990746	chr3:56990746:T:TA	1.53675e-48	-1.07932e-09	0.39231
56991108	chr3:56991108:G:A	4.23551e-49	-1.07932e-09	-0.896441
56991654	chr3:56991654:G:A	3.95154e-50	-1.82432	-1.44411
56992034	chr3:56992034:G:C	2.81873e-49	-1.07932e-09	-1.30366
56992215	chr3:56992215:T:C	3.46053e-49	-1.07932e-09	-1.09852
56992594	chr3:56992594:G:A	6.44531e-49	-1.07932e-09	-0.476591
56992665	chr3:56992665:T:C	5.54556e-50	-2.6058	-0.323727
56993049	chr3:56993049:G:A	3.6413e-49	-1.07932e-09	-1.0476
56993117	chr3:56993117:G:A	2.95403e-49	-1.07932e-09	-1.25677
56993376	chr3:56993376:C:T	2.50769e-49	-1.07932e-09	-1.42058
56993528	chr3:56993528:C:T	2.73099e-49	-1.07932e-09	-1.33528
56993796	chr3:56993796:G:A	2.43412e-49	-1.07932e-09	-1.45036
56994273	chr3:56994273:C:T	2.44894e-49	-1.07932e-09	-1.44429
56994331	chr3:56994331:A:G	4.66137e-49	0.601124	-1.40176
56994535	chr3:56994535:A:T	6.61721e-49	1.01312	-1.46339
56994667	chr3:56994667:T:G	5.21226e-49	-0.688932	-4.45018e-10
56994772	chr3:56994772:ATGAC:A	2.46516e-49	-1.07932e-09	-1.43769
56996793	chr3:56996793:G:C	2.58317e-49	-1.07932e-09	-1.39093
56996807	chr3:56996807:G:A	6.67576e-50	-1.95676	-0.787288
56997122	chr3:56997122:G:C	4.99616e-49	-1.07932e-09	-0.731275
56997265	chr3:56997265:G:A	7.90938e-49	-1.07932e-09	-0.271895
56997305	chr3:56997305:T:C	1.69982e-50	-2.65878	-1.45323
56997329	chr3:56997329:G:A	4.52646e-49	-1.07932e-09	-0.830003
56997365	chr3:56997365:T:C	4.70521e-49	-1.07932e-09	-0.791275
56997441	chr3:56997441:G:A	1.17653e-48	1.38719	-1.26198
56997633	chr3:56997633:G:T	2.14072e-49	-0.12172	-1.45708
56997815	chr3:56997815:T:C	6.53542e-49	-0.462708	-4.45018e-10
56997949	chr3:56997949:T:C	7.27311e-50	-2.30077	-0.357575
56998372	chr3:56998372:G:A	3.69399e-49	-1.07932e-09	-1.03324
56998472	chr3:56998472:T:C	7.26914e-50	-2.33149	-0.327403
56998521	chr3:56998521:A:G	4.80577e-49	-1.07932e-09	-0.770128
56998662	chr3:56998662:T:C	8.03329e-50	-2.29374	-0.265191
56998776	chr3:56998776:G:A	3.5558e-49	-1.07932e-09	-1.07136
56999186	chr3:56999186:G:A	4.83504e-49	-1.07932e-09	-0.764056
57000439	chr3:57000439:A:G	2.17498e-47	-1.07932e-09	3.04224
57000523	chr3:57000523:CTAT:C	2.07795e-49	-0.144109	-1.46445
57000601	chr3:57000601:C:T	4.041e-50	-2.21987	-1.02617
57000782	chr3:57000782:C:T	7.62802e-50	-2.30955	-0.301154
57001086	chr3:57001086:T:C	7.41422e-50	-2.34215	-0.29698
57001455	chr3:57001455:A:G	8.02654e-50	-2.3325	-0.227275
57001516	chr3:57001516:C:G	3.36337e-49	-1.07932e-09	-1.127
57001885	chr3:57001885:G:A	4.48206e-50	-2.15595	-0.986495
57001936	chr3:57001936:TG:T	2.43654e-49	-1.07932e-09	-1.44936
57002043	chr3:57002043:C:A	7.69208e-49	-1.07932e-09	-0.299754
57002110	chr3:57002110:A:G	5.09578e-49	-1.07932e-09	-0.711531
57002219	chr3:57002219:A:T	9.38565e-50	-2.18102	-0.222327
57002224	chr3:57002224:T:A	2.0988e-50	-2.6786	-1.22256
57002644	chr3:57002644:T:C	4.39726e-49	0.15678	-1.01574
57002835	chr3:57002835:G:A	4.50483e-50	-2.2072	-0.93018
57002891	chr3:57002891:A:G	3.9573e-50	-2.20976	-1.0572
57003021	chr3:57003021:C:T	1.70851e-50	-2.68057	-1.42634
57003055	chr3:57003055:C:T	2.88438e-49	-1.07932e-09	-1.28064
57003259	chr3:57003259:T:C	1.5874e-49	-1.87785	-4.45018e-10
57003747	chr3:57003747:G:A	3.80943e-49	-1.07932e-09	-1.00246
57003803	chr3:57003803:A:G	4.81463e-49	-1.07932e-09	-0.768284
57004004	chr3:57004004:C:T	3.99936e-50	-2.24681	-1.00958
57004187	chr3:57004187:C:T	6.45927e-49	-1.07932e-09	-0.474429
57004339	chr3:57004339:T:C	4.27928e-50	-2.20639	-0.982355
57004360	chr3:57004360:A:C	6.74522e-49	-1.07932e-09	-0.43111
57004453	chr3:57004453:C:T	2.40469e-49	-1.07932e-09	-1.46252
57005052	chr3:57005052:C:T	1.47613e-49	-0.504829	-1.44569
57006020	chr3:57006020:G:A	7.10536e-50	-2.68168	-4.45018e-10
57006041	chr3:57006041:G:C	7.8077e-49	-1.07932e-09	-0.284834
57006641	chr3:57006641:A:T	1.54448e-48	1.82995	-1.43262
57006921	chr3:57006921:A:T	4.58921e-49	-1.07932e-09	-0.816237
57006975	chr3:57006975:C:T	6.42473e-49	-1.07932e-09	-0.47979
57007374	chr3:57007374:C:T	2.6403e-49	-1.07932e-09	-1.36905
57007588	chr3:57007588:G:A	7.18521e-49	-1.07932e-09	-0.367919
57008147	chr3:57008147:A:G	3.17717e-49	-1.07932e-09	-1.18395
57008286	chr3:57008286:T:C	2.80692e-48	1.19681	-0.202084
57008755	chr3:57008755:A:G	2.7408e-49	-1.07932e-09	-1.33169
57008928	chr3:57008928:T:A	2.44644e-49	-1.07932e-09	-1.44531
57009126	chr3:57009126:G:A	1.94475e-48	1.21201	-0.584237
57009253	chr3:57009253:T:C	2.42932e-49	-1.07932e-09	-1.45233
57009557	chr3:57009557:G:GCCAGGAT	5.19785e-49	-1.07932e-09	-0.6917
57009698	chr3:57009698:T:C	3.90203e-49	-1.07932e-09	-0.978447
57009879	chr3:57009879:A:G	2.45706e-49	-1.07932e-09	-1.44098
57010056	chr3:57010056:G:A	2.90625e-49	-1.07932e-09	-1.27308
57010226	chr3:57010226:G:A	2.48799e-49	-1.07932e-09	-1.42847
57010479	chr3:57010479:C:T	2.49001e-49	-1.07932e-09	-1.42766
57010480	chr3:57010480:A:G	2.47775e-49	-1.07932e-09	-1.43259
57010482	chr3:57010482:T:C	3.7956e-49	-1.07932e-09	-1.0061
57010765	chr3:57010765:C:T	6.25195e-49	-1.07932e-09	-0.507051
57010773	chr3:57010773:TG:T	2.78261e-49	-1.07932e-09	-1.31656
57010850	chr3:57010850:C:G	4.38472e-49	-1.07932e-09	-0.861818
57011112	chr3:57011112:A:G	4.75084e-50	-1.66542	-1.41879
57011162	chr3:57011162:C:T	3.39717e-49	-1.07932e-09	-1.117
57011282	chr3:57011282:C:T	9.37063e-49	-1.07932e-09	-0.102364
57011622	chr3:57011622:T:C	2.42806e-49	-1.07932e-09	-1.45285
57012064	chr3:57012064:G:A	2.28617e-50	-2.39345	-1.4222
57012394	chr3:57012394:G:A	1.10651e-48	-1.07932e-09	0.0638472
57012754	chr3:57012754:C:T	1.5809e-49	-1.88195	-4.45018e-10
57012806	chr3:57012806:A:G	2.06367e-50	-2.46687	-1.45118
57012882	chr3:57012882:G:A	2.44172e-49	-1.07932e-09	-1.44724
57012916	chr3:57012916:G:A	2.46142e-49	-1.07932e-09	-1.43921
57012932	chr3:57012932:G:A	2.47158e-49	-1.07932e-09	-1.43508
57013053	chr3:57013053:G:A	2.56337e-49	-1.07932e-09	-1.39862
57013161	chr3:57013161:G:C	3.31609e-49	-1.07932e-09	-1.14116
57013257	chr3:57013257:C:T	4.3711e-49	0.108494	-0.973423
57013288	chr3:57013288:G:A	7.25955e-50	-2.66021	-4.45018e-10
57013300	chr3:57013300:G:A	2.50501e-49	-1.07932e-09	-1.42165
57013552	chr3:57013552:C:A	9.46681e-49	-1.07932e-09	-0.0921525
57013564	chr3:57013564:G:T	4.32624e-50	-1.77645	-1.40138
57013701	chr3:57013701:G:A	9.0818e-49	-1.07932e-09	-0.133672
57013756	chr3:57013756:T:C	2.12029e-50	-2.42609	-1.46489
57013911	chr3:57013911:G:A	1.12953e-48	-1.07932e-09	0.084445
57013997	chr3:57013997:C:T	2.42063e-49	-1.07932e-09	-1.45592
57014242	chr3:57014242:G:A	2.60474e-49	-1.07932e-09	-1.38261
57014448	chr3:57014448:A:C	1.79292e-50	-2.63414	-1.42455
57014545	chr3:57014545:C:T	6.79196e-49	-1.07932e-09	-0.424205
57014582	chr3:57014582:T:G	1.16548e-46	3.36732	1.35362
57014741	chr3:57014741:C:T	4.84177e-49	-1.07932e-09	-0.762664
57014921	chr3:57014921:G:A	2.40198e-49	-1.07932e-09	-1.46365
57014974	chr3:57014974:T:C	1.1008e-48	-1.07932e-09	0.0586751
57015173	chr3:57015173:A:G	5.93913e-48	1.7442	-4.45018e-10
57015270	chr3:57015270:C:T	2.45699e-49	-1.07932e-09	-1.44101
57015496	chr3:57015496:G:T	2.01142e-50	-2.4849	-1.45878
57015543	chr3:57015543:C:T	2.40117e-49	-1.07932e-09	-1.46399
57015555	chr3:57015555:TC:T	3.42193e-50	-2.62136	-0.790968
57015766	chr3:57015766:T:C	2.00767e-50	-2.48173	-1.46383
57015983	chr3:57015983:A:G	2.68174e-49	-1.07932e-09	-1.35348
57016014	chr3:57016014:G:C	1.92888e-50	-2.52652	-1.45908
57016197	chr3:57016197:A:G	3.40745e-50	-2.65258	-0.763985
57016480	chr3:57016480:G:A	3.06701e-49	-1.07932e-09	-1.21924
57016656	chr3:57016656:AC:A	2.41861e-49	-1.07932e-09	-1.45675
57016937	chr3:57016937:C:T	3.37762e-49	-1.07932e-09	-1.12277
57017463	chr3:57017463:T:C	2.80449e-50	-2.63594	-0.975371
57017502	chr3:57017502:G:A	2.45906e-49	-1.07932e-09	-1.44016
57017617	chr3:57017617:C:T	3.03107e-49	-1.07932e-09	-1.23103
57017692	chr3:57017692:C:T	2.46599e-50	-2.2909	-1.44904
57017850	chr3:57017850:A:G	2.00566e-50	-2.48424	-1.46232
57017872	chr3:57017872:G:T	2.39575e-49	-1.07932e-09	-1.46625
57018060	chr3:57018060:G:C	1.91158e-48	1.36972	-0.759146
57018070	chr3:57018070:GGAGTTT:G	2.48211e-49	-1.07932e-09	-1.43083
57018165	chr3:57018165:G:A	1.89498e-50	-2.62421	-1.37911
57018476	chr3:57018476:G:A	2.74003e-49	-1.07932e-09	-1.33198
57018632	chr3:57018632:T:C	2.74003e-49	-1.07932e-09	-1.33197
57018667	chr3:57018667:C:T	2.4341e-49	-1.07932e-09	-1.45037
57018679	chr3:57018679:G:A	8.97513e-49	-1.07932e-09	-0.145487
57018936	chr3:57018936:A:G	3.29433e-48	2.23981	-1.08497
57019208	chr3:57019208:A:G	2.40072e-49	-1.07932e-09	-1.46417
57019310	chr3:57019310:C:T	8.62694e-50	-2.48764	-4.45018e-10
57019325	chr3:57019325:A:G	1.96978e-50	-2.50291	-1.4617
57019400	chr3:57019400:T:C	2.10808e-50	-2.48452	-1.41223
57019489	chr3:57019489:C:T	7.5577e-50	-2.61996	-4.45018e-10
57019582	chr3:57019582:C:T	2.67759e-49	-1.07932e-09	-1.35503
57019724	chr3:57019724:T:C	2.66269e-50	-2.61556	-1.04763
57019767	chr3:57019767:G:A	2.78495e-49	-1.07932e-09	-1.31571
57019786	chr3:57019786:T:C	3.83775e-49	-1.07932e-09	-0.995057
57019800	chr3:57019800:T:C	3.307e-49	-1.07932e-09	-1.1439
57019827	chr3:57019827:C:T	4.98772e-49	-1.07932e-09	-0.732965
57019858	chr3:57019858:C:T	3.23269e-49	-1.07932e-09	-1.16663
57019893	chr3:57019893:T:C	2.03103e-50	-2.49083	-1.44316
57019895	chr3:57019895:A:ATGAT	3.28433e-49	-1.07932e-09	-1.15078
57020220	chr3:57020220:A:G	2.69842e-50	-2.62192	-1.02794
57020243	chr3:57020243:G:T	2.00274e-50	-2.50742	-1.44059
57020530	chr3:57020530:G:A	2.43694e-49	-1.07932e-09	-1.4492
57020578	chr3:57020578:G:C	6.0253e-49	-1.07932e-09	-0.543977
57020733	chr3:57020733:C:T	3.28077e-49	-1.07932e-09	-1.15187
57020921	chr3:57020921:A:C	2.01936e-50	-2.4946	-1.44515
57021243	chr3:57021243:A:G	5.78805e-49	-1.07932e-09	-0.584149
57021273	chr3:57021273:G:A	2.66442e-49	-1.07932e-09	-1.35996
57021282	chr3:57021282:CA:C	2.41499e-49	-1.07932e-09	-1.45825
57021315	chr3:57021315:TAACAA:T	1.99605e-50	-2.51607	-1.43529
57021620	chr3:57021620:G:A	2.60618e-50	-2.59003	-1.09462
57021768	chr3:57021768:T:A	2.21343e-49	-1.5454	-4.45018e-10
57021842	chr3:57021842:A:G	3.23519e-49	-1.07932e-09	-1.16586
57021895	chr3:57021895:T:C	8.69277e-50	-2.48004	-4.45018e-10
57022090	chr3:57022090:A:G	3.6679e-48	1.52952	-0.267265
57022131	chr3:57022131:G:A	7.0968e-49	0.951706	-1.33201
57022598	chr3:57022598:C:T	2.44477e-49	-1.07932e-09	-1.44599
57022819	chr3:57022819:G:A	8.50484e-49	1.14192	-1.34123
57022837	chr3:57022837:C:T	2.74666e-49	-1.07932e-09	-1.32956
57023136	chr3:57023136:G:A	1.0588e-48	-1.07932e-09	0.019779
57023159	chr3:57023159:A:T	2.55628e-50	-2.64701	-1.05696
57023294	chr3:57023294:C:T	2.69144e-49	-1.07932e-09	-1.34987
57023732	chr3:57023732:C:G	2.48828e-49	-1.07932e-09	-1.42835
57024110	chr3:57024110:G:A	2.49688e-49	-1.07932e-09	-1.4249
57024160	chr3:57024160:G:A	2.57901e-50	-2.65575	-1.03938
57024199	chr3:57024199:C:G	1.79068e-50	-2.61358	-1.44635
57024464	chr3:57024464:A:T	2.40412e-49	-1.07932e-09	-1.46276
57024510	chr3:57024510:C:T	2.40035e-49	-1.07932e-09	-1.46433
57024516	chr3:57024516:C:G	2.61139e-50	-2.65522	-1.02743
57024518	chr3:57024518:C:T	9.40102e-49	1.24196	-1.34108
57024601	chr3:57024601:C:T	3.78696e-49	-1.07932e-09	-1.00838
57024636	chr3:57024636:C:T	2.68802e-50	-2.60017	-1.05356
57024677	chr3:57024677:C:T	7.12778e-50	-2.67853	-4.45018e-10
57024716	chr3:57024716:T:C	2.62777e-50	-2.65256	-1.02383
57024733	chr3:57024733:C:T	2.6714e-50	-2.60134	-1.05858
57025006	chr3:57025006:G:T	3.58845e-49	-1.07932e-09	-1.06222
57025298	chr3:57025298:T:C	2.45985e-49	-1.07932e-09	-1.43985
57025314	chr3:57025314:C:G	2.85924e-49	-1.07932e-09	-1.28939
57025342	chr3:57025342:A:C	2.16098e-50	-2.41959	-1.45238
57025400	chr3:57025400:G:A	2.43602e-49	-1.07932e-09	-1.44958
57025635	chr3:57025635:G:A	4.23261e-48	1.83591	-0.430453
57025692	chr3:57025692:C:T	7.60215e-50	-2.6141	-4.45018e-10
57025785	chr3:57025785:C:A	7.09574e-50	-2.68303	-4.45018e-10
57026561	chr3:57026561:G:A	3.43777e-50	-2.4237	-0.984008
57026624	chr3:57026624:GCCA:G	8.19743e-49	1.09768	-1.33381
57026653	chr3:57026653:G:A	3.41453e-49	-1.07932e-09	-1.11191
57026866	chr3:57026866:G:A	4.18558e-49	-1.07932e-09	-0.908299
57026929	chr3:57026929:G:A	2.56334e-50	-2.51452	-1.1867
57026972	chr3:57026972:C:T	2.64089e-49	-1.07932e-09	-1.36883
57026980	chr3:57026980:AT:A	2.64352e-49	-1.07932e-09	-1.36783
57027264	chr3:57027264:C:T	2.45145e-49	-1.07932e-09	-1.44326
57027297	chr3:57027297:C:T	9.66909e-48	2.01823	0.213342
57027562	chr3:57027562:G:A	2.44043e-49	-1.07932e-09	-1.44777
57027798	chr3:57027798:G:A	7.64908e-50	-2.60794	-4.45018e-10
57027866	chr3:57027866:A:T	2.28294e-50	-2.65429	-1.16277
57028232	chr3:57028232:C:T	2.39518e-50	-2.64722	-1.12185
57028873	chr3:57028873:C:T	2.42305e-49	-1.07932e-09	-1.45492
57029148	chr3:57029148:G:C	2.41405e-49	-1.07932e-09	-1.45864
57029157	chr3:57029157:G:A	3.31664e-50	-2.41739	-1.02619
57029371	chr3:57029371:G:A	2.78082e-49	-1.07932e-09	-1.3172
57029392	chr3:57029392:A:G	1.91857e-50	-2.64436	-1.34658
57029831	chr3:57029831:T:G	2.41926e-49	-1.07932e-09	-1.45648
57029832	chr3:57029832:C:T	3.61451e-50	-2.41098	-0.94659
57030055	chr3:57030055:G:A	2.43769e-49	-1.07932e-09	-1.44889
57030082	chr3:57030082:T:C	2.56486e-49	-1.07932e-09	-1.39804
57030548	chr3:57030548:A:G	2.3956e-49	-1.07932e-09	-1.46631
57030631	chr3:57030631:C:T	2.65303e-49	-1.07932e-09	-1.36424
57030638	chr3:57030638:C:A	9.93831e-50	-2.34613	-4.45018e-10
57030653	chr3:57030653:G:A	5.41177e-49	0.721504	-1.37287
57030661	chr3:57030661:T:C	6.35457e-49	0.880739	-1.37151
57030679	chr3:57030679:C:T	7.39417e-50	-2.64184	-4.45018e-10
57030832	chr3:57030832:G:C	2.4266e-49	-1.07932e-09	-1.45345
57030870	chr3:57030870:T:C	2.42226e-49	-1.07932e-09	-1.45524
57030956	chr3:57030956:G:A	2.61879e-49	-1.07932e-09	-1.37723
57031028	chr3:57031028:C:T	2.56238e-50	-2.66336	-1.03824
57031245	chr3:57031245:A:G	1.36566e-48	1.48245	-1.20817
57031256	chr3:57031256:A:G	1.29737e-49	-2.07961	-4.45018e-10
57031271	chr3:57031271:C:G	2.32759e-50	-2.33788	-1.45982
57031313	chr3:57031313:A:G	3.73719e-49	-1.07932e-09	-1.02161
57031538	chr3:57031538:G:A	3.6522e-49	-1.07932e-09	-1.04462
57031568	chr3:57031568:C:T	3.808e-50	-2.37083	-0.934596
57031711	chr3:57031711:C:T	3.66121e-50	-2.36505	-0.979685
57031732	chr3:57031732:G:A	2.39982e-49	-1.07932e-09	-1.46455
57031765	chr3:57031765:GGAA:G	2.76071e-50	-2.58812	-1.03892
57031946	chr3:57031946:G:A	2.49672e-50	-2.66051	-1.06704
57031984	chr3:57031984:G:A	4.18062e-49	-1.07932e-09	-0.909485
57032561	chr3:57032561:C:T	3.92283e-49	-1.07932e-09	-0.973132
57032710	chr3:57032710:G:T	2.50928e-50	-2.67027	-1.05227
57033181	chr3:57033181:A:C	6.33343e-49	0.698417	-1.19252
57033442	chr3:57033442:A:G	1.00453e-47	3.04761	-0.777864
57033450	chr3:57033450:C:T	2.45696e-50	-2.67991	-1.06369
57033692	chr3:57033692:T:A	2.4302e-49	-1.07932e-09	-1.45197
57034111	chr3:57034111:T:C	2.16167e-50	-2.66377	-1.20788
57034157	chr3:57034157:G:A	2.25952e-50	-2.62482	-1.20255
57034179	chr3:57034179:G:A	4.72425e-49	-1.07932e-09	-0.787237
57034211	chr3:57034211:T:TA	2.90696e-49	-1.07932e-09	-1.27284
57034895	chr3:57034895:G:C	2.40113e-49	-1.07932e-09	-1.46401
57035190	chr3:57035190:C:A	2.39554e-49	-1.07932e-09	-1.46634
57035198	chr3:57035198:C:T	1.00867e-48	1.17002	-1.19874
57035202	chr3:57035202:C:T	3.01266e-49	-1.07932e-09	-1.23712
57035207	chr3:57035207:A:T	3.81533e-49	-1.07932e-09	-1.00092
57035301	chr3:57035301:A:G	2.41534e-49	-1.07932e-09	-1.4581
57035477	chr3:57035477:T:C	3.43785e-49	-1.1051	-4.45018e-10
57035497	chr3:57035497:C:T	2.41789e-50	-2.67748	-1.08215
57035789	chr3:57035789:C:T	5.89981e-49	-1.07932e-09	-0.565024
57035801	chr3:57035801:T:C	7.32755e-50	-2.65089	-4.45018e-10
57035854	chr3:57035854:T:C	2.41504e-49	-1.07932e-09	-1.45823
57035965	chr3:57035965:G:A	3.75601e-49	-1.07932e-09	-1.01659
57036087	chr3:57036087:C:T	3.23214e-50	-2.60033	-0.869057
57036128	chr3:57036128:C:A	2.57599e-50	-2.50209	-1.19421
57036578	chr3:57036578:T:G	6.10326e-48	1.62654	0.144928
57036731	chr3:57036731:G:A	2.42999e-49	-1.07932e-09	-1.45206
57036738	chr3:57036738:C:T	2.90296e-49	-1.07932e-09	-1.27421
57037032	chr3:57037032:C:T	2.647e-50	-2.36989	-1.29921
57037437	chr3:57037437:A:T	7.5225e-50	-2.62463	-4.45018e-10
57037600	chr3:57037600:C:T	2.29145e-50	-2.37826	-1.43509
57037698	chr3:57037698:A:C	2.35073e-50	-2.33746	-1.45034
57038617	chr3:57038617:T:A	2.89898e-49	-1.07932e-09	-1.27558
57038882	chr3:57038882:G:A	3.21204e-48	2.34454	-1.215
57038883	chr3:57038883:C:T	1.13965e-47	3.26833	-0.872384
57039042	chr3:57039042:G:A	1.11945e-48	1.47142	-1.39594
57039090	chr3:57039090:TC:T	2.43881e-49	-1.07932e-09	-1.44844
57039531	chr3:57039531:C:T	2.79008e-49	-1.07932e-09	-1.31387
57039765	chr3:57039765:T:C	4.60817e-50	-2.44028	-0.674419
57039855	chr3:57039855:G:C	2.89477e-49	-1.07932e-09	-1.27704
57039937	chr3:57039937:C:T	2.88137e-49	-0.620578	-0.661099
57040091	chr3:57040091:C:T	5.17522e-50	-2.53292	-0.465728
57040190	chr3:57040190:C:A	2.71929e-50	-2.3818	-1.26036
57040551	chr3:57040551:G:A	4.58635e-49	-1.07932e-09	-0.816861
57041045	chr3:57041045:A:G	1.79741e-50	-2.60966	-1.44652
57041187	chr3:57041187:A:T	2.4032e-49	-1.07932e-09	-1.46314
57041866	chr3:57041866:A:G	6.51796e-50	-1.98522	-0.782745
57042168	chr3:57042168:T:C	4.5563e-48	0.184324	1.29483
57042266	chr3:57042266:T:TG	1.83333e-50	-2.58461	-1.45179
57042305	chr3:57042305:G:A	2.99926e-49	-1.07932e-09	-1.24158
57042359	chr3:57042359:A:T	2.3956e-49	-1.07932e-09	-1.46631
57043169	chr3:57043169:G:T	3.99547e-50	-2.23993	-1.01744
57043309	chr3:57043309:G:T	5.95347e-49	-0.188214	-0.367756
57043414	chr3:57043414:T:C	2.72801e-50	-2.40764	-1.23132
57043502	chr3:57043502:A:C	2.77562e-49	-1.07932e-09	-1.31907
57043652	chr3:57043652:A:G	9.92331e-50	-2.34764	-4.45018e-10
57043699	chr3:57043699:C:A	5.77409e-49	-0.246038	-0.340526
57043874	chr3:57043874:G:A	1.38298e-49	-1.6951	-0.320603
57043916	chr3:57043916:C:T	5.37256e-49	-0.275684	-0.382956
57044218	chr3:57044218:T:C	2.93686e-49	-1.07932e-09	-1.2626
57044262	chr3:57044262:T:A	4.14467e-50	-2.2296	-0.991108
57044397	chr3:57044397:G:A	5.42487e-50	-1.99618	-0.955351
57044644	chr3:57044644:A:G	1.7442e-50	-2.65714	-1.42909
57044834	chr3:57044834:G:A	1.74836e-50	-2.66245	-1.42141
57044919	chr3:57044919:C:G	4.27676e-50	-2.20653	-0.982806
57045112	chr3:57045112:C:T	8.45723e-48	0.357837	1.73982
57045130	chr3:57045130:G:A	2.98969e-49	-1.07932e-09	-1.24477
57045197	chr3:57045197:A:G	1.74657e-50	-2.65951	-1.42537
57045199	chr3:57045199:G:A	9.6958e-48	0.336012	1.89832
57045245	chr3:57045245:T:C	1.77154e-50	-2.64503	-1.42565
57045471	chr3:57045471:T:C	4.98695e-50	-2.05339	-0.982317
57045785	chr3:57045785:T:C	2.8976e-48	0.0326404	0.993884
57045843	chr3:57045843:C:G	2.93242e-49	-1.07932e-09	-1.26412
57046056	chr3:57046056:C:T	4.20372e-50	-2.21489	-0.991667
57046257	chr3:57046257:A:G	4.24018e-50	-2.24692	-0.950999
57046650	chr3:57046650:T:G	7.16133e-50	-2.67383	-4.45018e-10
57046685	chr3:57046685:C:T	4.25684e-50	-2.20773	-0.986272
57046853	chr3:57046853:T:A	6.77888e-49	-1.07932e-09	-0.426133
57046910	chr3:57046910:C:T	3.10526e-49	-1.07932e-09	-1.20685
57047176	chr3:57047176:C:T	2.0851e-50	-2.63979	-1.26792
57047272	chr3:57047272:G:A	5.87933e-49	-1.07932e-09	-0.568502
57047289	chr3:57047289:G:A	7.08893e-50	-2.684	-4.45018e-10
57047295	chr3:57047295:C:T	2.39785e-49	-1.07932e-09	-1.46537
57047486	chr3:57047486:G:T	1.72902e-50	-2.66524	-1.42973
57047525	chr3:57047525:G:A	1.76242e-50	-2.66674	-1.4091
57047613	chr3:57047613:T:C	7.43192e-50	-2.63674	-4.45018e-10
57047802	chr3:57047802:C:G	5.18662e-50	-1.90817	-1.08828
57047909	chr3:57047909:A:G	2.8146e-49	-1.07932e-09	-1.30512
57047933	chr3:57047933:TAC:T	2.39773e-49	-1.07932e-09	-1.46542
57048125	chr3:57048125:T:C	3.76697e-50	-2.23611	-1.08015
57048324	chr3:57048324:C:T	3.62665e-50	-2.00115	-1.35307
57048681	chr3:57048681:T:C	5.6393e-50	-2.0386	-0.874168
57048715	chr3:57048715:A:G	2.95836e-49	-1.07932e-09	-1.25531
57049347	chr3:57049347:C:T	2.39937e-49	-1.07932e-09	-1.46474
57049441	chr3:57049441:A:G	5.27026e-50	-2.10663	-0.873815
57049442	chr3:57049442:C:A	5.17867e-50	-2.12417	-0.873815
57050790	chr3:57050790:T:C	4.07325e-50	-2.29253	-0.945557
57050982	chr3:57050982:T:C	3.36041e-50	-2.02419	-1.40628
57051013	chr3:57051013:T:A	1.8805e-50	-2.5781	-1.43289
57051099	chr3:57051099:C:G	2.4008e-49	-1.07932e-09	-1.46414
57051524	chr3:57051524:A:G	7.38942e-50	-2.64248	-4.45018e-10
57051894	chr3:57051894:A:G	2.94862e-49	-1.07932e-09	-1.25861
57052148	chr3:57052148:C:T	2.39787e-49	-1.07932e-09	-1.46536
57052181	chr3:57052181:GGCC:G	4.81114e-49	-1.07932e-09	-0.769011
57052188	chr3:57052188:AG:A	4.71526e-49	-1.07932e-09	-0.789141
57052253	chr3:57052253:A:G	2.91707e-49	-1.07932e-09	-1.26937
57052889	chr3:57052889:T:C	3.7918e-50	-2.13622	-1.17347
57053398	chr3:57053398:C:T	7.06073e-49	-1.07932e-09	-0.385396
57053579	chr3:57053579:C:A	9.2935e-49	-1.07932e-09	-0.110629
57053802	chr3:57053802:G:A	2.00362e-50	-2.49184	-1.45573
57054086	chr3:57054086:T:C	1.86181e-50	-2.55518	-1.4658
57054292	chr3:57054292:A:G	2.52723e-49	-1.07932e-09	-1.41282
57054494	chr3:57054494:C:T	2.85733e-49	-1.07932e-09	-1.29006
57054495	chr3:57054495:G:A	2.34979e-50	-2.63268	-1.15553
57054500	chr3:57054500:T:C	2.51738e-49	-1.07932e-09	-1.41672
57054560	chr3:57054560:C:A	2.4025e-49	-1.07932e-09	-1.46344
57054734	chr3:57054734:C:G	4.10454e-49	-1.07932e-09	-0.927851
57054800	chr3:57054800:G:A	2.42197e-49	-1.45536	-4.45018e-10
57055265	chr3:57055265:G:A	1.88769e-50	-2.56998	-1.43719
57055368	chr3:57055368:A:G	2.58418e-49	-1.07932e-09	-1.39054
57056047	chr3:57056047:G:GC	2.86794e-49	-1.07932e-09	-1.28635
57056145	chr3:57056145:T:C	7.21638e-50	-2.66618	-4.45018e-10
57056163	chr3:57056163:A:G	2.02851e-50	-2.66005	-1.27517
57056332	chr3:57056332:A:G	3.61009e-50	-2.49841	-0.860387
57056976	chr3:57056976:T:C	2.47376e-49	-1.07932e-09	-1.4342
57057259	chr3:57057259:G:A	1.64107e-50	-2.68384	-1.46334
57057355	chr3:57057355:A:C	2.32556e-50	-2.55791	-1.24066
57057547	chr3:57057547:G:A	6.53753e-50	-1.52723	-1.23774
57058208	chr3:57058208:G:C	2.61997e-49	-1.07932e-09	-1.37678
57058606	chr3:57058606:C:A	2.53802e-50	-2.35909	-1.35205
57058618	chr3:57058618:T:C	3.61359e-49	-1.07932e-09	-1.05524
57059809	chr3:57059809:A:C	2.23352e-50	-2.52202	-1.31693
57059865	chr3:57059865:A:G	8.18524e-50	-2.5402	-4.45018e-10
57060026	chr3:57060026:G:C	2.41572e-49	-1.07932e-09	-1.45795
57060665	chr3:57060665:C:A	2.82022e-49	-1.07932e-09	-1.30313
57060955	chr3:57060955:ACT:A	2.41532e-49	-1.07932e-09	-1.45811
57061307	chr3:57061307:T:A	1.79475e-50	-2.63873	-1.41893
57062484	chr3:57062484:A:G	6.62928e-50	-2.68395	-0.0670803
57062698	chr3:57062698:A:T	5.02074e-49	-1.07932e-09	-0.726368
57062887	chr3:57062887:G:A	5.53714e-49	-1.07932e-09	-0.628466
57063024	chr3:57063024:T:G	5.6893e-49	-1.07932e-09	-0.601357
57063284	chr3:57063284:GCAGC:G	5.68278e-50	-1.87774	-1.02735
57063706	chr3:57063706:C:T	2.41142e-49	-1.07932e-09	-1.45973
57063959	chr3:57063959:C:T	3.90462e-49	-1.07932e-09	-0.977784
57064679	chr3:57064679:C:T	4.44446e-50	-1.68691	-1.46396
57064928	chr3:57064928:T:C	8.68519e-49	-0.906934	0.728609
57065176	chr3:57065176:C:T	4.28442e-50	-1.72148	-1.46606
57065653	chr3:57065653:G:A	1.4904e-49	-1.9409	-4.45018e-10
57065747	chr3:57065747:G:T	4.8832e-50	-1.60475	-1.45198
57065778	chr3:57065778:T:C	2.09288e-50	-2.52756	-1.37643
57065791	chr3:57065791:G:A	2.97975e-49	-1.07932e-09	-1.24811
57065840	chr3:57065840:T:G	2.54117e-49	-1.07932e-09	-1.40732
57066049	chr3:57066049:AAAAC:A	4.87103e-50	-1.61759	-1.44163
57066967	chr3:57066967:T:C	2.42584e-49	-1.07932e-09	-1.45377
57067221	chr3:57067221:G:A	4.15888e-49	-1.07932e-09	-0.914698
57067907	chr3:57067907:G:A	3.58715e-49	-1.07932e-09	-1.06259
57068015	chr3:57068015:C:T	7.89532e-50	-2.57626	-4.45018e-10
57068174	chr3:57068174:C:CACACAG	5.95028e-49	-1.07932e-09	-0.556505
57068330	chr3:57068330:C:T	8.20287e-50	-2.53805	-4.45018e-10
57068487	chr3:57068487:T:G	7.59315e-50	-2.61528	-4.45018e-10
57068587	chr3:57068587:T:C	2.52243e-49	-1.07932e-09	-1.41472
57068655	chr3:57068655:C:G	5.98191e-49	-1.07932e-09	-0.551205
57068819	chr3:57068819:A:G	5.5139e-50	-1.47586	-1.4594
57068822	chr3:57068822:C:T	2.59829e-50	-2.22201	-1.46567
57068933	chr3:57068933:T:C	4.93839e-49	-1.07932e-09	-0.742904
57069057	chr3:57069057:G:T	2.60255e-49	-1.07932e-09	-1.38345
57069096	chr3:57069096:T:C	3.82096e-50	-2.01826	-1.28377
57069684	chr3:57069684:C:T	3.60199e-50	-1.89635	-1.46469
57069697	chr3:57069697:T:C	1.36536e-49	-2.02852	-4.45018e-10
57069737	chr3:57069737:G:T	1.88331e-50	-2.68004	-1.32945
57069841	chr3:57069841:C:T	5.92332e-50	-2.00627	-0.857359
57070400	chr3:57070400:C:T	6.30039e-50	-1.97075	-0.831171
57070550	chr3:57070550:A:G	4.79371e-49	-1.07932e-09	-0.77264
57070578	chr3:57070578:G:A	6.1639e-49	-1.5645	1.04327
57070644	chr3:57070644:G:C	2.48749e-49	-1.07932e-09	-1.42867
57070694	chr3:57070694:A:C	1.92773e-50	-2.68122	-1.30496
57070742	chr3:57070742:T:C	3.15738e-50	-2.03538	-1.45741
57071023	chr3:57071023:G:C	3.11211e-50	-2.04451	-1.46272
57071038	chr3:57071038:C:T	5.79721e-50	-2.07	-0.815153
57071093	chr3:57071093:C:T	6.21525e-50	-2.02354	-0.791981
57071174	chr3:57071174:T:C	4.15082e-49	-1.07932e-09	-0.916638
57071785	chr3:57071785:A:G	3.7601e-50	-2.03135	-1.28673
57071856	chr3:57071856:T:A	6.18154e-49	-0.668882	0.150506
57072117	chr3:57072117:TAAC:T	3.2349e-50	-2.01441	-1.45412
57072318	chr3:57072318:T:C	3.65706e-49	-1.07932e-09	-1.04329
57072881	chr3:57072881:C:T	8.65384e-50	-1.72838	-0.756147
57073021	chr3:57073021:G:C	2.61956e-49	-1.07932e-09	-1.37694
57073485	chr3:57073485:A:C	6.25222e-49	-1.07932e-09	-0.507007
57074473	chr3:57074473:G:A	8.33458e-50	-2.52212	-4.45018e-10
57075067	chr3:57075067:T:C	6.30799e-50	-1.36714	-1.43357
57075533	chr3:57075533:C:T	1.0436e-49	-2.64531	0.348038
57075734	chr3:57075734:T:A	1.20269e-49	-2.64949	0.494103
57075921	chr3:57075921:C:T	1.20893e-48	-1.07932e-09	0.152378
57076249	chr3:57076249:G:A	7.43829e-50	-2.63589	-4.45018e-10
57076405	chr3:57076405:G:C	1.28846e-48	-1.07932e-09	0.216087
57076885	chr3:57076885:C:A	9.5974e-50	-1.41789	-0.963147
57077036	chr3:57077036:C:A	9.22588e-50	-1.52354	-0.896979
57077270	chr3:57077270:G:A	3.09174e-49	-1.07932e-09	-1.21121
57077625	chr3:57077625:C:A	1.08046e-48	-1.07932e-09	0.0400298
57077923	chr3:57077923:G:T	7.90355e-50	-1.47158	-1.10364
57078075	chr3:57078075:G:A	9.88992e-50	-2.35101	-4.45018e-10
57078079	chr3:57078079:C:T	2.87293e-49	-1.07932e-09	-1.28461
57078484	chr3:57078484:C:A	1.11193e-48	-1.07932e-09	0.0687342
57078671	chr3:57078671:G:T	3.06682e-49	-0.0924398	-1.12686
57078950	chr3:57078950:G:T	2.02755e-50	-2.66497	-1.27073
57079018	chr3:57079018:C:T	6.36542e-49	-1.07932e-09	-0.489064
57079049	chr3:57079049:A:G	1.05681e-49	-0.822295	-1.46239
57079917	chr3:57079917:G:A	2.37628e-50	-2.65647	-1.12052
57079935	chr3:57079935:CTAAA:C	7.02754e-50	-2.63492	-0.0577776
57080271	chr3:57080271:A:G	8.25756e-50	-2.59869	0.067291
57080780	chr3:57080780:TCTC:T	7.64083e-50	-2.61997	0.0109438
57081103	chr3:57081103:C:G	1.05802e-49	-2.28354	-4.45018e-10
57081420	chr3:57081420:GGATATTTA:G	2.76058e-49	-1.07932e-09	-1.3245
57081539	chr3:57081539:C:T	6.07801e-50	-1.38903	-1.44883
57081736	chr3:57081736:G:A	1.06826e-49	-2.27391	-4.45018e-10
57081933	chr3:57081933:G:A	7.41887e-50	-2.60273	-0.0357755
57081989	chr3:57081989:C:G	7.10047e-50	-2.68237	-4.45018e-10
57082200	chr3:57082200:G:A	1.94942e-49	-0.729796	-0.942617
57082573	chr3:57082573:T:C	9.5543e-50	-1.41747	-0.968066
57082603	chr3:57082603:A:G	3.56135e-49	-1.07932e-09	-1.0698
57082632	chr3:57082632:G:A	6.14508e-49	-1.07932e-09	-0.524293
57083297	chr3:57083297:C:G	5.45915e-49	-0.642651	-4.45018e-10
57083448	chr3:57083448:C:T	8.55134e-50	-2.49644	-4.45018e-10
57083488	chr3:57083488:A:G	1.12209e-49	-1.27031	-0.954444
57083514	chr3:57083514:G:A	6.16731e-50	-1.39978	-1.42348
57084079	chr3:57084079:A:G	4.37634e-49	-1.07932e-09	-0.863731
57084111	chr3:57084111:C:A	4.43831e-49	-1.07932e-09	-0.84967
57084622	chr3:57084622:TG:T	5.51593e-50	-1.5016	-1.43329
57085767	chr3:57085767:C:T	2.75787e-49	-1.07932e-09	-1.32548
57085831	chr3:57085831:G:A	2.60176e-49	-1.07932e-09	-1.38376
57085891	chr3:57085891:G:C	1.05891e-49	-2.2827	-4.45018e-10
57086107	chr3:57086107:C:A	2.75393e-49	-1.07932e-09	-1.32691
57086152	chr3:57086152:T:C	1.13997e-48	-1.07932e-09	0.093644
57086207	chr3:57086207:G:GAA	3.64746e-50	-2.31798	-1.03052
57086756	chr3:57086756:A:ACTGT	2.69244e-49	-1.07932e-09	-1.3495
57087399	chr3:57087399:A:T	3.05358e-49	-1.07932e-09	-1.22363
57087529	chr3:57087529:A:G	2.56639e-50	-2.38196	-1.31807
57087583	chr3:57087583:G:A	9.66271e-50	-2.37426	-4.45018e-10
57087745	chr3:57087745:A:G	1.07187e-49	-2.27054	-4.45018e-10
57088023	chr3:57088023:C:T	2.39561e-49	-1.07932e-09	-1.4663
57088301	chr3:57088301:TTCAA:T	1.03961e-49	-2.3011	-4.45018e-10
57088334	chr3:57088334:T:C	5.8845e-50	-1.43681	-1.4334
57088752	chr3:57088752:C:T	2.17281e-50	-2.40015	-1.46636
57089039	chr3:57089039:G:A	2.40127e-49	-1.07932e-09	-1.46394
57089080	chr3:57089080:C:CAAG	5.95851e-49	-1.07932e-09	-0.555124
57089129	chr3:57089129:C:T	3.1105e-49	-1.07932e-09	-1.20516
57089284	chr3:57089284:C:T	3.96408e-49	-1.07932e-09	-0.962671
57089468	chr3:57089468:A:G	1.25099e-48	-1.07932e-09	0.186573
57089660	chr3:57089660:C:T	3.11579e-49	-1.07932e-09	-1.20346
57090168	chr3:57090168:C:G	5.77398e-49	-1.07932e-09	-0.586583
57090333	chr3:57090333:A:G	8.57721e-49	-1.07932e-09	-0.190836
57090490	chr3:57090490:C:T	5.21905e-50	-1.67123	-1.31898
57091040	chr3:57091040:G:T	6.50624e-49	-1.07932e-09	-0.467183
57091073	chr3:57091073:A:C	4.03385e-50	-1.80719	-1.44062
57091174	chr3:57091174:T:G	2.49822e-50	-2.27124	-1.45571
57091178	chr3:57091178:A:G	4.22493e-49	-1.07932e-09	-0.898941
57091252	chr3:57091252:G:A	4.27609e-49	-1.07932e-09	-0.886906
57091368	chr3:57091368:A:G	2.39563e-49	-1.07932e-09	-1.4663
57091371	chr3:57091371:GA:G	2.40017e-49	-1.07932e-09	-1.46441
57091396	chr3:57091396:G:A	2.50876e-50	-2.27542	-1.44732
57091699	chr3:57091699:T:A	5.83533e-50	-1.6192	-1.2594
57091836	chr3:57091836:A:G	3.77978e-50	-1.89144	-1.42143
57092315	chr3:57092315:G:A	2.13905e-48	-1.07932e-09	0.723004
57092333	chr3:57092333:A:T	3.82618e-49	-1.07932e-09	-0.998077
57092398	chr3:57092398:C:T	1.03785e-49	-2.30279	-4.45018e-10
57093220	chr3:57093220:G:A	2.47764e-49	-1.07932e-09	-1.43264
57093326	chr3:57093326:T:C	2.70064e-49	-1.07932e-09	-1.34645
57093463	chr3:57093463:G:A	2.40093e-49	-1.07932e-09	-1.46409
57094186	chr3:57094186:T:C	1.98253e-50	-2.51873	-1.43942
57094482	chr3:57094482:T:C	2.48753e-49	-1.07932e-09	-1.42866
57094652	chr3:57094652:G:A	5.62349e-49	-1.07932e-09	-0.612992
57094813	chr3:57094813:T:C	7.27928e-50	-2.6575	-4.45018e-10
57096615	chr3:57096615:TA:T	4.00225e-50	-1.99679	-1.25889
57096631	chr3:57096631:C:T	2.8983e-49	-1.07932e-09	-1.27582
57096633	chr3:57096633:C:T	2.43243e-49	-1.07932e-09	-1.45106
57096860	chr3:57096860:A:C	8.17707e-50	-2.5412	-4.45018e-10
57096953	chr3:57096953:T:G	3.58762e-50	-2.02558	-1.33946
57097083	chr3:57097083:G:A	1.86225e-50	-2.57301	-1.44773
57097501	chr3:57097501:A:C	1.58556e-49	-0.638406	-1.2406
57098006	chr3:57098006:G:A	1.15558e-48	-1.07932e-09	0.107241
57098007	chr3:57098007:G:A	7.67071e-50	-2.60512	-4.45018e-10
57098119	chr3:57098119:G:C	3.82288e-49	-1.07932e-09	-0.998939
57098158	chr3:57098158:G:A	4.0202e-49	-1.07932e-09	-0.948612
57098172	chr3:57098172:A:G	2.79387e-50	-2.21601	-1.39909
57098667	chr3:57098667:T:C	2.82212e-49	-1.30246	-4.45018e-10
57099110	chr3:57099110:G:A	1.15206e-49	-0.964324	-1.23407
57099661	chr3:57099661:A:G	9.15641e-49	-1.07932e-09	-0.12549
57099922	chr3:57099922:C:T	3.15072e-49	-1.07932e-09	-1.19231
57100087	chr3:57100087:A:G	2.7365e-50	-2.30654	-1.32931
57100202	chr3:57100202:T:C	4.48431e-50	-1.84027	-1.30167
57100218	chr3:57100218:C:T	1.1044e-49	-1.15675	-1.08388
57100362	chr3:57100362:C:T	1.10403e-49	-2.24098	-4.45018e-10
57100940	chr3:57100940:CAAAGCTTT:C	2.51194e-49	-1.07932e-09	-1.41889
57101432	chr3:57101432:A:G	2.62666e-49	-1.07932e-09	-1.37423
57101490	chr3:57101490:C:G	2.58393e-50	-2.29837	-1.39484
57101633	chr3:57101633:G:A	2.18879e-48	-1.07932e-09	0.745989
57101952	chr3:57101952:C:A	5.40567e-50	-1.56411	-1.39097
57102014	chr3:57102014:TGAGA:T	4.72317e-50	-1.7049	-1.38515
57102115	chr3:57102115:A:T	4.96166e-49	-1.07932e-09	-0.738204
57102557	chr3:57102557:C:T	4.04312e-50	-1.84589	-1.39962
57102685	chr3:57102685:G:C	3.65041e-49	-1.07932e-09	-1.0451
57102785	chr3:57102785:T:C	8.87106e-49	-1.07932e-09	-0.15715
57103062	chr3:57103062:A:G	4.22397e-50	-1.80625	-1.3955
57103495	chr3:57103495:G:A	4.02809e-49	-1.07932e-09	-0.946653
57103568	chr3:57103568:A:C	4.05377e-50	-1.83557	-1.40732
57103744	chr3:57103744:A:G	3.96257e-50	-1.82366	-1.44198
57103783	chr3:57103783:C:G	7.84509e-50	-1.69762	-0.885024
57103869	chr3:57103869:TA:T	4.14086e-49	-1.07932e-09	-0.919042
57103871	chr3:57103871:A:G	4.14177e-49	-1.07932e-09	-0.918822
57103939	chr3:57103939:T:C	2.76085e-49	-1.07932e-09	-1.32441
57104391	chr3:57104391:G:A	9.91351e-50	-1.11863	-1.23
57104995	chr3:57104995:T:C	4.00714e-49	-1.07932e-09	-0.951867
57105397	chr3:57105397:T:C	1.09647e-49	-1.39829	-0.849556
57105805	chr3:57105805:G:A	2.77201e-50	-2.27528	-1.34768
57105944	chr3:57105944:A:G	4.57784e-50	-1.73841	-1.38289
57106080	chr3:57106080:G:A	2.87387e-50	-2.23102	-1.35585
57106167	chr3:57106167:TA:T	2.59617e-49	-1.07932e-09	-1.38591
57106415	chr3:57106415:G:C	9.91563e-50	-2.34842	-4.45018e-10
57106420	chr3:57106420:G:A	2.61627e-49	-1.07932e-09	-1.37819
57106766	chr3:57106766:A:G	4.44389e-50	-1.74198	-1.40902
57106805	chr3:57106805:T:A	2.91619e-49	-1.07932e-09	-1.26967
57107305	chr3:57107305:G:A	9.96447e-50	-2.3435	-4.45018e-10
57107327	chr3:57107327:C:T	7.29128e-50	-2.65585	-4.45018e-10
57107328	chr3:57107328:G:A	2.44258e-49	-1.07932e-09	-1.44689
57107462	chr3:57107462:A:C	1.84986e-49	-0.467918	-1.25692
57107556	chr3:57107556:C:T	2.57613e-49	-1.07932e-09	-1.39366
57108148	chr3:57108148:C:T	5.40932e-49	-1.07932e-09	-0.651822
57108276	chr3:57108276:G:A	3.77584e-49	-1.07932e-09	-1.01132
57108317	chr3:57108317:T:G	4.33368e-50	-1.72617	-1.44994
57108631	chr3:57108631:G:A	9.95819e-50	-1.48811	-0.856025
57108734	chr3:57108734:T:G	2.65975e-49	-1.07932e-09	-1.36171
57108807	chr3:57108807:C:T	2.43412e-49	-1.07932e-09	-1.45036
57109822	chr3:57109822:G:C	2.65585e-49	-1.07932e-09	-1.36318
57109914	chr3:57109914:C:T	7.24109e-50	-1.79567	-0.867091
57109967	chr3:57109967:A:G	1.27014e-49	-1.03461	-1.0662
57110000	chr3:57110000:C:T	2.6622e-49	-1.07932e-09	-1.36079
57110436	chr3:57110436:G:A	5.33227e-49	-1.07932e-09	-0.666167
57110628	chr3:57110628:A:G	5.00526e-49	-1.07932e-09	-0.729454
57110642	chr3:57110642:T:C	2.43264e-49	-1.07932e-09	-1.45097
57110678	chr3:57110678:A:G	2.60712e-49	-1.07932e-09	-1.3817
57110944	chr3:57110944:G:A	3.3401e-49	-1.07932e-09	-1.13394
57111166	chr3:57111166:A:G	3.59703e-49	-1.07932e-09	-1.05984
57111515	chr3:57111515:G:A	2.443e-49	-1.07932e-09	-1.44672
57111698	chr3:57111698:C:T	4.09178e-50	-1.86426	-1.36929
57111709	chr3:57111709:G:A	8.57011e-50	-1.68761	-0.80664
57111864	chr3:57111864:A:C	4.71377e-49	-1.07932e-09	-0.789455
57111893	chr3:57111893:C:T	2.40384e-49	-1.07932e-09	-1.46288
57111987	chr3:57111987:A:G	4.29266e-49	-1.07932e-09	-0.883037
57112470	chr3:57112470:T:C	4.2386e-49	-1.07932e-09	-0.895712
57112509	chr3:57112509:C:T	2.46312e-49	-1.07932e-09	-1.43851
57112659	chr3:57112659:C:A	4.24137e-49	-1.07932e-09	-0.895059
57112703	chr3:57112703:TAAAACCCAGA:T	1.03247e-49	-2.30799	-4.45018e-10
57113101	chr3:57113101:A:G	1.17148e-49	-1.48472	-0.696958
57113529	chr3:57113529:G:A	2.83565e-49	-1.07932e-09	-1.29767
57114065	chr3:57114065:TC:T	3.88378e-50	-2.02106	-1.26466
57114827	chr3:57114827:A:AG	2.49152e-49	-1.07932e-09	-1.42705
57114940	chr3:57114940:C:A	8.17424e-50	-1.2975	-1.24405
57115166	chr3:57115166:T:G	1.8947e-49	-1.08805	-0.612835
57115201	chr3:57115201:C:T	2.07267e-49	-0.541977	-1.06913
57115287	chr3:57115287:T:G	4.01948e-50	-1.98198	-1.2694
57115397	chr3:57115397:T:A	1.95744e-49	-0.584552	-1.08376
57115631	chr3:57115631:C:T	2.07027e-49	-0.54798	-1.06428
57115699	chr3:57115699:G:C	5.62349e-49	-1.07932e-09	-0.612992
57115765	chr3:57115765:C:T	4.00389e-50	-1.97769	-1.27757
57116095	chr3:57116095:T:A	3.63954e-50	-2.57141	-0.779265
57116244	chr3:57116244:T:C	4.74345e-49	-1.07932e-09	-0.78318
57116288	chr3:57116288:T:C	2.52471e-49	-1.07932e-09	-1.41382
57116430	chr3:57116430:T:C	2.62663e-49	-1.07932e-09	-1.37424
57116458	chr3:57116458:AT:A	6.32468e-50	-1.52242	-1.27565
57116842	chr3:57116842:G:A	2.45601e-49	-1.07932e-09	-1.44141
57117103	chr3:57117103:A:C	3.6419e-49	-0.150738	-0.896703
57117234	chr3:57117234:C:T	5.01192e-49	-1.07932e-09	-0.728124
57117534	chr3:57117534:A:T	2.39627e-49	-1.07932e-09	-1.46603
57117784	chr3:57117784:G:A	4.22525e-50	-1.81425	-1.3872
57117978	chr3:57117978:A:G	4.26921e-50	-1.80127	-1.38983
57118440	chr3:57118440:C:A	5.22039e-49	-1.07932e-09	-0.687372
57119036	chr3:57119036:T:G	2.82669e-49	-1.07932e-09	-1.30084
57119078	chr3:57119078:C:T	2.4661e-49	-1.07932e-09	-1.43731
57119080	chr3:57119080:C:T	3.39277e-49	-1.07932e-09	-1.1183
57119553	chr3:57119553:G:A	6.58662e-50	-1.53285	-1.22464
57119841	chr3:57119841:C:T	4.39077e-50	-1.76176	-1.40127
57119992	chr3:57119992:A:G	9.18331e-49	-1.07932e-09	-0.122556
57120730	chr3:57120730:C:T	9.73124e-50	-2.36719	-4.45018e-10
57120794	chr3:57120794:A:G	1.10269e-49	-1.49242	-0.749767
57121392	chr3:57121392:G:C	4.22637e-49	-1.07932e-09	-0.8986
57121816	chr3:57121816:C:T	2.25985e-49	-1.52465	-4.45018e-10
57122275	chr3:57122275:G:C	2.91355e-49	-1.07932e-09	-1.27057
57122491	chr3:57122491:A:G	1.00355e-49	-2.3364	-4.45018e-10
57122507	chr3:57122507:T:C	1.05809e-49	-0.904174	-1.3793
57123688	chr3:57123688:G:A	2.28652e-49	-0.714396	-0.798515
57124156	chr3:57124156:A:G	7.38498e-49	-1.07932e-09	-0.340496
57124168	chr3:57124168:C:T	1.64668e-50	-2.684	-1.45977
57124220	chr3:57124220:A:G	1.69478e-50	-2.67954	-1.43544
57124364	chr3:57124364:C:T	1.55076e-49	-1.9012	-4.45018e-10
57124525	chr3:57124525:GA:G	5.28752e-50	-1.78699	-1.19019
57124991	chr3:57124991:A:G	3.20571e-49	-1.07932e-09	-1.17501
57125116	chr3:57125116:A:G	1.11042e-48	-1.07932e-09	0.06738
57125236	chr3:57125236:G:A	2.82779e-50	-2.43581	-1.16722
57125283	chr3:57125283:T:C	2.26166e-48	-1.07932e-09	0.77874
57126284	chr3:57126284:T:C	3.10896e-50	-2.29501	-1.21323
57126430	chr3:57126430:C:A	3.57912e-49	-1.07932e-09	-1.06483
57126443	chr3:57126443:C:A	2.70903e-50	-2.61412	-1.03182
57126454	chr3:57126454:C:T	4.23962e-48	-1.07932e-09	1.40712
57127551	chr3:57127551:G:A	9.88582e-48	-1.07932e-09	2.25374
57127902	chr3:57127902:T:C	2.397e-49	-1.07932e-09	-1.46573
57128250	chr3:57128250:G:A	1.176e-49	-2.17783	-4.45018e-10
57128448	chr3:57128448:C:T	2.61212e-50	-2.33453	-1.34784
57128857	chr3:57128857:C:T	2.396e-49	-1.07932e-09	-1.46614
57129144	chr3:57129144:A:T	2.42124e-49	-1.07932e-09	-1.45566
57129367	chr3:57129367:A:G	4.43018e-49	-1.07932e-09	-0.851504
57129566	chr3:57129566:C:T	3.03157e-49	-1.07932e-09	-1.23086
57129723	chr3:57129723:T:C	4.38191e-50	-2.36558	-0.799462
57129737	chr3:57129737:C:T	2.78135e-50	-2.35734	-1.26225
57129859	chr3:57129859:G:T	5.37448e-50	-2.36697	-0.593893
57130334	chr3:57130334:C:T	2.80666e-50	-2.35778	-1.25275
57130380	chr3:57130380:A:T	2.74184e-50	-2.35959	-1.27431
57130597	chr3:57130597:G:A	2.91058e-50	-2.6648	-0.909375
57130667	chr3:57130667:C:G	3.5671e-49	-1.07932e-09	-1.06819
57130771	chr3:57130771:T:C	1.13832e-49	-2.21039	-4.45018e-10
57130931	chr3:57130931:C:T	8.75078e-49	-1.07932e-09	-0.170802
57131232	chr3:57131232:T:C	2.71004e-49	-1.07932e-09	-1.34298
57131282	chr3:57131282:C:A	2.73626e-50	-2.38674	-1.2492
57131627	chr3:57131627:C:T	2.40416e-49	-1.07932e-09	-1.46274
57132125	chr3:57132125:G:A	9.84533e-50	-2.35553	-4.45018e-10
57132415	chr3:57132415:G:A	1.99217e-47	-1.07932e-09	2.95445
57132587	chr3:57132587:T:C	2.54337e-49	-1.07932e-09	-1.40645
57133364	chr3:57133364:T:C	2.95512e-50	-2.63679	-0.922198
57133674	chr3:57133674:C:G	9.2873e-50	-2.41388	-4.45018e-10
57133709	chr3:57133709:G:C	2.45748e-49	-1.07932e-09	-1.44081
57133915	chr3:57133915:G:T	2.47035e-49	-1.07932e-09	-1.43559
57134126	chr3:57134126:G:A	1.08162e-49	-2.26148	-4.45018e-10
57134245	chr3:57134245:T:C	4.30269e-50	-2.39798	-0.785311
57134313	chr3:57134313:C:T	5.31819e-50	-2.41161	-0.559787
57134518	chr3:57134518:A:G	8.89513e-48	-1.07932e-09	2.14814
57134564	chr3:57134564:C:T	2.75779e-49	-1.07932e-09	-1.32551
57134643	chr3:57134643:C:T	5.07215e-48	-1.07932e-09	1.58641
57134765	chr3:57134765:G:A	5.50214e-50	-2.22708	-0.710313
57135620	chr3:57135620:T:C	3.74429e-50	-2.3019	-1.0204
57135963	chr3:57135963:C:T	2.40026e-49	-1.07932e-09	-1.46437
57136467	chr3:57136467:G:C	5.72168e-50	-2.36901	-0.529254
57136863	chr3:57136863:A:G	1.1088e-49	-2.23667	-4.45018e-10
57136879	chr3:57136879:G:C	5.14248e-50	-2.25566	-0.749338
57137297	chr3:57137297:T:C	4.21561e-49	-1.07932e-09	-0.90115
57137378	chr3:57137378:C:A	1.44258e-49	-1.20853	-0.764983
57137805	chr3:57137805:C:T	2.39764e-49	-1.07932e-09	-1.46546
57137874	chr3:57137874:T:C	6.53599e-50	-2.38915	-0.376058
57137967	chr3:57137967:A:C	2.99255e-49	-1.07932e-09	-1.24382
57138233	chr3:57138233:TA:T	1.42073e-48	-1.07932e-09	0.313815
57138517	chr3:57138517:T:C	2.87817e-49	-1.07932e-09	-1.28279
57138543	chr3:57138543:G:T	2.40176e-49	-1.07932e-09	-1.46374
57139064	chr3:57139064:G:A	2.09656e-48	-1.07932e-09	0.702939
57139196	chr3:57139196:C:G	2.87505e-49	-1.07932e-09	-1.28387
57139887	chr3:57139887:T:C	1.26837e-49	-1.3145	-0.787707
57140246	chr3:57140246:T:C	2.78586e-50	-2.59191	-1.02607
57141104	chr3:57141104:G:A	8.26631e-49	-1.07932e-09	-0.227756
57141170	chr3:57141170:G:A	9.95392e-50	-2.34456	-4.45018e-10
57141426	chr3:57141426:A:G	3.05323e-50	-2.39587	-1.13046
57141750	chr3:57141750:T:C	2.83896e-49	-1.07932e-09	-1.29651
57141846	chr3:57141846:GA:G	2.47038e-49	-1.07932e-09	-1.43557
57141860	chr3:57141860:T:C	2.18455e-48	-1.07932e-09	0.744049
57141945	chr3:57141945:A:G	1.01584e-47	-1.07932e-09	2.28095
57142049	chr3:57142049:C:T	1.58133e-49	-1.45521	-0.426464
57142056	chr3:57142056:C:G	3.29181e-49	-1.07932e-09	-1.14851
57142169	chr3:57142169:G:A	6.73315e-50	-2.36011	-0.375373
57142309	chr3:57142309:T:G	4.39979e-48	-1.07932e-09	1.4442
57142474	chr3:57142474:C:T	1.38616e-49	-2.01341	-4.45018e-10
57142477	chr3:57142477:A:G	6.70502e-50	-2.34425	-0.395425
57142520	chr3:57142520:A:G	2.05494e-48	-1.07932e-09	0.682889
57142528	chr3:57142528:G:A	3.37368e-49	-1.07932e-09	-1.12394
57142547	chr3:57142547:G:A	1.15289e-49	-2.19767	-4.45018e-10
57142719	chr3:57142719:T:G	4.45188e-48	-1.07932e-09	1.45597
57143143	chr3:57143143:A:G	3.60321e-50	-2.3522	-1.00851
57143167	chr3:57143167:C:T	4.81976e-50	-2.36154	-0.708269
57143423	chr3:57143423:C:T	2.65597e-49	-1.07932e-09	-1.36313
57143615	chr3:57143615:C:T	3.39406e-49	-1.07932e-09	-1.11792
57143688	chr3:57143688:T:C	3.62476e-50	-2.27822	-1.07653
57143785	chr3:57143785:G:A	7.56596e-50	-2.61887	-4.45018e-10
57144265	chr3:57144265:C:T	2.73083e-50	-2.34219	-1.29573
57144368	chr3:57144368:T:C	2.06856e-48	-1.07932e-09	0.689495
57144670	chr3:57144670:A:C	1.96458e-50	-2.51477	-1.45248
57145045	chr3:57145045:C:G	2.41593e-48	-1.07932e-09	0.844725
57145233	chr3:57145233:C:G	6.6855e-50	-2.29987	-0.442715
57145402	chr3:57145402:G:A	3.11544e-49	-1.07932e-09	-1.20357
57145823	chr3:57145823:G:A	2.42067e-49	-1.07932e-09	-1.4559
57146025	chr3:57146025:ACACT:A	1.36581e-49	-2.0282	-4.45018e-10
57146144	chr3:57146144:T:A	2.03871e-50	-2.68345	-1.24676
57146243	chr3:57146243:CTTACT:C	2.87206e-49	-1.07932e-09	-1.28491
57146302	chr3:57146302:G:A	1.41598e-48	-1.07932e-09	0.310461
57146519	chr3:57146519:G:A	2.86997e-49	-1.07932e-09	-1.28564
57146797	chr3:57146797:T:C	2.95671e-49	-1.07932e-09	-1.25587
57147313	chr3:57147313:A:C	4.56176e-48	-1.07932e-09	1.48035
57147603	chr3:57147603:T:C	5.90323e-50	-2.32272	-0.54431
57147729	chr3:57147729:T:C	2.40032e-49	-1.07932e-09	-1.46434
57147781	chr3:57147781:T:TA	3.15939e-50	-2.67905	-0.813101
57148240	chr3:57148240:G:A	2.42647e-49	-1.07932e-09	-1.45351
57148294	chr3:57148294:C:A	1.19947e-49	-2.28391	0.125844
57148635	chr3:57148635:G:A	2.59983e-50	-2.35597	-1.33111
57149399	chr3:57149399:T:C	2.40029e-49	-1.07932e-09	-1.46436
57149458	chr3:57149458:C:T	2.40077e-49	-1.07932e-09	-1.46415
57149559	chr3:57149559:G:A	2.39931e-49	-1.07932e-09	-1.46476
57149735	chr3:57149735:G:A	1.11068e-49	-2.23497	-4.45018e-10
57149849	chr3:57149849:T:C	3.07969e-49	-2.58791	1.3728
57150273	chr3:57150273:G:A	2.87521e-49	-1.07932e-09	-1.28382
57150437	chr3:57150437:C:T	5.96989e-49	-1.07932e-09	-0.553216
57151724	chr3:57151724:A:G	4.09491e-49	-1.07932e-09	-0.930199
57151822	chr3:57151822:A:G	2.25534e-49	-1.52664	-4.45018e-10
57151923	chr3:57151923:A:C	3.29539e-49	-1.07932e-09	-1.14742
57152007	chr3:57152007:A:C	3.5726e-50	-2.59085	-0.778382
57152129	chr3:57152129:A:C	1.57557e-49	-1.72427	-0.161057
57152131	chr3:57152131:A:G	2.25649e-50	-2.4567	-1.37202
57152303	chr3:57152303:G:A	7.68046e-50	-2.60385	-4.45018e-10
57152334	chr3:57152334:A:G	2.4029e-49	-1.07932e-09	-1.46327
57152762	chr3:57152762:C:T	2.51049e-49	-1.07932e-09	-1.41947
57153008	chr3:57153008:A:G	3.58616e-49	-1.07932e-09	-1.06286
57153050	chr3:57153050:T:C	9.08591e-49	-1.07932e-09	-0.133219
57153468	chr3:57153468:G:A	1.67528e-50	-2.67319	-1.45336
57153916	chr3:57153916:T:TGGCAACAAC	2.49411e-49	-1.07932e-09	-1.42601
57154418	chr3:57154418:T:TGC	3.52452e-49	-1.07932e-09	-1.0802
57154538	chr3:57154538:G:T	2.56208e-49	-1.07932e-09	-1.39912
57154818	chr3:57154818:C:T	2.5798e-49	-1.07932e-09	-1.39223
57155195	chr3:57155195:A:G	2.5862e-49	-1.07932e-09	-1.38976
57155251	chr3:57155251:C:T	8.00124e-49	-1.07932e-09	-0.260347
57155281	chr3:57155281:G:A	2.06897e-48	-1.07932e-09	0.689691
57155792	chr3:57155792:T:C	2.49261e-49	-1.07932e-09	-1.42661
57155896	chr3:57155896:G:A	2.54428e-49	-1.07932e-09	-1.4061
57155956	chr3:57155956:T:C	7.39673e-50	-2.64149	-4.45018e-10
57156178	chr3:57156178:A:G	2.49022e-49	-1.07932e-09	-1.42758
57156191	chr3:57156191:A:G	2.54275e-49	-1.07932e-09	-1.4067
57156275	chr3:57156275:C:CTT	7.36749e-50	-2.64545	-4.45018e-10
57156424	chr3:57156424:A:G	6.16285e-49	-1.07932e-09	-0.521406
57156557	chr3:57156557:C:T	7.78014e-50	-2.59096	-4.45018e-10
57156777	chr3:57156777:T:C	2.50001e-49	-1.07932e-09	-1.42365
57156844	chr3:57156844:C:G	2.49778e-49	-1.07932e-09	-1.42454
57157287	chr3:57157287:A:G	7.35947e-50	-2.64654	-4.45018e-10
57157288	chr3:57157288:A:T	7.3618e-50	-2.64622	-4.45018e-10
57157384	chr3:57157384:G:GCC	1.3197e-49	-1.82774	-0.234807
57157533	chr3:57157533:A:G	7.40793e-50	-2.63998	-4.45018e-10
57157867	chr3:57157867:C:T	2.806e-49	-1.07932e-09	-1.30819
57158018	chr3:57158018:T:C	7.43022e-50	-2.63697	-4.45018e-10
57158197	chr3:57158197:A:G	2.49224e-49	-1.07932e-09	-1.42676
57158266	chr3:57158266:G:T	2.25964e-50	-2.68207	-1.14526
57158380	chr3:57158380:T:C	2.52248e-49	-1.07932e-09	-1.4147
57158868	chr3:57158868:C:T	2.76215e-49	-1.07932e-09	-1.32394
57158899	chr3:57158899:A:G	2.55349e-49	-1.07932e-09	-1.40248
57159054	chr3:57159054:T:C	2.41364e-49	-1.07932e-09	-1.45881
57159112	chr3:57159112:C:T	7.75778e-50	-2.59383	-4.45018e-10
57159549	chr3:57159549:C:T	1.23089e-49	-2.13221	-4.45018e-10
57160398	chr3:57160398:G:T	2.70474e-49	-1.07932e-09	-1.34494
57160642	chr3:57160642:T:C	2.45615e-49	-1.07932e-09	-1.44135
57161034	chr3:57161034:C:G	7.24545e-50	-2.66216	-4.45018e-10
57161248	chr3:57161248:C:G	1.70068e-50	-2.64866	-1.46285
57161446	chr3:57161446:A:G	2.43411e-49	-1.07932e-09	-1.45036
57161642	chr3:57161642:GA:G	2.29168e-48	-1.07932e-09	0.791926
57161647	chr3:57161647:G:C	7.34419e-50	-2.64862	-4.45018e-10
57162142	chr3:57162142:T:C	1.66973e-50	-2.67219	-1.45767
57162209	chr3:57162209:G:C	1.67433e-50	-2.66521	-1.46191
57162230	chr3:57162230:T:C	7.38216e-50	-2.64346	-4.45018e-10
57162292	chr3:57162292:G:GC	2.71436e-49	-1.07932e-09	-1.34139
57162356	chr3:57162356:A:G	1.11645e-49	-2.22979	-4.45018e-10
57162378	chr3:57162378:T:C	3.63824e-49	-1.07932e-09	-1.04844
57162608	chr3:57162608:C:T	1.04411e-48	-1.07932e-09	0.00580916
57162820	chr3:57162820:A:G	4.02868e-50	-2.67258	-0.576509
57162990	chr3:57162990:G:A	2.4295e-49	-1.07932e-09	-1.45226
57164092	chr3:57164092:A:C	3.61634e-48	-1.07932e-09	1.2481
57165110	chr3:57165110:T:C	4.95807e-48	-1.07932e-09	1.56366
57165870	chr3:57165870:C:T	1.20487e-49	-0.916487	-1.23709
57165916	chr3:57165916:T:A	2.34845e-49	-1.19743	-0.288754
57166078	chr3:57166078:TA:T	1.29921e-48	-1.07932e-09	0.2244
57166552	chr3:57166552:C:A	1.10726e-49	-0.833133	-1.40492
57166730	chr3:57166730:C:A	2.90842e-49	-1.22778	-0.0445508
57166792	chr3:57166792:C:T	8.31502e-50	-2.52447	-4.45018e-10
57168021	chr3:57168021:G:A	7.37588e-50	-2.64431	-4.45018e-10
57168544	chr3:57168544:C:T	2.41138e-49	-1.07932e-09	-1.45975
57168857	chr3:57168857:C:T	3.41132e-49	-1.07932e-09	-1.11284
57168981	chr3:57168981:A:G	1.50014e-49	-0.515556	-1.41883
57169153	chr3:57169153:G:C	3.88236e-48	-1.07932e-09	1.31908
57169370	chr3:57169370:C:A	1.04688e-49	-0.979436	-1.3147
57169473	chr3:57169473:C:T	2.02195e-49	-1.29082	-0.34506
57169500	chr3:57169500:G:A	5.25605e-49	-2.64591	1.96534
57170342	chr3:57170342:C:G	2.39998e-49	-1.07932e-09	-1.46448
57170409	chr3:57170409:T:G	2.71974e-49	-1.07932e-09	-1.33941
57170417	chr3:57170417:G:C	6.03879e-50	-1.3793	-1.46502
57170597	chr3:57170597:G:A	8.65524e-50	-2.48436	-4.45018e-10
57170899	chr3:57170899:G:A	4.63113e-49	-1.07932e-09	-0.807142
57171280	chr3:57171280:G:A	7.30043e-50	-2.6546	-4.45018e-10
57171379	chr3:57171379:A:T	1.00181e-48	-1.07932e-09	-0.0355485
57171834	chr3:57171834:A:G	5.74943e-49	0.730573	-1.32142
57171855	chr3:57171855:C:T	2.61524e-49	-1.07932e-09	-1.37859
57172114	chr3:57172114:T:C	2.02922e-49	-0.18809	-1.4442
57172198	chr3:57172198:G:A	9.72443e-49	-1.07932e-09	-0.0653036
57172505	chr3:57172505:T:C	2.41127e-49	-1.07932e-09	-1.45979
57172755	chr3:57172755:G:A	2.98402e-49	-1.07932e-09	-1.24667
57172822	chr3:57172822:C:T	3.39882e-49	-1.07932e-09	-1.11652
57172882	chr3:57172882:C:T	2.9141e-49	-1.07932e-09	-1.27038
57172915	chr3:57172915:A:G	1.11538e-48	-1.07932e-09	0.0718392
57173443	chr3:57173443:A:G	2.42479e-49	-1.07932e-09	-1.4542
57174047	chr3:57174047:C:T	2.42561e-49	-1.07932e-09	-1.45386
57174356	chr3:57174356:C:T	2.70876e-49	-1.07932e-09	-1.34345
57174399	chr3:57174399:G:T	2.77391e-49	-1.07932e-09	-1.31969
57174667	chr3:57174667:G:A	1.579e-49	-1.88315	-4.45018e-10
57175169	chr3:57175169:T:G	4.43068e-49	0.303923	-1.15531
57175667	chr3:57175667:C:G	1.30966e-49	-2.07018	-4.45018e-10
57177108	chr3:57177108:T:C	3.12828e-49	-1.07932e-09	-1.19946
57177268	chr3:57177268:C:A	4.26424e-49	-1.07932e-09	-0.889681
57177835	chr3:57177835:T:C	1.00964e-49	-2.2018	-0.128555
57177863	chr3:57177863:G:A	2.81797e-49	-1.07932e-09	-1.30393
57178316	chr3:57178316:C:T	8.48792e-50	-2.50389	-4.45018e-10
57178550	chr3:57178550:C:T	2.94899e-49	-1.07932e-09	-1.25848
57179415	chr3:57179415:T:G	2.45876e-49	-1.07932e-09	-1.44029
57179631	chr3:57179631:C:T	2.88381e-49	-1.07932e-09	-1.28083
57179652	chr3:57179652:G:A	3.57234e-49	-1.07932e-09	-1.06672
57179696	chr3:57179696:C:T	2.17749e-47	2.58356	0.459838
57179733	chr3:57179733:T:C	2.35347e-50	-2.63446	-1.15218
57179823	chr3:57179823:C:T	2.9324e-48	1.61477	-0.576312
57180918	chr3:57180918:C:A	3.09034e-49	-1.07932e-09	-1.21166
57180950	chr3:57180950:A:G	3.13579e-50	-2.4021	-1.09755
57181043	chr3:57181043:G:A	2.45701e-49	-1.07932e-09	-1.441
57182055	chr3:57182055:A:C	3.29966e-50	-2.37553	-1.07318
57182550	chr3:57182550:T:C	2.53951e-49	-1.07932e-09	-1.40797
57183046	chr3:57183046:C:A	2.55791e-49	-1.07932e-09	-1.40076
57183292	chr3:57183292:C:T	4.65894e-48	1.97823	-0.476801
57185316	chr3:57185316:A:G	2.9786e-48	0.947419	0.106675
57185362	chr3:57185362:T:G	2.77677e-49	-1.07932e-09	-1.31866
57185494	chr3:57185494:T:C	3.75746e-50	-1.88929	-1.42949
57185574	chr3:57185574:G:A	4.12595e-49	-1.07932e-09	-0.922648
57185602	chr3:57185602:T:G	9.1804e-50	-2.42546	-4.45018e-10
57185827	chr3:57185827:G:A	2.42327e-49	-1.07932e-09	-1.45483
57186100	chr3:57186100:C:A	2.4153e-49	-1.07932e-09	-1.45812
57186137	chr3:57186137:T:C	2.87421e-49	-1.07932e-09	-1.28417
57186400	chr3:57186400:T:TATAGAGAGACAGGGTCTCATCACTCTGTC	2.39562e-49	-1.07932e-09	-1.4663
57186455	chr3:57186455:G:A	2.39565e-49	-1.07932e-09	-1.46629
57186490	chr3:57186490:G:A	2.41468e-49	-1.07932e-09	-1.45838
57187231	chr3:57187231:G:C	2.42132e-49	-1.07932e-09	-1.45563
57187806	chr3:57187806:A:C	5.54294e-49	0.399035	-1.02645
57187873	chr3:57187873:T:C	2.82894e-49	-1.07932e-09	-1.30004
57188207	chr3:57188207:C:T	2.89759e-49	-1.07932e-09	-1.27607
57188756	chr3:57188756:G:A	3.97964e-49	-1.07932e-09	-0.958754
57188792	chr3:57188792:T:C	8.30744e-50	-2.52538	-4.45018e-10
57189750	chr3:57189750:G:A	3.13481e-49	-1.07932e-09	-1.19738
57189773	chr3:57189773:C:T	6.77571e-48	1.23359	0.642397
57190519	chr3:57190519:C:T	4.18881e-49	-1.07932e-09	-0.907527
57190826	chr3:57190826:T:G	1.62897e-47	2.07114	0.682038
57190878	chr3:57190878:A:G	2.99336e-49	-1.07932e-09	-1.24355
57191332	chr3:57191332:A:G	3.7786e-49	-1.07932e-09	-1.01059
57192563	chr3:57192563:G:T	6.41232e-48	1.16599	0.65487
57193001	chr3:57193001:C:T	2.83639e-49	-1.07932e-09	-1.29741
57193252	chr3:57193252:C:T	9.4377e-50	-2.39782	-4.45018e-10
57193299	chr3:57193299:G:A	5.49024e-49	-1.07932e-09	-0.636973
57194499	chr3:57194499:T:G	2.92676e-49	-1.07932e-09	-1.26605
57194818	chr3:57194818:TTGTC:T	1.28341e-49	-2.09042	-4.45018e-10
57195365	chr3:57195365:C:T	2.90552e-49	-1.07932e-09	-1.27333
57196073	chr3:57196073:T:A	2.53383e-49	-1.07932e-09	-1.41021
57196304	chr3:57196304:T:C	2.54226e-49	-1.07932e-09	-1.40689
57196313	chr3:57196313:A:G	2.53775e-49	-1.07932e-09	-1.40866
57196469	chr3:57196469:T:G	1.77367e-50	-2.60588	-1.4636
57197109	chr3:57197109:C:T	7.91418e-50	-2.57387	-4.45018e-10
57197654	chr3:57197654:A:G	3.51299e-49	-1.07932e-09	-1.08348
57198476	chr3:57198476:T:C	2.8309e-49	-1.07932e-09	-1.29935
57199614	chr3:57199614:T:C	2.67417e-49	-1.07932e-09	-1.35631
57200793	chr3:57200793:C:T	2.78349e-49	-1.07932e-09	-1.31624
57200856	chr3:57200856:A:T	2.76866e-49	-1.07932e-09	-1.32158
57201241	chr3:57201241:A:T	5.71667e-49	-1.07932e-09	-0.596558
57201557	chr3:57201557:G:A	1.33057e-47	1.9404	0.610434
57202162	chr3:57202162:G:A	2.50238e-49	-1.07932e-09	-1.4227
57202505	chr3:57202505:T:C	6.22714e-48	1.1397	0.651857
57202705	chr3:57202705:C:T	3.16086e-49	-1.07932e-09	-1.1891
57203193	chr3:57203193:T:C	1.86137e-49	-0.361534	-1.3571
57204472	chr3:57204472:A:G	1.55118e-49	-1.90093	-4.45018e-10
57204489	chr3:57204489:G:T	5.57769e-49	-1.07932e-09	-0.62117
57204506	chr3:57204506:G:T	5.51563e-49	-1.07932e-09	-0.632359
57204576	chr3:57204576:G:T	1.19126e-47	1.87388	0.566359
57204821	chr3:57204821:C:T	4.88545e-49	-1.07932e-09	-0.753682
57204861	chr3:57204861:G:A	4.49719e-49	-1.07932e-09	-0.836493
57205639	chr3:57205639:C:T	4.27072e-49	-1.07932e-09	-0.888163
57205966	chr3:57205966:G:A	3.23613e-49	-1.07932e-09	-1.16557
57205968	chr3:57205968:G:A	3.33296e-49	-1.07932e-09	-1.13608
57206582	chr3:57206582:C:T	1.30071e-47	1.89107	0.637067
57207438	chr3:57207438:T:C	2.70618e-49	-1.07932e-09	-1.34441
57208531	chr3:57208531:G:T	2.73091e-49	-1.07932e-09	-1.33531
57208984	chr3:57208984:A:G	2.50682e-49	-1.07932e-09	-1.42093
57209178	chr3:57209178:T:C	3.02347e-49	-1.07932e-09	-1.23354
57209234	chr3:57209234:T:C	4.70287e-49	-0.00540093	-0.78637
57209749	chr3:57209749:A:G	2.97889e-50	-2.25327	-1.2977
57210603	chr3:57210603:G:A	2.77216e-49	-1.07932e-09	-1.32032
57210869	chr3:57210869:C:T	3.23804e-50	-2.63087	-0.836694
57210944	chr3:57210944:C:T	1.66136e-48	1.38198	-0.9117
57211199	chr3:57211199:C:CA	9.01802e-49	0.752156	-0.892876
57211257	chr3:57211257:A:G	2.5075e-49	-1.07932e-09	-1.42066
57211696	chr3:57211696:A:T	9.13629e-50	-2.43028	-4.45018e-10
57212020	chr3:57212020:C:T	3.82044e-49	-1.07932e-09	-0.999578
57212137	chr3:57212137:GTATTA:G	2.49917e-49	-1.07932e-09	-1.42399
57212326	chr3:57212326:T:C	1.04282e-48	0.898037	-0.893466
57212387	chr3:57212387:C:T	2.50085e-49	-1.07932e-09	-1.42331
57212823	chr3:57212823:A:G	5.16675e-49	-1.07932e-09	-0.6977
57212944	chr3:57212944:C:T	1.40711e-49	-1.9984	-4.45018e-10
57213823	chr3:57213823:AG:A	2.70105e-49	-1.07932e-09	-1.3463
57213994	chr3:57213994:C:T	2.69227e-49	-1.07932e-09	-1.34956
57214439	chr3:57214439:C:T	4.22532e-49	-1.07932e-09	-0.89885
57214578	chr3:57214578:T:C	2.6429e-49	-1.07932e-09	-1.36807
57215590	chr3:57215590:A:T	2.86132e-49	-1.07932e-09	-1.28866
57216051	chr3:57216051:T:C	9.34559e-50	-2.40762	-4.45018e-10
57216544	chr3:57216544:C:T	9.04781e-50	-2.44001	-4.45018e-10
57217317	chr3:57217317:A:C	3.62975e-49	-1.07932e-09	-1.05078
57217988	chr3:57217988:C:G	7.28631e-50	-2.65653	-4.45018e-10
57218505	chr3:57218505:G:A	1.83385e-49	-1.73353	-4.45018e-10
57218979	chr3:57218979:T:G	7.09055e-50	-2.68377	-4.45018e-10
57219295	chr3:57219295:G:T	5.27282e-50	-2.54258	-0.437384
57219356	chr3:57219356:T:C	7.13886e-50	-2.67698	-4.45018e-10
57219527	chr3:57219527:C:T	8.30112e-48	1.74695	0.33208
57219557	chr3:57219557:C:T	9.08135e-50	-2.43631	-4.45018e-10
57219558	chr3:57219558:G:A	2.57645e-49	-1.07932e-09	-1.39353
57219657	chr3:57219657:G:A	2.69512e-49	-1.07932e-09	-1.3485
57219853	chr3:57219853:A:G	9.25666e-49	-2.64933	2.53473
57220056	chr3:57220056:T:C	8.58155e-50	-2.49292	-4.45018e-10
57220091	chr3:57220091:A:T	9.02095e-50	-2.44298	-4.45018e-10
57220333	chr3:57220333:T:A	2.60043e-49	-1.07932e-09	-1.38427
57220592	chr3:57220592:A:G	2.54692e-49	-1.07932e-09	-1.40506
57220662	chr3:57220662:C:T	1.78488e-49	-1.76059	-4.45018e-10
57220992	chr3:57220992:C:T	9.11599e-50	-2.4325	-4.45018e-10
57221717	chr3:57221717:C:T	1.43301e-49	-1.98016	-4.45018e-10
57221841	chr3:57221841:G:A	2.61457e-49	-1.07932e-09	-1.37884
57221903	chr3:57221903:C:T	1.93526e-49	-0.281267	-1.39844
57222093	chr3:57222093:T:C	6.38771e-48	1.65613	0.160889
57222129	chr3:57222129:C:A	2.74165e-49	-1.07932e-09	-1.33138
57222608	chr3:57222608:A:T	5.58361e-48	1.53476	0.147714
57222890	chr3:57222890:G:A	1.6524e-48	1.10097	-0.636106
57223701	chr3:57223701:C:T	8.86184e-50	-2.46078	-4.45018e-10
57223894	chr3:57223894:G:A	4.01055e-49	-1.07932e-09	-0.951015
57224235	chr3:57224235:C:T	5.59168e-49	-1.07932e-09	-0.618664
57224451	chr3:57224451:T:A	1.10329e-47	1.75364	0.609874
57224588	chr3:57224588:A:G	5.19507e-49	-1.07932e-09	-0.692234
57225844	chr3:57225844:C:T	2.5814e-49	-1.07932e-09	-1.39161
57226278	chr3:57226278:A:T	2.67149e-49	-1.07932e-09	-1.35731
57226802	chr3:57226802:C:G	7.74219e-49	0.695053	-0.988313
57227312	chr3:57227312:C:G	7.16278e-50	-2.67363	-4.45018e-10
57227377	chr3:57227377:A:G	3.13742e-49	-1.07932e-09	-1.19654
57227627	chr3:57227627:A:T	4.35044e-49	-1.07932e-09	-0.869668
57227866	chr3:57227866:C:T	2.61185e-49	-1.07932e-09	-1.37989
57228000	chr3:57228000:C:T	2.58752e-49	-1.07932e-09	-1.38925
57228186	chr3:57228186:G:A	3.3066e-49	-1.07932e-09	-1.14402
57228627	chr3:57228627:G:T	2.58165e-49	-1.07932e-09	-1.39151
57229366	chr3:57229366:G:C	8.05938e-48	1.89475	0.154731
57229433	chr3:57229433:C:T	2.4608e-49	-1.07932e-09	-1.43946
57230041	chr3:57230041:A:C	2.6775e-49	-1.07932e-09	-1.35506
57230314	chr3:57230314:C:G	3.72897e-49	-1.07932e-09	-1.02381
57230742	chr3:57230742:G:A	2.62331e-49	-1.07932e-09	-1.37551
57231103	chr3:57231103:G:A	3.5263e-49	-1.07932e-09	-1.0797
57231287	chr3:57231287:C:T	1.12031e-47	2.67075	-0.291924
57231752	chr3:57231752:G:A	4.67732e-48	-1.07932e-09	1.50537
57231897	chr3:57231897:A:G	2.55797e-49	-1.07932e-09	-1.40073
57232159	chr3:57232159:G:A	2.96215e-50	-2.5879	-0.968708
57232276	chr3:57232276:C:G	4.50785e-49	-1.07932e-09	-0.834123
57232352	chr3:57232352:A:G	9.57e-50	-2.3839	-4.45018e-10
57232416	chr3:57232416:T:G	8.24835e-50	-2.53252	-4.45018e-10
57232805	chr3:57232805:A:G	2.62321e-49	-1.07932e-09	-1.37555
57232939	chr3:57232939:G:A	4.28154e-49	-1.07932e-09	-0.885632
57232981	chr3:57232981:G:A	2.53587e-49	-1.07932e-09	-1.40941
57233540	chr3:57233540:C:G	1.01031e-47	2.08212	0.193365
57233678	chr3:57233678:G:T	3.51036e-49	-1.07932e-09	-1.08423
57233980	chr3:57233980:A:G	2.61811e-49	-1.07932e-09	-1.37749
57234353	chr3:57234353:G:A	7.09975e-49	0.636385	-1.01627
57234951	chr3:57234951:G:A	2.9395e-49	-1.07932e-09	-1.2617
57235300	chr3:57235300:G:C	9.43105e-50	-2.39852	-4.45018e-10
57235441	chr3:57235441:ATAGAT:A	3.51788e-49	-1.07932e-09	-1.08209
57235580	chr3:57235580:A:G	2.20385e-49	-1.54974	-4.45018e-10
57236393	chr3:57236393:A:G	2.85944e-49	-1.07932e-09	-1.28932
57236438	chr3:57236438:T:C	2.89603e-50	-2.42839	-1.1508
57236490	chr3:57236490:A:G	5.64766e-49	0.476944	-1.08565
57237885	chr3:57237885:G:A	1.34258e-47	-1.07932e-09	2.55982
57238122	chr3:57238122:C:T	2.56434e-49	-1.07932e-09	-1.39824
57238331	chr3:57238331:C:T	3.68447e-49	-1.07932e-09	-1.03582
57238421	chr3:57238421:T:C	2.41739e-49	-1.07932e-09	-1.45726
57238809	chr3:57238809:A:G	9.49157e-50	-2.39213	-4.45018e-10
57239039	chr3:57239039:G:A	3.78037e-49	-1.07932e-09	-1.01012
57239107	chr3:57239107:T:C	2.78739e-50	-2.62444	-0.992987
57239200	chr3:57239200:G:A	9.38315e-50	-2.40361	-4.45018e-10
57239278	chr3:57239278:C:T	5.31253e-50	-2.33697	-0.635488
57239494	chr3:57239494:G:A	2.71812e-49	-1.07932e-09	-1.34001
57239529	chr3:57239529:CTCTT:C	9.3891e-50	-2.40298	-4.45018e-10
57239783	chr3:57239783:C:T	2.47013e-49	-1.07932e-09	-1.43567
57240100	chr3:57240100:A:G	1.77206e-49	-1.7678	-4.45018e-10
57240798	chr3:57240798:ACACTTATGT:A	9.95403e-49	-1.07932e-09	-0.0419665
57241117	chr3:57241117:A:G	1.03729e-48	1.03473	-1.03548
57243096	chr3:57243096:A:G	2.62526e-49	-1.07932e-09	-1.37476
57243789	chr3:57243789:A:G	8.35956e-49	-1.07932e-09	-0.216538
57243895	chr3:57243895:C:T	3.48939e-49	-1.07932e-09	-1.09022
57244421	chr3:57244421:G:T	2.58177e-49	-1.07932e-09	-1.39147
57244645	chr3:57244645:A:G	1.36404e-48	0.671397	-0.398307
57245093	chr3:57245093:A:G	2.58369e-49	-1.07932e-09	-1.39073
57245718	chr3:57245718:T:C	2.46668e-49	-1.07932e-09	-1.43707
57246227	chr3:57246227:A:G	2.49342e-49	-1.07932e-09	-1.42629
57246518	chr3:57246518:C:T	2.39546e-49	-1.07932e-09	-1.46637
57246707	chr3:57246707:T:C	1.35098e-47	2.37703	0.189022
57247555	chr3:57247555:T:C	2.43711e-49	-1.07932e-09	-1.44913
57247569	chr3:57247569:C:T	2.44864e-49	-1.07932e-09	-1.44441
57247777	chr3:57247777:T:C	2.53995e-49	-1.07932e-09	-1.4078
57247982	chr3:57247982:T:C	2.44096e-49	-1.07932e-09	-1.44755
57248701	chr3:57248701:C:T	3.2948e-49	-1.07932e-09	-1.1476
57248770	chr3:57248770:T:A	2.43751e-49	-1.07932e-09	-1.44897
57249134	chr3:57249134:T:C	2.60951e-49	-1.07932e-09	-1.38078
57249498	chr3:57249498:C:G	2.62426e-49	-1.07932e-09	-1.37514
57249579	chr3:57249579:T:C	7.10397e-50	-2.68188	-4.45018e-10
57249766	chr3:57249766:T:TA	2.98486e-49	-1.07932e-09	-1.24639
57250101	chr3:57250101:G:C	2.46289e-49	-1.07932e-09	-1.43861
57250299	chr3:57250299:C:T	9.4695e-50	-2.39445	-4.45018e-10
57250402	chr3:57250402:A:G	6.04955e-49	-1.07932e-09	-0.539961
57250848	chr3:57250848:C:T	9.61677e-50	-2.37902	-4.45018e-10
57250997	chr3:57250997:C:T	2.43357e-49	-1.07932e-09	-1.45058
57251155	chr3:57251155:A:G	2.72753e-49	-1.07932e-09	-1.33655
57251404	chr3:57251404:A:T	2.545e-49	-1.07932e-09	-1.40581
57251434	chr3:57251434:A:G	3.03375e-49	-1.07932e-09	-1.23014
57251461	chr3:57251461:G:A	2.50061e-49	-1.07932e-09	-1.42341
57251788	chr3:57251788:T:A	2.42953e-49	-1.07932e-09	-1.45225
57251869	chr3:57251869:T:G	2.43322e-49	-1.07932e-09	-1.45073
57252210	chr3:57252210:G:A	2.86028e-49	-1.07932e-09	-1.28903
57252810	chr3:57252810:T:C	9.52094e-50	-2.38904	-4.45018e-10
57253048	chr3:57253048:C:A	2.42471e-49	-1.07932e-09	-1.45423
57253267	chr3:57253267:G:A	4.70792e-49	-1.07932e-09	-0.790699
57253423	chr3:57253423:A:C	7.64467e-50	-2.60852	-4.45018e-10
57253922	chr3:57253922:G:A	3.3617e-50	-2.54328	-0.886799
57253945	chr3:57253945:C:T	2.39637e-49	-1.07932e-09	-1.46599
57254634	chr3:57254634:C:CT	5.48451e-49	-1.07932e-09	-0.638017
57254844	chr3:57254844:T:C	2.32929e-48	1.2345	-0.426298
57255207	chr3:57255207:AC:A	1.73573e-49	-1.78852	-4.45018e-10
57255494	chr3:57255494:G:A	2.41809e-49	-1.07932e-09	-1.45697
57255690	chr3:57255690:G:A	1.92496e-49	-1.68504	-4.45018e-10
57256328	chr3:57256328:AT:A	3.0254e-48	1.36381	-0.294131
57256472	chr3:57256472:T:A	4.61176e-49	-1.07932e-09	-0.811334
57257010	chr3:57257010:A:G	2.74476e-49	-1.07932e-09	-1.33025
57257091	chr3:57257091:C:G	2.52244e-49	-1.07932e-09	-1.41472
57257887	chr3:57257887:A:G	2.74843e-49	-1.07932e-09	-1.32892
57258391	chr3:57258391:G:T	1.34491e-47	2.70496	-0.143409
57259774	chr3:57259774:A:G	2.67627e-50	-2.38631	-1.27179
57260201	chr3:57260201:T:C	2.65619e-49	-1.07932e-09	-1.36305
57260267	chr3:57260267:T:C	1.13517e-47	2.56237	-0.170362
57260864	chr3:57260864:ATTAG:A	4.39431e-50	-1.69596	-1.46626
57261086	chr3:57261086:G:A	1.34965e-49	-2.48211	0.44201
57261094	chr3:57261094:TC:T	2.50626e-49	-1.07932e-09	-1.42115
57261101	chr3:57261101:C:T	9.48908e-50	-2.39239	-4.45018e-10
57261620	chr3:57261620:G:A	2.67555e-49	-1.07932e-09	-1.35579
57261813	chr3:57261813:C:T	1.04024e-47	2.54686	-0.242188
57261924	chr3:57261924:A:G	5.98556e-50	-2.43107	-0.422108
57262229	chr3:57262229:T:C	3.38973e-49	-1.07932e-09	-1.11919
57262511	chr3:57262511:G:GC	1.65974e-49	-0.383227	-1.45006
57262590	chr3:57262590:T:A	9.93756e-50	-2.34621	-4.45018e-10
57262724	chr3:57262724:C:T	9.4677e-48	2.36695	-0.156426
57262809	chr3:57262809:A:C	4.46342e-50	-1.68992	-1.4567
57263559	chr3:57263559:G:A	5.99086e-50	-2.4026	-0.449698
57263590	chr3:57263590:C:G	3.00382e-49	-1.07932e-09	-1.24006
57263637	chr3:57263637:ACATTTTCTTTATC:A	2.46692e-49	-1.07932e-09	-1.43697
57263712	chr3:57263712:G:A	4.74566e-49	-0.782714	-4.45018e-10
57263768	chr3:57263768:T:G	7.38507e-50	-2.40134	-0.24173
57264599	chr3:57264599:A:T	2.35899e-50	-2.49527	-1.28902
57264638	chr3:57264638:T:A	3.42213e-49	-1.07932e-09	-1.10968
57264743	chr3:57264743:G:A	3.43038e-49	-1.07932e-09	-1.10727
57265127	chr3:57265127:C:T	9.91673e-50	-2.34831	-4.45018e-10
57265488	chr3:57265488:T:C	9.52848e-50	-2.38824	-4.45018e-10
57265528	chr3:57265528:ATTACT:A	2.50159e-49	-1.07932e-09	-1.42302
57267927	chr3:57267927:A:G	6.84775e-49	-1.07932e-09	-0.416025
57267966	chr3:57267966:C:T	8.86046e-50	-2.46093	-4.45018e-10
57268851	chr3:57268851:A:G	2.71663e-49	-1.07932e-09	-1.34055
57268940	chr3:57268940:C:G	7.16695e-50	-2.53629	-0.136762
57268965	chr3:57268965:T:A	2.57347e-49	-1.07932e-09	-1.39469
57269656	chr3:57269656:A:G	3.17039e-50	-2.38384	-1.10483
57270189	chr3:57270189:T:G	2.48729e-49	-1.07932e-09	-1.42875
57270581	chr3:57270581:G:A	3.17408e-49	-1.07932e-09	-1.18493
57271142	chr3:57271142:C:T	7.06237e-50	-2.58227	-0.105477
57271215	chr3:57271215:A:G	2.52058e-49	0.00413545	-1.41959
57271222	chr3:57271222:TCA:T	7.35861e-50	-2.5619	-0.0847588
57271890	chr3:57271890:TC:T	3.04733e-49	-1.07932e-09	-1.22568
57272101	chr3:57272101:T:C	2.39696e-49	-1.07932e-09	-1.46574
57272155	chr3:57272155:T:C	3.71686e-49	-1.07932e-09	-1.02706
57272229	chr3:57272229:G:GTAGA	2.56123e-49	-1.07932e-09	-1.39946
57272291	chr3:57272291:T:C	1.60864e-49	-0.416295	-1.44826
57272583	chr3:57272583:C:A	7.9138e-50	-2.55849	-0.0154344
57272754	chr3:57272754:C:T	4.97229e-48	1.4176	0.148922
57272850	chr3:57272850:C:T	3.08982e-49	-1.07932e-09	-1.21183
57272933	chr3:57272933:G:A	1.63526e-49	-0.383405	-1.46474
57274029	chr3:57274029:CACTT:C	4.04116e-49	-1.07932e-09	-0.943414
57274175	chr3:57274175:T:C	6.8622e-50	-2.59775	-0.118755
57274469	chr3:57274469:G:C	2.46183e-49	-1.07932e-09	-1.43904
57275169	chr3:57275169:G:T	2.84269e-49	-1.07932e-09	-1.29519
57275222	chr3:57275222:G:A	3.09002e-49	-1.07932e-09	-1.21177
57275265	chr3:57275265:A:G	4.06989e-49	-1.07932e-09	-0.936328
57275997	chr3:57275997:C:T	8.56341e-48	1.92212	0.188015
57276102	chr3:57276102:C:G	4.61547e-49	-1.07932e-09	-0.81053
57276203	chr3:57276203:A:G	9.92486e-50	-2.34749	-4.45018e-10
57277512	chr3:57277512:A:G	8.21491e-50	-2.57641	0.0398356
57279339	chr3:57279339:A:G	2.41722e-49	-1.07932e-09	-1.45732
57279976	chr3:57279976:C:T	2.60585e-49	-1.07932e-09	-1.38219
57280807	chr3:57280807:ATAAC:A	2.93614e-49	-1.07932e-09	-1.26285
57280809	chr3:57280809:AAC:A	2.49358e-49	-1.07932e-09	-1.42622
57281074	chr3:57281074:AT:A	2.63109e-49	-1.07932e-09	-1.37255
57281793	chr3:57281793:G:A	7.20168e-50	-2.52598	-0.142236
57281869	chr3:57281869:A:T	1.56226e-49	-0.428668	-1.46514
57281917	chr3:57281917:A:T	2.39734e-49	-1.07932e-09	-1.46558
57282093	chr3:57282093:T:C	8.64994e-50	-2.48498	-4.45018e-10
57282294	chr3:57282294:T:C	4.32101e-50	-2.40688	-0.772161
57283272	chr3:57283272:T:C	2.73557e-49	-1.07932e-09	-1.3336
57283558	chr3:57283558:C:T	6.3144e-48	1.77583	0.0296396
57283739	chr3:57283739:T:TA	1.23105e-49	-2.13207	-4.45018e-10
57283752	chr3:57283752:T:C	2.16028e-49	-0.109382	-1.46032
57284553	chr3:57284553:A:G	5.81166e-50	-1.53466	-1.348
57285571	chr3:57285571:C:T	1.55773e-49	-1.89671	-4.45018e-10
57285737	chr3:57285737:G:A	3.61499e-49	-1.07932e-09	-1.05486
57285976	chr3:57285976:T:C	2.59504e-49	0.0797522	-1.46609
57286409	chr3:57286409:T:A	4.72217e-50	-2.62462	-0.465637
57287405	chr3:57287405:T:C	8.67162e-50	-2.44912	-0.0333511
57287507	chr3:57287507:C:T	8.58931e-50	-2.49201	-4.45018e-10
57287616	chr3:57287616:G:A	8.53325e-50	-2.47754	-0.0210164
57287617	chr3:57287617:C:T	8.49057e-50	-2.47773	-0.025845
57287773	chr3:57287773:C:CCCAT	2.63451e-49	-1.07932e-09	-1.37125
57288223	chr3:57288223:A:T	3.16966e-49	-1.07932e-09	-1.18632
57288498	chr3:57288498:T:C	9.84072e-50	-0.895763	-1.46024
57289142	chr3:57289142:A:G	4.9453e-47	2.68702	1.17664
57289523	chr3:57289523:A:C	2.65731e-49	-1.07932e-09	-1.36263
57289601	chr3:57289601:G:A	2.47561e-49	-1.07932e-09	-1.43346
57289636	chr3:57289636:T:C	2.39972e-49	-1.07932e-09	-1.46459
57290391	chr3:57290391:C:T	2.39551e-49	-1.07932e-09	-1.46635
57291232	chr3:57291232:T:TA	1.61076e-47	3.26321	-0.52128
57291380	chr3:57291380:C:T	2.74748e-49	-1.07932e-09	-1.32926
57291648	chr3:57291648:TTC:T	1.61419e-49	-0.881432	-0.979676
57291720	chr3:57291720:G:A	2.48727e-49	-1.07932e-09	-1.42876
57292408	chr3:57292408:AAAT:A	1.40088e-49	-2.00285	-4.45018e-10
57292855	chr3:57292855:G:A	2.09129e-49	-0.142855	-1.45931
57293050	chr3:57293050:T:TA	1.16987e-48	-1.07932e-09	0.119534
57293271	chr3:57293271:C:T	2.39808e-49	-1.07932e-09	-1.46527
57293502	chr3:57293502:G:A	9.07105e-50	-2.43744	-4.45018e-10
57293946	chr3:57293946:C:T	2.42253e-49	-1.07932e-09	-1.45513
57294072	chr3:57294072:C:A	9.58345e-50	-2.38249	-4.45018e-10
57294299	chr3:57294299:C:T	3.379e-49	-1.07932e-09	-1.12236
57294422	chr3:57294422:G:A	3.32626e-49	-1.07932e-09	-1.1381
57294482	chr3:57294482:A:C	5.6279e-50	-2.48675	-0.428047
57294878	chr3:57294878:A:C	9.46212e-50	-2.39523	-4.45018e-10
57295247	chr3:57295247:A:G	6.88071e-50	-2.52753	-0.186274
57295997	chr3:57295997:C:T	2.44298e-49	-1.07932e-09	-1.44673
57296804	chr3:57296804:CTT:C	2.03059e-49	-1.63162	-4.45018e-10
57297199	chr3:57297199:G:A	4.4865e-47	2.90903	0.857271
57297906	chr3:57297906:A:AGC	2.44147e-49	-1.07932e-09	-1.44734
57298582	chr3:57298582:T:C	3.00088e-49	-1.07932e-09	-1.24104
57298598	chr3:57298598:A:T	1.41283e-48	0.308237	-4.45018e-10
57298976	chr3:57298976:T:C	2.41727e-49	-1.07932e-09	-1.45731
57299136	chr3:57299136:G:C	2.42699e-49	-0.011636	-1.44165
57300427	chr3:57300427:G:A	2.06868e-49	-0.178231	-1.4348
57300660	chr3:57300660:C:T	2.03281e-49	-1.63052	-4.45018e-10
57300862	chr3:57300862:G:T	3.65736e-49	-1.07932e-09	-1.0432
57300871	chr3:57300871:C:A	3.65736e-49	-1.07932e-09	-1.0432
57301063	chr3:57301063:G:A	1.17933e-49	-2.175	-4.45018e-10
57301848	chr3:57301848:C:T	4.02077e-49	0.479391	-1.42786
57301998	chr3:57301998:CAGA:C	8.95404e-50	-2.45043	-4.45018e-10
57302685	chr3:57302685:C:T	1.38099e-49	-0.631733	-1.38541
57302828	chr3:57302828:G:A	7.68821e-50	-2.38872	-0.214121
57302911	chr3:57302911:A:G	2.61971e-49	-1.07932e-09	-1.37688
57303438	chr3:57303438:G:T	2.52418e-49	-1.07932e-09	-1.41403
57304335	chr3:57304335:G:A	7.264e-50	-1.20916	-1.45044
57304394	chr3:57304394:C:A	9.84256e-50	-2.35581	-4.45018e-10
57305094	chr3:57305094:C:T	9.98699e-50	-2.34125	-4.45018e-10
57305147	chr3:57305147:T:C	1.41178e-49	-1.99509	-4.45018e-10
57305172	chr3:57305172:C:T	9.52795e-50	-2.3883	-4.45018e-10
57305357	chr3:57305357:C:T	5.8151e-50	-1.86232	-1.01976
57305395	chr3:57305395:C:T	2.62538e-49	-1.07932e-09	-1.37472
57305443	chr3:57305443:G:C	3.65558e-49	-1.07932e-09	-1.04369
57305575	chr3:57305575:C:A	1.07044e-49	-2.27187	-4.45018e-10
57305919	chr3:57305919:T:G	4.71068e-49	-1.07932e-09	-0.790113
57306060	chr3:57306060:A:G	1.55831e-49	-1.92911	0.0327693
57306259	chr3:57306259:A:G	1.7653e-50	-2.6513	-1.42291
57306835	chr3:57306835:C:T	2.23028e-49	-1.58029	0.0424709
57306989	chr3:57306989:C:T	2.49455e-49	-1.07932e-09	-1.42584
57307150	chr3:57307150:G:A	2.05817e-47	3.62954	-0.642496
57307159	chr3:57307159:C:T	2.34606e-47	3.71802	-0.600054
57307226	chr3:57307226:A:ACTTT	2.52836e-49	-1.52064	0.108265
57307396	chr3:57307396:A:G	7.69119e-50	-2.60245	-4.45018e-10
57307581	chr3:57307581:A:T	9.16358e-48	3.29922	-1.12134
57308396	chr3:57308396:T:G	1.13784e-49	-1.43026	-0.780557
57308477	chr3:57308477:GC:G	6.78647e-50	-1.8769	-0.850699
57308569	chr3:57308569:G:A	1.17603e-49	-1.36178	-0.816023
57308889	chr3:57308889:A:C	2.7309e-49	-1.07932e-09	-1.33531
57308898	chr3:57308898:A:C	2.77024e-49	-1.07932e-09	-1.32101
57308923	chr3:57308923:T:C	2.40716e-49	-1.07932e-09	-1.4615
57308943	chr3:57308943:C:T	2.53252e-49	-1.07932e-09	-1.41073
57308945	chr3:57308945:A:G	2.88787e-49	-1.07932e-09	-1.27943
57308946	chr3:57308946:A:G	2.46464e-49	-1.07932e-09	-1.4379
57308953	chr3:57308953:C:T	2.74113e-49	-1.07932e-09	-1.33158
57309509	chr3:57309509:G:A	2.46789e-49	-1.07932e-09	-1.43658
57310147	chr3:57310147:C:T	1.41242e-49	-1.09159	-0.903046
57310191	chr3:57310191:A:T	3.36133e-49	-1.07932e-09	-1.12761
57311189	chr3:57311189:C:T	1.25425e-49	-1.20395	-0.909454
57311704	chr3:57311704:C:T	2.4481e-49	-1.07932e-09	-1.44463
57312373	chr3:57312373:A:C	2.45828e-49	-1.07932e-09	-1.44048
57312391	chr3:57312391:G:T	5.48561e-50	-2.35002	-0.590384
57312574	chr3:57312574:C:T	2.22759e-47	1.72901	1.33714
57313311	chr3:57313311:C:T	2.05108e-49	-0.899949	-0.721629
57313339	chr3:57313339:C:T	2.60832e-49	-1.07932e-09	-1.38124
57313469	chr3:57313469:A:T	1.16454e-49	-1.30738	-0.880243
57313501	chr3:57313501:A:G	2.39655e-49	-1.07932e-09	-1.46591
57313697	chr3:57313697:C:T	2.81666e-50	-2.38898	-1.218
57313850	chr3:57313850:C:T	1.25037e-47	3.60025	-1.11158
57314166	chr3:57314166:A:G	1.24257e-49	-1.23092	-0.891843
57314225	chr3:57314225:G:A	1.35551e-49	-2.03577	-4.45018e-10
57314237	chr3:57314237:C:T	2.89937e-49	-1.07932e-09	-1.27545
57314430	chr3:57314430:A:G	2.69729e-49	-1.07932e-09	-1.3477
57315323	chr3:57315323:T:C	5.95352e-49	-0.11943	-0.436532
57315492	chr3:57315492:G:A	6.0948e-49	-0.0686089	-0.4639
```
