## Supplementary material for "Characterization of shared and ancestry-specific signals driving complex traits using multi-ancestry fine-mapping": susiex_nc2.cs80.cs

```
CS_ID	SNP	BP	REF_ALLELE	ALT_ALLELE	REF_FRQ	BETA	SE	-LOG10P	CS_PIP	OVRL_PIP
1	chr3:56814971:T:C	56814971	C,C	T,T	1,1	-inf,-inf	inf,inf	47.512,4.60199	1	1
2	chr3:56734972:T:C	56734972	C,C	T,T	1,1	-inf,-inf	inf,inf	10.1684,1.06159	0.469315	0.469315
2	chr3:56742880:T:C	56742880	C,C	T,T	1,1	-inf,-inf	inf,inf	10.709,0.553775	0.319481	0.319481
2	chr3:56719634:C:T	56719634	T,T	C,C	1,1	-inf,-inf	inf,inf	10.156,1.03722	0.117124	0.117124
```
